## Supplementary material for "Characterization of shared and ancestry-specific signals driving complex traits using multi-ancestry fine-mapping": susiex_nc1.cs80.snp

```
BP	SNP	PIP(CS1)	LogBF(CS1,Pop1)	LogBF(CS1,Pop2)
92544475	chr14:92544475:A:G	1.45124e-08	-1.24	-1.33998
92544478	chr14:92544478:G:A	9.52019e-08	-1.54759e-10	-0.698988
92544499	chr14:92544499:G:A	5.36878e-08	-1.54759e-10	-1.2718
92544622	chr14:92544622:A:T	1.3866e-08	-1.45905	-1.1665
92544779	chr14:92544779:A:G	6.40349e-08	-1.39527	0.29971
92545021	chr14:92545021:C:T	2.39204e-08	-0.868887	-1.21137
92545400	chr14:92545400:G:A	1.04211e-07	-1.54759e-10	-0.60857
92545532	chr14:92545532:C:T	3.62698e-08	-1.23345	-0.43055
92545540	chr14:92545540:CTCTT:C	5.97955e-08	-0.688909	-0.47515
92545933	chr14:92545933:TG:T	1.50882e-08	-1.63453	-0.906544
92546021	chr14:92546021:G:C	2.44904e-08	-0.900189	-1.15652
92546189	chr14:92546189:G:T	2.50982e-08	-0.88364	-1.14855
92546238	chr14:92546238:T:G	5.31684e-08	-1.54759e-10	-1.28152
92546242	chr14:92546242:A:C	3.41047e-08	-1.72555	-3.44535e-10
92546280	chr14:92546280:G:A	2.475e-08	-0.923923	-1.12224
92546299	chr14:92546299:A:G	4.7061e-07	-1.54759e-10	0.899042
92546592	chr14:92546592:A:G	4.68374e-08	-0.177217	-1.23109
92546622	chr14:92546622:T:C	1.50226e-08	-1.66008	-0.885355
92546682	chr14:92546682:TG:T	1.92071e-08	-0.957013	-1.34269
92546761	chr14:92546761:G:T	1.0005e-06	1.65326	-3.44535e-10
92546779	chr14:92546779:G:A	2.33303e-08	-0.950919	-1.15431
92546791	chr14:92546791:T:C	1.09045e-07	-1.54759e-10	-0.56323
92547039	chr14:92547039:T:C	5.08056e-08	-1.54759e-10	-1.32698
92547538	chr14:92547538:G:T	3.41032e-08	-1.7256	-3.44535e-10
92547592	chr14:92547592:C:T	3.11067e-07	-1.54759e-10	0.485021
92547903	chr14:92547903:C:A	5.62787e-08	-1.54759e-10	-1.22467
92548144	chr14:92548144:C:T	2.4613e-08	-0.925196	-1.12652
92548327	chr14:92548327:A:G	1.9263e-08	-0.981537	-1.31526
92548566	chr14:92548566:C:T	2.4108e-08	-0.92785	-1.14459
92548584	chr14:92548584:G:A	4.60215e-08	-0.125611	-1.30027
92548626	chr14:92548626:T:C	2.481e-08	-0.800247	-1.24349
92548644	chr14:92548644:T:G	1.31512e-08	-1.3551	-1.32337
92548947	chr14:92548947:G:A	3.35358e-08	-0.862343	-0.880032
92549014	chr14:92549014:TC:T	1.14957e-08	-1.46855	-1.34446
92549022	chr14:92549022:C:T	6.5133e-08	-1.54759e-10	-1.07856
92549049	chr14:92549049:A:G	2.40251e-08	-0.891683	-1.1842
92549134	chr14:92549134:A:C	2.36476e-08	-0.90359	-1.18814
92549245	chr14:92549245:C:T	3.70198e-08	-1.64354	-3.44535e-10
92549253	chr14:92549253:C:T	2.6338e-08	-0.951327	-1.03265
92549321	chr14:92549321:C:T	1.2103e-08	-1.61282	-1.14872
92549343	chr14:92549343:T:C	1.13354e-08	-1.51458	-1.31247
92549398	chr14:92549398:C:T	1.98169e-08	-0.932299	-1.33615
92549503	chr14:92549503:T:C	2.19732e-08	-0.846152	-1.31901
92549791	chr14:92549791:T:C	2.26184e-08	-1.72572	-0.410507
92549813	chr14:92549813:T:C	1.70194e-08	-1.72386	-0.696779
92549973	chr14:92549973:G:A	2.00823e-08	-0.930378	-1.32477
92550096	chr14:92550096:T:C	1.99004e-08	-0.936661	-1.32759
92550106	chr14:92550106:G:A	1.78109e-08	-1.24927	-1.1259
92550331	chr14:92550331:G:A	1.92046e-08	-0.977679	-1.32216
92550470	chr14:92550470:A:G	1.92269e-08	-0.970089	-1.32859
92550804	chr14:92550804:C:T	1.93039e-08	-0.968583	-1.3261
92551194	chr14:92551194:A:G	1.82692e-08	-1.71998	-0.629792
92551221	chr14:92551221:G:A	1.9584e-08	-0.963216	-1.31706
92551654	chr14:92551654:G:A	5.14591e-08	-1.54759e-10	-1.3142
92551943	chr14:92551943:G:A	1.02642e-07	-0.792056	0.168316
92552075	chr14:92552075:G:C	5.65075e-08	-1.54759e-10	-1.22061
92552222	chr14:92552222:G:A	3.38462e-08	-1.46839	-0.264771
92552788	chr14:92552788:T:C	6.03572e-08	-1.54759e-10	-1.15471
92552949	chr14:92552949:A:G	7.84667e-08	-1.54759e-10	-0.892313
92553059	chr14:92553059:C:A	5.17404e-08	-1.54759e-10	-1.30875
92553123	chr14:92553123:A:G	7.41415e-08	-1.54759e-10	-0.949014
92553166	chr14:92553166:G:A	1.12952e-08	-1.58984	-1.24078
92553181	chr14:92553181:G:A	1.17035e-07	-1.54759e-10	-0.492515
92553580	chr14:92553580:C:T	1.11172e-08	-1.56793	-1.27857
92554023	chr14:92554023:A:G	9.64602e-08	-1.54759e-10	-0.685858
92554566	chr14:92554566:G:A	6.67638e-08	-1.54759e-10	-1.05383
92555026	chr14:92555026:C:T	7.48586e-08	-1.54759e-10	-0.939387
92555395	chr14:92555395:C:A	6.15275e-08	-1.54759e-10	-1.1355
92556011	chr14:92556011:G:A	4.75244e-08	-0.873433	-0.520312
92556783	chr14:92556783:G:A	1.79332e-08	-1.65066	-0.717677
92557048	chr14:92557048:G:A	6.41291e-08	-1.54759e-10	-1.09409
92557179	chr14:92557179:C:G	7.47313e-08	-1.54759e-10	-0.941089
92557305	chr14:92557305:A:T	1.42209e-08	-1.29079	-1.30949
92557535	chr14:92557535:C:T	7.79957e-08	-1.54759e-10	-0.898334
92557633	chr14:92557633:G:A	7.60222e-08	-1.54759e-10	-0.923963
92558117	chr14:92558117:G:A	2.17678e-08	-0.950938	-1.22362
92558356	chr14:92558356:T:A	2.34165e-08	-0.839252	-1.26229
92558655	chr14:92558655:A:G	2.08144e-08	-0.915457	-1.30389
92559155	chr14:92559155:C:T	5.50526e-08	-1.54759e-10	-1.2467
92559712	chr14:92559712:A:G	1.86673e-08	-1.66771	-0.660507
92559848	chr14:92559848:A:G	1.62561e-08	-1.14335	-1.32317
92560034	chr14:92560034:C:T	5.45289e-07	-1.54759e-10	1.04633
92560062	chr14:92560062:C:T	5.02585e-08	-1.54759e-10	-1.33781
92560200	chr14:92560200:A:G	5.37817e-08	-1.54759e-10	-1.27006
92560248	chr14:92560248:G:T	2.87472e-08	-1.43631	-0.460136
92560301	chr14:92560301:C:T	5.84923e-07	-1.54759e-10	1.11649
92560736	chr14:92560736:G:A	5.83278e-08	-1.54759e-10	-1.18891
92560821	chr14:92560821:C:A	3.06723e-08	-0.795068	-1.03656
92561275	chr14:92561275:T:C	1.24587e-08	-1.64958	-1.08299
92561276	chr14:92561276:G:A	2.31081e-08	-0.862483	-1.25232
92561370	chr14:92561370:T:TC	2.20909e-08	-1.61845	-0.541372
92561425	chr14:92561425:G:T	1.73384e-08	-1.40879	-0.993276
92561437	chr14:92561437:G:A	5.12036e-08	-1.54759e-10	-1.31918
92561761	chr14:92561761:T:G	5.01837e-08	-1.54759e-10	-1.3393
92561819	chr14:92561819:A:G	1.20229e-07	-1.54759e-10	-0.465589
92561931	chr14:92561931:C:A	6.18882e-08	-1.54759e-10	-1.12966
92562160	chr14:92562160:T:C	1.05931e-08	-1.59978	-1.29501
92562186	chr14:92562186:G:C	1.23518e-08	-1.53467	-1.20652
92562385	chr14:92562385:C:T	1.11275e-07	-1.54759e-10	-0.54298
92562795	chr14:92562795:G:A	7.25424e-07	-1.54759e-10	1.33177
92563039	chr14:92563039:C:T	4.98567e-08	-1.54759e-10	-1.34583
92563049	chr14:92563049:G:C	2.13353e-08	-1.25892	-0.935706
92563293	chr14:92563293:A:G	1.22153e-08	-1.5837	-1.1686
92563317	chr14:92563317:C:T	1.038e-08	-1.72508	-1.19003
92564019	chr14:92564019:C:T	5.05461e-08	-1.54759e-10	-1.3321
92565051	chr14:92565051:C:A	5.59182e-08	-1.54759e-10	-1.2311
92565069	chr14:92565069:T:C	2.98672e-08	-0.875646	-0.98258
92565249	chr14:92565249:A:G	2.80381e-08	-1.30537	-0.616054
92565288	chr14:92565288:C:G	2.02972e-08	-1.42418	-0.820319
92565544	chr14:92565544:A:G	6.86055e-08	-1.54759e-10	-1.02662
92565659	chr14:92565659:G:A	5.48604e-08	-1.54759e-10	-1.2502
92565776	chr14:92565776:C:T	2.81381e-08	-1.32435	-0.593511
92566520	chr14:92566520:G:A	1.02903e-08	-1.59935	-1.32444
92566565	chr14:92566565:C:T	5.41741e-08	-1.54759e-10	-1.26279
92566641	chr14:92566641:A:G	2.27319e-08	-1.71954	-0.411677
92566769	chr14:92566769:G:A	4.82871e-08	-1.72107	0.343242
92566973	chr14:92566973:A:T	5.17014e-08	-1.54759e-10	-1.3095
92567694	chr14:92567694:A:T	2.8225e-08	-1.41242	-0.502363
92568329	chr14:92568329:T:C	1.1564e-07	-1.66652	1.16201
92568605	chr14:92568605:C:T	1.01577e-07	-1.54759e-10	-0.634175
92568696	chr14:92568696:G:C	1.08852e-07	-1.54759e-10	-0.565002
92569022	chr14:92569022:G:A	1.06807e-07	-1.54759e-10	-0.583961
92569971	chr14:92569971:C:T	4.9875e-08	-1.54759e-10	-1.34547
92569972	chr14:92569972:G:A	6.06127e-08	-1.54759e-10	-1.15048
92570105	chr14:92570105:A:G	1.22755e-08	-1.40232	-1.34506
92570788	chr14:92570788:T:G	7.28572e-08	-0.103033	-0.863454
92570865	chr14:92570865:C:G	9.23194e-08	-1.54759e-10	-0.729734
92570877	chr14:92570877:T:C	1.03262e-08	-1.58422	-1.33608
92571111	chr14:92571111:T:C	1.50386e-08	-1.65132	-0.89305
92571334	chr14:92571334:G:A	3.49273e-08	-1.70172	-3.44535e-10
92571462	chr14:92571462:G:A	1.37032e-08	-1.68797	-0.949389
92571535	chr14:92571535:T:C	7.89476e-08	-0.930352	0.0441483
92572336	chr14:92572336:T:C	9.42862e-08	-0.0819082	-0.626746
92572341	chr14:92572341:T:C	5.16516e-08	-1.54759e-10	-1.31047
92572392	chr14:92572392:G:A	5.90307e-08	-1.54759e-10	-1.17693
92573084	chr14:92573084:G:T	9.6368e-08	-1.54759e-10	-0.686814
92573932	chr14:92573932:C:G	1.13507e-08	-1.56105	-1.26466
92573934	chr14:92573934:G:A	4.99132e-08	-1.54759e-10	-1.3447
92574224	chr14:92574224:G:A	6.43658e-08	-1.54759e-10	-1.09041
92574404	chr14:92574404:A:G	9.7549e-09	-1.66339	-1.31383
92575189	chr14:92575189:T:C	2.73704e-08	-0.826246	-1.11928
92575307	chr14:92575307:C:T	6.14578e-08	-1.54759e-10	-1.13664
92575315	chr14:92575315:G:C	5.03748e-08	-1.54759e-10	-1.3355
92575323	chr14:92575323:T:G	5.40339e-08	-1.54759e-10	-1.26538
92575327	chr14:92575327:G:A	5.72785e-08	-1.54759e-10	-1.20706
92575440	chr14:92575440:G:C	1.01847e-08	-1.59319	-1.34091
92575912	chr14:92575912:TG:T	9.51494e-08	-0.954456	0.254916
92576139	chr14:92576139:T:C	2.95839e-08	-0.745671	-1.12209
92576412	chr14:92576412:G:A	6.80184e-08	-1.54759e-10	-1.03521
92576688	chr14:92576688:T:C	1.40733e-07	-0.720891	0.41277
92576789	chr14:92576789:C:T	1.20294e-07	-1.54759e-10	-0.46505
92577029	chr14:92577029:T:C	3.86495e-08	-1.67357	0.0731158
92577033	chr14:92577033:T:C	4.8686e-08	-1.693	0.323403
92577131	chr14:92577131:G:A	5.86356e-08	-1.54759e-10	-1.18365
92577648	chr14:92577648:G:A	5.82268e-08	-1.54759e-10	-1.19064
92577691	chr14:92577691:G:A	3.48904e-08	-1.53263	-0.170145
92578255	chr14:92578255:A:G	7.24337e-08	-1.54759e-10	-0.972316
92578281	chr14:92578281:T:C	2.89605e-08	-0.75945	-1.12961
92578323	chr14:92578323:G:A	3.31993e-08	-1.64833	-0.104127
92578339	chr14:92578339:A:G	3.1053e-08	-1.65282	-0.166473
92578576	chr14:92578576:T:C	5.1874e-08	-1.54759e-10	-1.30617
92579013	chr14:92579013:C:T	3.02884e-07	-0.516033	0.974395
92579031	chr14:92579031:G:A	4.02877e-08	-1.62897	0.0700223
92579148	chr14:92579148:G:A	5.8447e-08	-1.51426	0.327388
92580122	chr14:92580122:A:G	1.46025e-08	-1.3481	-1.22569
92580298	chr14:92580298:A:G	6.5779e-08	-1.68094	0.612253
92580370	chr14:92580370:CA:C	5.42713e-08	-1.54759e-10	-1.26099
92580611	chr14:92580611:G:T	3.43801e-08	-1.71751	-3.44535e-10
92580801	chr14:92580801:G:A	5.51026e-08	-1.54759e-10	-1.24579
92580988	chr14:92580988:A:C	4.76455e-08	-1.68713	0.295926
92581110	chr14:92581110:A:G	8.35682e-08	-1.00928	0.179959
92581222	chr14:92581222:G:A	9.46955e-08	-1.54759e-10	-0.704322
92581420	chr14:92581420:G:C	6.22003e-08	-1.54759e-10	-1.12463
92581613	chr14:92581613:C:T	1.00451e-07	-1.54759e-10	-0.645318
92581664	chr14:92581664:C:T	5.37236e-08	-1.54759e-10	-1.27114
92581969	chr14:92581969:C:G	5.23457e-08	-1.47778	0.180664
92582025	chr14:92582025:T:C	3.04391e-08	-0.811263	-1.028
92582356	chr14:92582356:C:T	6.24921e-08	-1.54759e-10	-1.11995
92582389	chr14:92582389:A:G	3.67175e-08	-1.67247	0.0207365
92582401	chr14:92582401:C:T	1.15931e-07	-1.54759e-10	-0.501989
92582409	chr14:92582409:T:C	3.89116e-08	-1.5937	-3.44535e-10
92582454	chr14:92582454:TTTTTTTTC:T	7.23859e-08	-1.54759e-10	-0.972977
92582789	chr14:92582789:C:T	2.93222e-06	-1.54759e-10	2.72853
92583098	chr14:92583098:T:C	6.09448e-08	-1.54759e-10	-1.14502
92583508	chr14:92583508:T:C	2.15602e-08	-1.42256	-0.761576
92583520	chr14:92583520:C:T	5.4012e-08	0.0756527	-1.34143
92583586	chr14:92583586:C:A	1.06646e-08	-1.55526	-1.3328
92583801	chr14:92583801:A:G	2.10648e-08	-0.905798	-1.30159
92584019	chr14:92584019:G:A	5.53341e-08	-1.54759e-10	-1.2416
92584111	chr14:92584111:T:TA	5.01189e-08	-1.54759e-10	-1.34059
92584225	chr14:92584225:A:C	1.35231e-08	-1.39141	-1.25918
92584308	chr14:92584308:G:A	6.01392e-08	-1.54759e-10	-1.15833
92584359	chr14:92584359:G:A	1.62278e-08	-1.72423	-0.744035
92584428	chr14:92584428:G:C	2.09828e-08	-1.00751	-1.20378
92584447	chr14:92584447:C:T	5.49483e-08	-1.54759e-10	-1.2486
92584663	chr14:92584663:G:A	3.4422e-08	-1.71629	-3.44535e-10
92585369	chr14:92585369:G:A	2.25738e-08	-0.93507	-1.20313
92585406	chr14:92585406:A:G	6.27617e-08	-1.54759e-10	-1.11564
92585726	chr14:92585726:G:A	1.4251e-08	-1.33138	-1.26678
92587412	chr14:92587412:GC:G	1.65345e-08	-1.38875	-1.06078
92587755	chr14:92587755:G:A	2.65913e-07	-1.54759e-10	0.32818
92588091	chr14:92588091:C:T	3.57499e-08	-1.67844	-3.44535e-10
92588733	chr14:92588733:T:C	1.46007e-08	-1.27547	-1.29845
92589671	chr14:92589671:A:G	7.23772e-08	-1.54759e-10	-0.973098
92590567	chr14:92590567:G:A	1.64041e-07	-0.154872	-3.44535e-10
92590574	chr14:92590574:G:A	2.91945e-07	-1.54759e-10	0.421577
92591125	chr14:92591125:G:A	1.56907e-08	-1.55057	-0.95135
92591326	chr14:92591326:G:A	5.03537e-08	-1.54759e-10	-1.33592
92591417	chr14:92591417:AT:A	1.14286e-07	-0.516286	-3.44535e-10
92591557	chr14:92591557:T:G	1.31847e-08	-1.49537	-1.18057
92591619	chr14:92591619:C:A	5.06514e-08	-1.54759e-10	-1.33002
92592230	chr14:92592230:C:T	9.38684e-08	-0.713095	-3.44535e-10
92592475	chr14:92592475:C:T	7.485e-08	-1.54759e-10	-0.939502
92593119	chr14:92593119:A:G	9.14918e-08	-1.54759e-10	-0.738739
92593471	chr14:92593471:G:A	5.11951e-08	-1.54759e-10	-1.31934
92593472	chr14:92593472:G:A	9.97249e-08	-1.54759e-10	-0.652573
92593662	chr14:92593662:C:T	5.72983e-08	-1.20672	-3.44535e-10
92593989	chr14:92593989:C:G	1.09364e-08	-1.63059	-1.23231
92594181	chr14:92594181:C:CCAGCA	1.27156e-08	-1.55654	-1.15561
92594228	chr14:92594228:T:A	2.196e-07	-1.54759e-10	0.136819
92594365	chr14:92594365:GA:G	1.18254e-08	-1.66312	-1.12162
92594677	chr14:92594677:G:A	1.59377e-07	-0.183715	-3.44535e-10
92594803	chr14:92594803:A:G	1.32142e-08	-1.56212	-1.11157
92594923	chr14:92594923:C:A	7.32647e-08	-1.54759e-10	-0.960909
92594985	chr14:92594985:C:T	6.56052e-08	-1.54759e-10	-1.07133
92595108	chr14:92595108:A:G	4.76189e-08	-0.494267	-0.897492
92595118	chr14:92595118:G:A	1.20713e-07	-1.54759e-10	-0.461571
92595227	chr14:92595227:A:G	4.9946e-08	-1.54759e-10	-1.34405
92595236	chr14:92595236:G:A	1.65938e-07	-0.143375	-3.44535e-10
92595329	chr14:92595329:G:C	1.27127e-07	-1.54759e-10	-0.409804
92595348	chr14:92595348:A:G	7.34165e-08	-1.54759e-10	-0.958839
92595527	chr14:92595527:CT:C	1.21724e-08	-1.60968	-1.14614
92596310	chr14:92596310:G:C	8.47349e-08	-1.54759e-10	-0.815461
92597073	chr14:92597073:A:C	4.98948e-08	-1.54759e-10	-1.34507
92597172	chr14:92597172:ATT:A	3.49366e-08	-0.961736	-0.739717
92597352	chr14:92597352:C:G	6.76007e-08	-0.359191	-0.682179
92597610	chr14:92597610:G:A	1.54641e-07	-0.213885	-3.44535e-10
92597724	chr14:92597724:C:T	3.14983e-08	-1.70829	-0.096767
92597996	chr14:92597996:T:C	6.03362e-08	-1.54759e-10	-1.15506
92598209	chr14:92598209:A:G	8.35194e-08	0.36599	-1.1959
92598218	chr14:92598218:G:A	2.1487e-07	-1.54759e-10	0.115043
92598253	chr14:92598253:A:G	9.79534e-09	-1.63519	-1.33789
92598441	chr14:92598441:A:T	2.92694e-08	-0.534893	-1.34355
92598641	chr14:92598641:C:T	1.24744e-08	-1.52583	-1.20549
92598650	chr14:92598650:A:G	2.56158e-08	-1.68694	-0.324842
92598738	chr14:92598738:A:G	1.63784e-08	-1.51563	-0.943392
92599137	chr14:92599137:G:A	1.35905e-08	-1.48621	-1.15941
92599229	chr14:92599229:G:A	1.78766e-08	-1.47018	-0.901313
92599553	chr14:92599553:C:T	1.30132e-07	0.951693	-1.33813
92599592	chr14:92599592:G:A	5.66983e-08	-0.421871	-0.795373
92599958	chr14:92599958:C:T	1.34089e-06	-1.54759e-10	1.9461
92600018	chr14:92600018:G:A	3.41267e-08	-1.72491	-3.44535e-10
92600425	chr14:92600425:C:T	5.91257e-08	-1.54759e-10	-1.17532
92600690	chr14:92600690:C:T	5.13534e-08	-1.54759e-10	-1.31626
92600839	chr14:92600839:C:T	6.67618e-08	0.246918	-1.30078
92600917	chr14:92600917:G:A	1.37651e-08	-1.72553	-0.90732
92601036	chr14:92601036:C:A	2.4004e-08	-0.910629	-1.16614
92601461	chr14:92601461:G:A	1.36839e-08	-1.3786	-1.26017
92602076	chr14:92602076:C:T	1.12747e-07	0.783064	-1.3129
92602930	chr14:92602930:G:A	9.39711e-09	-1.72522	-1.28937
92603076	chr14:92603076:G:A	5.39377e-08	-1.54759e-10	-1.26716
92603634	chr14:92603634:C:T	5.05955e-08	-1.54759e-10	-1.33113
92603644	chr14:92603644:T:C	7.50389e-06	3.6584	0.00979015
92603941	chr14:92603941:C:T	2.67305e-06	3.48148	-0.845495
92604022	chr14:92604022:C:T	2.87036e-06	3.70238	-0.995176
92604099	chr14:92604099:C:A	2.50542e-08	-0.87153	-1.16242
92604266	chr14:92604266:G:A	5.26532e-08	-1.54759e-10	-1.29126
92604342	chr14:92604342:G:C	2.82237e-07	1.58286	-1.1951
92604419	chr14:92604419:T:C	3.81981e-07	1.69573	-1.00534
92604848	chr14:92604848:C:T	5.02001e-08	-1.54759e-10	-1.33897
92604849	chr14:92604849:G:A	1.07165e-08	-1.67432	-1.20888
92605334	chr14:92605334:C:G	4.29943e-08	-0.183483	-1.31044
92605461	chr14:92605461:A:G	9.39812e-06	3.83404	0.0592371
92605807	chr14:92605807:T:A	1.02843e-05	3.82178	0.161603
92605924	chr14:92605924:G:A	5.0316e-07	2.25868	-1.29276
92605972	chr14:92605972:C:G	9.09995e-06	3.71031	0.150722
92606057	chr14:92606057:G:A	3.27323e-07	1.81971	-1.28375
92606131	chr14:92606131:C:A	9.7233e-06	3.78866	0.138627
92606404	chr14:92606404:G:A	2.03533e-08	-1.68706	-0.554686
92606590	chr14:92606590:G:A	1.0655e-08	-1.72512	-1.16383
92606774	chr14:92606774:A:G	3.05154e-07	1.70257	-1.23674
92607028	chr14:92607028:T:C	5.02624e-08	-1.54759e-10	-1.33773
92607586	chr14:92607586:G:A	1.1042e-08	-1.71405	-1.13923
92607620	chr14:92607620:G:A	4.07356e-07	1.91947	-1.16477
92608042	chr14:92608042:A:T	5.11257e-08	-1.54759e-10	-1.3207
92608102	chr14:92608102:C:T	3.60105e-06	3.77546	-0.841471
92608103	chr14:92608103:G:A	5.36219e-08	-1.54759e-10	-1.27303
92608429	chr14:92608429:G:A	8.2197e-08	0.190733	-1.0366
92608597	chr14:92608597:C:T	5.5917e-08	-1.54759e-10	-1.23112
92608609	chr14:92608609:A:G	8.32593e-08	-1.54759e-10	-0.833029
92608923	chr14:92608923:G:T	8.32677e-08	-1.54759e-10	-0.832927
92609104	chr14:92609104:G:A	3.07895e-07	1.71853	-1.24376
92609479	chr14:92609479:G:T	3.85288e-07	1.88542	-1.18642
92609645	chr14:92609645:C:T	5.18704e-08	-1.54759e-10	-1.30624
92610181	chr14:92610181:G:A	2.80233e-07	1.61489	-1.23426
92611051	chr14:92611051:C:CA	1.58805e-08	-1.6746	-0.815298
92611084	chr14:92611084:C:T	1.31821e-08	-1.71513	-0.961004
92611165	chr14:92611165:T:G	3.91675e-07	1.99915	-1.2837
92611170	chr14:92611170:C:T	5.08246e-08	-1.54759e-10	-1.32661
92611266	chr14:92611266:T:C	9.7344e-06	3.65849	0.269943
92611343	chr14:92611343:G:A	3.40624e-07	1.83921	-1.26342
92611369	chr14:92611369:A:G	4.08905e-07	2.03152	-1.27303
92611530	chr14:92611530:C:T	4.03505e-07	2.0164	-1.2712
92611546	chr14:92611546:G:C	4.04307e-07	2.08407	-1.33689
92611585	chr14:92611585:G:A	4.31133e-07	2.07937	-1.26794
92611791	chr14:92611791:A:T	5.13933e-08	-1.54759e-10	-1.31548
92611821	chr14:92611821:G:A	4.03479e-07	1.97293	-1.22779
92611917	chr14:92611917:A:C	4.99312e-08	-1.54759e-10	-1.34434
92611988	chr14:92611988:G:C	1.01953e-05	3.77374	0.20095
92611994	chr14:92611994:G:C	6.8119e-08	-1.54759e-10	-1.03373
92612188	chr14:92612188:A:G	5.48706e-07	2.34782	-1.29524
92612287	chr14:92612287:G:A	1.92485e-08	-1.06652	-1.23103
92612301	chr14:92612301:CAG:C	2.13645e-06	3.71041	-1.29849
92612361	chr14:92612361:A:G	5.79297e-08	-1.54759e-10	-1.19576
92612643	chr14:92612643:T:C	1.78518e-08	-1.46751	-0.905372
92613240	chr14:92613240:G:C	5.22248e-08	-1.54759e-10	-1.29943
92613305	chr14:92613305:G:A	3.449e-08	-1.71432	-3.44535e-10
92613859	chr14:92613859:C:T	1.59421e-08	-1.14031	-1.34571
92614708	chr14:92614708:C:G	5.6051e-08	-1.54759e-10	-1.22873
92614892	chr14:92614892:G:A	5.41993e-08	-1.54759e-10	-1.26232
92614962	chr14:92614962:G:A	6.17655e-08	-1.54759e-10	-1.13164
92615308	chr14:92615308:C:T	1.30473e-08	-1.70808	-0.978327
92615815	chr14:92615815:G:A	1.31227e-08	-1.39568	-1.28497
92615890	chr14:92615890:G:A	7.63784e-08	-1.54759e-10	-0.919289
92615969	chr14:92615969:G:A	5.13332e-08	-1.54759e-10	-1.31665
92615983	chr14:92615983:A:AC	5.05384e-08	-1.54759e-10	-1.33225
92617227	chr14:92617227:G:A	1.9055e-08	-1.34442	-0.963237
92617229	chr14:92617229:G:A	5.03265e-08	-1.54759e-10	-1.33646
92617246	chr14:92617246:A:G	4.99967e-08	-1.54759e-10	-1.34303
92618053	chr14:92618053:G:A	6.09411e-08	-1.54759e-10	-1.14508
92618084	chr14:92618084:A:C	1.05669e-08	-1.63134	-1.26592
92618142	chr14:92618142:T:C	5.56087e-08	-1.54759e-10	-1.23665
92618425	chr14:92618425:A:T	1.01592e-08	-1.59192	-1.34469
92618455	chr14:92618455:A:G	1.3615e-08	-1.39033	-1.25348
92618749	chr14:92618749:T:C	7.3814e-08	-0.95344	-3.44535e-10
92618758	chr14:92618758:A:C	7.22862e-08	-0.974355	-3.44535e-10
92619035	chr14:92619035:CATAATT:C	1.30953e-08	-1.48929	-1.19345
92619119	chr14:92619119:C:T	6.76549e-08	-1.54759e-10	-1.04057
92619501	chr14:92619501:G:A	4.48281e-07	1.84736	-0.996925
92619584	chr14:92619584:C:T	6.25021e-08	-1.54759e-10	-1.11979
92619718	chr14:92619718:G:A	6.36879e-08	-1.54759e-10	-1.10099
92619813	chr14:92619813:C:T	5.42027e-08	-1.54759e-10	-1.26226
92619993	chr14:92619993:C:T	5.37937e-08	-1.54759e-10	-1.26983
92620225	chr14:92620225:G:C	5.15168e-08	-1.54759e-10	-1.31308
92620399	chr14:92620399:C:T	1.04664e-08	-1.5832	-1.32362
92620573	chr14:92620573:A:G	6.00247e-06	3.95575	-0.510809
92620802	chr14:92620802:G:A	1.00704e-08	-1.62723	-1.31816
92620854	chr14:92620854:A:G	8.29555e-08	-1.54759e-10	-0.836684
92621161	chr14:92621161:G:A	5.29561e-08	-1.54759e-10	-1.28553
92621716	chr14:92621716:A:T	1.48262e-08	-1.37309	-1.1855
92621784	chr14:92621784:A:G	6.01812e-08	-1.54759e-10	-1.15763
92622100	chr14:92622100:CCAGTAGA:C	6.18865e-08	-1.54759e-10	-1.12969
92622389	chr14:92622389:T:C	5.19179e-08	-1.54759e-10	-1.30533
92622655	chr14:92622655:T:C	9.194e-09	-1.70011	-1.33633
92624556	chr14:92624556:A:G	7.2186e-08	-0.975742	-3.44535e-10
92624571	chr14:92624571:A:G	6.12117e-08	-1.54759e-10	-1.14065
92624867	chr14:92624867:G:A	4.99551e-08	-1.54759e-10	-1.34386
92624946	chr14:92624946:GAC:G	5.80435e-08	-1.54759e-10	-1.1938
92625152	chr14:92625152:G:A	5.56207e-06	4.33601	-0.967278
92625247	chr14:92625247:T:C	4.69176e-06	4.54318	-1.3446
92625397	chr14:92625397:G:A	5.72732e-08	-1.54759e-10	-1.20716
92625442	chr14:92625442:G:A	8.76952e-08	-1.54759e-10	-0.781122
92625484	chr14:92625484:A:T	2.44783e-08	-0.713438	-1.34376
92625616	chr14:92625616:T:C	1.07728e-08	-1.61587	-1.26209
92625637	chr14:92625637:C:T	9.40997e-08	-1.54759e-10	-0.710634
92625719	chr14:92625719:C:T	2.46166e-07	-1.54759e-10	0.251019
92626337	chr14:92626337:A:G	5.12595e-08	-1.54759e-10	-1.31809
92626593	chr14:92626593:G:A	5.8394e-08	-1.54759e-10	-1.18778
92626738	chr14:92626738:A:C	2.09799e-07	-1.54759e-10	0.0911615
92626827	chr14:92626827:G:A	5.52334e-08	-1.54759e-10	-1.24342
92626907	chr14:92626907:C:A	1.06625e-08	-1.6259	-1.26236
92626996	chr14:92626996:G:A	6.66366e-08	-1.54759e-10	-1.05573
92627079	chr14:92627079:T:C	9.50047e-09	-1.66476	-1.33888
92627132	chr14:92627132:G:A	6.4959e-08	-1.54759e-10	-1.08123
92627453	chr14:92627453:G:A	1.90294e-08	-1.04982	-1.25919
92627635	chr14:92627635:AG:A	2.55086e-08	-1.09235	-0.923621
92627741	chr14:92627741:A:G	1.02527e-08	-1.63962	-1.28782
92627907	chr14:92627907:T:G	1.05115e-08	-1.56021	-1.34231
92627953	chr14:92627953:G:A	3.27498e-06	4.00803	-1.16895
92628074	chr14:92628074:G:A	5.96144e-08	-1.54759e-10	-1.16709
92628582	chr14:92628582:G:A	1.01177e-08	-1.65904	-1.28166
92628801	chr14:92628801:A:T	9.50183e-09	-1.71871	-1.28479
92629843	chr14:92629843:G:A	9.9735e-09	-1.66356	-1.2915
92630034	chr14:92630034:G:A	9.82906e-08	0.452008	-1.11907
92630046	chr14:92630046:T:C	2.52798e-06	3.77736	-1.19717
92630271	chr14:92630271:A:G	1.89251e-08	-1.41851	-0.895993
92630410	chr14:92630410:T:G	2.58088e-08	-1.07238	-0.931897
92630668	chr14:92630668:C:T	5.08282e-08	-1.54759e-10	-1.32654
92630717	chr14:92630717:CCACAGGG:C	5.01554e-08	-1.54759e-10	-1.33986
92630981	chr14:92630981:C:T	6.34869e-08	-1.54759e-10	-1.10415
92631070	chr14:92631070:G:A	5.41867e-08	-1.54759e-10	-1.26255
92631074	chr14:92631074:A:G	5.81823e-08	-1.54759e-10	-1.19141
92631500	chr14:92631500:G:A	3.41033e-08	-1.72559	-3.44535e-10
92631506	chr14:92631506:C:T	6.41874e-08	-1.54759e-10	-1.09318
92631646	chr14:92631646:G:A	6.45942e-08	-1.54759e-10	-1.08686
92631725	chr14:92631725:C:T	2.22207e-08	-1.25044	-0.903527
92631761	chr14:92631761:C:G	6.21455e-08	-1.54759e-10	-1.12551
92631819	chr14:92631819:GTCTTGAAC:G	6.09399e-08	-1.54759e-10	-1.1451
92631894	chr14:92631894:G:C	7.73384e-08	-1.54759e-10	-0.906797
92632107	chr14:92632107:T:C	2.3881e-08	-1.24934	-0.832562
92632127	chr14:92632127:G:A	2.30885e-08	-1.25011	-0.865544
92632272	chr14:92632272:G:A	2.58613e-06	3.93249	-1.32956
92632296	chr14:92632296:T:C	9.53643e-07	2.83481	-1.22951
92632511	chr14:92632511:A:G	2.65954e-07	-1.54759e-10	0.328336
92633024	chr14:92633024:G:A	1.90136e-08	-1.34765	-0.962185
92633129	chr14:92633129:G:A	1.06671e-08	-1.7237	-1.16413
92633522	chr14:92633522:A:C	1.72011e-06	3.12634	-0.931184
92633545	chr14:92633545:G:A	4.78755e-08	-1.38638	-3.44535e-10
92633578	chr14:92633578:G:A	7.77464e-08	-1.54759e-10	-0.901535
92633660	chr14:92633660:T:A	4.98759e-08	-1.54759e-10	-1.34545
92633679	chr14:92633679:T:C	4.62475e-06	3.75566	-0.571475
92634477	chr14:92634477:T:G	5.45631e-08	-1.54759e-10	-1.25563
92634592	chr14:92634592:G:A	5.66499e-08	-1.54759e-10	-1.2181
92634729	chr14:92634729:T:G	1.98599e-06	3.21002	-0.871137
92634845	chr14:92634845:G:A	5.60853e-08	-1.54759e-10	-1.22812
92635328	chr14:92635328:G:A	5.43006e-08	-1.54759e-10	-1.26045
92635602	chr14:92635602:A:C	2.31284e-08	-0.798947	-1.31498
92635632	chr14:92635632:A:G	4.99514e-08	-1.54759e-10	-1.34394
92635681	chr14:92635681:A:G	1.05611e-08	-1.63992	-1.25789
92635841	chr14:92635841:C:A	1.04762e-08	-1.60966	-1.29622
92635948	chr14:92635948:A:C	7.64631e-08	-1.54759e-10	-0.91818
92636166	chr14:92636166:C:T	4.99204e-08	-1.54759e-10	-1.34456
92636395	chr14:92636395:T:C	1.01285e-08	-1.63274	-1.3069
92636615	chr14:92636615:C:T	5.53688e-08	-1.54759e-10	-1.24097
92636964	chr14:92636964:C:T	1.94584e-06	3.6604	-1.34194
92637000	chr14:92637000:G:A	5.41292e-08	-1.54759e-10	-1.26361
92637025	chr14:92637025:T:G	1.09707e-08	-1.63268	-1.22708
92637045	chr14:92637045:G:A	5.64706e-08	-1.54759e-10	-1.22127
92637241	chr14:92637241:TG:T	7.24701e-08	-1.54759e-10	-0.971815
92637384	chr14:92637384:G:A	1.58886e-06	3.43552	-1.31974
92637431	chr14:92637431:T:G	5.02166e-08	-1.54759e-10	-1.33864
92637451	chr14:92637451:C:T	5.56468e-08	-1.54759e-10	-1.23596
92637667	chr14:92637667:A:T	2.98554e-06	3.73192	-0.98537
92637727	chr14:92637727:T:C	7.71067e-06	4.43973	-0.74436
92637745	chr14:92637745:G:A	1.07083e-08	-1.63452	-1.24945
92638080	chr14:92638080:T:C	1.41948e-08	-1.25911	-1.343
92638291	chr14:92638291:C:A	7.67656e-08	-1.54759e-10	-0.914232
92638437	chr14:92638437:C:T	8.22974e-08	-1.54759e-10	-0.844649
92638467	chr14:92638467:G:A	6.13554e-08	-1.54759e-10	-1.1383
92638573	chr14:92638573:C:T	5.59185e-08	-1.54759e-10	-1.23109
92638603	chr14:92638603:C:T	1.02746e-08	-1.59614	-1.32917
92638614	chr14:92638614:G:A	1.70389e-08	-1.19474	-1.22475
92639010	chr14:92639010:G:A	5.22925e-08	-1.54759e-10	-1.29814
92639107	chr14:92639107:G:A	5.82433e-08	-1.54759e-10	-1.19036
92639340	chr14:92639340:G:A	5.71429e-08	-1.54759e-10	-1.20943
92639355	chr14:92639355:GAGGGTAGAACAGGTTGTGA:G	4.98575e-08	-1.54759e-10	-1.34582
92641012	chr14:92641012:C:T	1.28465e-07	-1.54759e-10	-0.399333
92641135	chr14:92641135:A:C	7.69032e-08	-1.54759e-10	-0.912441
92641183	chr14:92641183:C:T	7.78488e-08	-1.54759e-10	-0.900219
92641245	chr14:92641245:C:T	1.51428e-08	-1.35678	-1.18068
92641434	chr14:92641434:C:T	5.55852e-08	-1.54759e-10	-1.23707
92641479	chr14:92641479:G:A	6.63285e-08	-1.54759e-10	-1.06037
92641692	chr14:92641692:C:T	6.82932e-08	-1.54759e-10	-1.03118
92641799	chr14:92641799:G:A	5.01956e-08	-1.54759e-10	-1.33906
92642066	chr14:92642066:T:C	3.38861e-08	-1.67877	-0.0532154
92642075	chr14:92642075:C:T	1.54242e-06	3.23446	-1.14834
92642452	chr14:92642452:T:C	3.01895e-08	-1.66151	-0.18598
92642778	chr14:92642778:G:GCCAT	2.12073e-07	-1.54759e-10	0.101941
92643040	chr14:92643040:G:A	1.85002e-06	3.45599	-1.18802
92643066	chr14:92643066:T:A	1.62495e-08	-1.27567	-1.19126
92643201	chr14:92643201:A:G	6.59808e-08	-1.54759e-10	-1.06562
92643822	chr14:92643822:G:A	5.37569e-08	-1.54759e-10	-1.27052
92643905	chr14:92643905:G:A	6.14406e-08	-1.54759e-10	-1.13692
92643964	chr14:92643964:C:T	3.43307e-08	-1.71895	-3.44535e-10
92644012	chr14:92644012:C:T	5.04867e-08	-1.54759e-10	-1.33328
92644027	chr14:92644027:G:A	1.26704e-08	-1.58957	-1.12616
92644065	chr14:92644065:C:T	5.53088e-08	-1.54759e-10	-1.24206
92644087	chr14:92644087:G:T	4.98561e-08	-1.54759e-10	-1.34585
92644250	chr14:92644250:A:G	1.43571e-07	-1.54759e-10	-0.288158
92644775	chr14:92644775:C:T	5.19781e-06	4.1646	-0.863594
92644822	chr14:92644822:C:T	1.15343e-06	2.95905	-1.16355
92644949	chr14:92644949:A:G	5.2059e-08	-1.54759e-10	-1.30261
92645038	chr14:92645038:T:C	5.49042e-08	-1.54759e-10	-1.2494
92645166	chr14:92645166:G:A	5.09215e-08	-1.54759e-10	-1.3247
92645370	chr14:92645370:T:C	1.59915e-06	3.20581	-1.08357
92645757	chr14:92645757:T:C	7.64961e-07	2.37777	-0.992935
92645840	chr14:92645840:A:G	7.29513e-08	-1.54759e-10	-0.965196
92646579	chr14:92646579:G:A	5.04525e-06	3.88249	-0.611276
92646629	chr14:92646629:G:A	2.62458e-08	-0.719537	-1.26795
92646706	chr14:92646706:G:T	5.01408e-08	-1.54759e-10	-1.34015
92646931	chr14:92646931:G:A	1.53177e-07	-0.223392	-3.44535e-10
92647193	chr14:92647193:T:C	9.50536e-09	-1.66381	-1.33932
92647202	chr14:92647202:T:C	9.15418e-07	2.69742	-1.13303
92647476	chr14:92647476:C:T	9.8559e-09	-1.6259	-1.34102
92647607	chr14:92647607:G:T	2.26665e-07	1.48365	-1.31516
92647710	chr14:92647710:A:T	1.371e-08	-1.55375	-1.08311
92647832	chr14:92647832:G:A	5.30484e-08	-1.54759e-10	-1.28378
92648180	chr14:92648180:C:T	1.07874e-08	-1.72488	-1.15173
92648306	chr14:92648306:A:G	5.47098e-08	-1.54759e-10	-1.25295
92648322	chr14:92648322:C:T	3.41174e-08	-1.72518	-3.44535e-10
92648325	chr14:92648325:G:A	7.23065e-08	-0.974074	-3.44535e-10
92648426	chr14:92648426:G:A	2.71042e-07	-1.54759e-10	0.347286
92649051	chr14:92649051:A:G	6.36688e-07	-1.54759e-10	1.20129
92649108	chr14:92649108:C:T	4.29169e-08	-0.876856	-0.618866
92649214	chr14:92649214:A:G	9.26985e-09	-1.69654	-1.33169
92649291	chr14:92649291:G:A	6.20516e-08	-1.54759e-10	-1.12702
92649382	chr14:92649382:GGCAA:G	1.07936e-07	-1.54759e-10	-0.573448
92649387	chr14:92649387:C:T	1.08764e-07	-1.54759e-10	-0.56581
92649427	chr14:92649427:C:T	2.47743e-08	-0.847351	-1.19783
92649431	chr14:92649431:C:T	2.44234e-08	-0.860207	-1.19924
92649666	chr14:92649666:T:C	5.17859e-08	-1.54759e-10	-1.30787
92649668	chr14:92649668:G:A	2.47484e-08	-1.45071	-0.595513
92649779	chr14:92649779:A:G	9.92528e-09	-1.72345	-1.23645
92650006	chr14:92650006:T:C	2.49959e-06	2.78218	-0.213284
92650514	chr14:92650514:G:A	5.44924e-08	-1.54759e-10	-1.25693
92650619	chr14:92650619:G:A	5.40036e-08	-1.54759e-10	-1.26594
92650740	chr14:92650740:C:T	5.01415e-08	-1.54759e-10	-1.34014
92650817	chr14:92650817:T:C	1.15514e-07	-1.54759e-10	-0.505593
92651098	chr14:92651098:G:A	9.61234e-09	-1.64715	-1.34479
92651442	chr14:92651442:ACAACCT:A	7.06341e-08	-1.54759e-10	-0.997476
92651464	chr14:92651464:G:A	1.65388e-07	-1.54759e-10	-0.146693
92651853	chr14:92651853:C:T	2.6683e-08	-1.71355	-0.257409
92652323	chr14:92652323:C:T	9.91309e-09	-1.63572	-1.32541
92652324	chr14:92652324:G:A	1.99309e-08	-1.59604	-0.666675
92652329	chr14:92652329:G:A	9.04233e-08	-1.54759e-10	-0.750486
92652887	chr14:92652887:G:C	5.49282e-08	-1.54759e-10	-1.24896
92653041	chr14:92653041:G:T	1.21212e-07	-1.54759e-10	-0.457444
92653051	chr14:92653051:G:A	9.95349e-08	-1.54759e-10	-0.65448
92653380	chr14:92653380:G:A	9.83905e-09	-1.72282	-1.2458
92654275	chr14:92654275:C:T	1.05399e-08	-1.72139	-1.17843
92654293	chr14:92654293:G:A	6.84736e-08	-1.54759e-10	-1.02854
92654374	chr14:92654374:C:T	1.33551e-08	-1.71127	-0.951812
92654449	chr14:92654449:C:T	2.26557e-07	-1.54759e-10	0.168006
92654508	chr14:92654508:A:G	5.0045e-08	-1.54759e-10	-1.34207
92654655	chr14:92654655:C:T	6.18816e-08	-1.54759e-10	-1.12977
92654738	chr14:92654738:G:T	9.54368e-09	-1.65331	-1.3458
92655009	chr14:92655009:A:G	9.38308e-08	-1.54759e-10	-0.713496
92655036	chr14:92655036:G:A	1.63755e-08	-1.35034	-1.10886
92655411	chr14:92655411:T:C	2.05065e-07	-1.54759e-10	0.068337
92655724	chr14:92655724:G:T	3.53632e-08	-1.68932	-3.44535e-10
92655773	chr14:92655773:A:C	5.75966e-08	-1.54759e-10	-1.20152
92655911	chr14:92655911:G:A	3.69055e-07	-1.54759e-10	0.655957
92656232	chr14:92656232:C:T	5.50121e-08	-1.54759e-10	-1.24744
92656797	chr14:92656797:A:G	9.37411e-09	-1.72485	-1.29219
92657019	chr14:92657019:C:CGT	2.05754e-07	-1.54759e-10	0.0716927
92657020	chr14:92657020:A:G	5.23586e-08	-1.54759e-10	-1.29687
92657189	chr14:92657189:C:T	2.21666e-08	-1.62835	-0.528057
92657204	chr14:92657204:G:A	1.44082e-08	-1.60376	-0.98343
92657506	chr14:92657506:G:A	1.29836e-07	-0.388719	-3.44535e-10
92657600	chr14:92657600:G:A	6.37193e-08	-1.54759e-10	-1.1005
92657614	chr14:92657614:A:G	5.55689e-08	-1.54759e-10	-1.23736
92657646	chr14:92657646:G:A	2.1825e-08	-1.59496	-0.576974
92657659	chr14:92657659:T:A	2.05538e-07	-1.54759e-10	0.0706416
92657710	chr14:92657710:T:C	9.3023e-09	-1.69996	-1.32477
92657714	chr14:92657714:G:A	7.16339e-08	-1.54759e-10	-0.98342
92657968	chr14:92657968:T:G	4.99292e-08	-1.54759e-10	-1.34438
92658239	chr14:92658239:G:A	1.21153e-08	-1.6535	-1.10702
92658346	chr14:92658346:C:T	5.6568e-08	-1.54759e-10	-1.21954
92658372	chr14:92658372:G:A	5.20676e-08	-1.54759e-10	-1.30244
92658937	chr14:92658937:G:T	1.09127e-08	-1.71788	-1.14717
92659070	chr14:92659070:G:C	1.19438e-08	-1.70197	-1.0728
92659169	chr14:92659169:G:A	5.69234e-08	-1.54759e-10	-1.21328
92659411	chr14:92659411:C:A	5.75966e-08	-1.54759e-10	-1.20152
92660006	chr14:92660006:C:T	5.1548e-08	-1.54759e-10	-1.31248
92660083	chr14:92660083:A:G	3.43457e-08	-1.71851	-3.44535e-10
92660212	chr14:92660212:T:C	1.02443e-08	-1.72568	-1.20259
92660308	chr14:92660308:G:C	5.843e-08	-1.54759e-10	-1.18716
92660438	chr14:92660438:G:C	2.35221e-07	-1.54759e-10	0.205538
92660679	chr14:92660679:G:A	6.19041e-08	-1.54759e-10	-1.1294
92660839	chr14:92660839:G:A	1.09548e-08	-1.72563	-1.13558
92661066	chr14:92661066:G:A	1.18652e-08	-1.64068	-1.1407
92661132	chr14:92661132:C:T	1.19215e-08	-1.59416	-1.18248
92661334	chr14:92661334:A:G	7.51545e-08	-1.54759e-10	-0.935442
92661537	chr14:92661537:A:T	5.43355e-08	-1.54759e-10	-1.25981
92661593	chr14:92661593:G:A	8.72739e-08	-1.54759e-10	-0.785937
92661597	chr14:92661597:G:A	5.65134e-08	-1.54759e-10	-1.22051
92662138	chr14:92662138:G:A	7.67389e-08	-1.54759e-10	-0.914579
92662725	chr14:92662725:G:A	1.48336e-08	-1.53295	-1.02514
92663250	chr14:92663250:C:T	5.21297e-08	-1.54759e-10	-1.30125
92663465	chr14:92663465:C:T	1.00691e-08	-1.60369	-1.34183
92663609	chr14:92663609:C:T	9.57449e-09	-1.69237	-1.30351
92663637	chr14:92663637:G:A	9.67796e-09	-1.6659	-1.31924
92663789	chr14:92663789:G:A	5.63523e-08	-1.54759e-10	-1.22337
92663882	chr14:92663882:A:G	1.12332e-08	-1.71539	-1.12072
92664180	chr14:92664180:C:T	4.98868e-08	-1.54759e-10	-1.34523
92664371	chr14:92664371:T:C	5.2279e-08	-1.54759e-10	-1.29839
92664495	chr14:92664495:G:C	1.82155e-08	-1.62752	-0.725199
92664630	chr14:92664630:A:G	5.31942e-08	-1.54759e-10	-1.28104
92664661	chr14:92664661:A:C	9.23894e-09	-1.68739	-1.34417
92664671	chr14:92664671:T:C	2.71784e-07	-1.54759e-10	0.350019
92665270	chr14:92665270:C:T	5.69692e-08	-1.54759e-10	-1.21248
92665450	chr14:92665450:C:T	1.54337e-08	-1.70375	-0.814688
92665496	chr14:92665496:A:G	5.24152e-08	-1.54759e-10	-1.29579
92665504	chr14:92665504:G:C	8.9845e-09	-1.71595	-1.34354
92665624	chr14:92665624:A:G	5.97427e-08	-1.54759e-10	-1.16494
92665628	chr14:92665628:A:G	9.81981e-09	-1.66391	-1.30667
92665670	chr14:92665670:C:T	1.07797e-08	-1.58863	-1.2887
92666593	chr14:92666593:T:G	5.03288e-08	-0.0551669	-1.28124
92666748	chr14:92666748:C:T	5.03128e-08	-1.54759e-10	-1.33673
92666775	chr14:92666775:C:T	6.92944e-08	0.322395	-1.33902
92667386	chr14:92667386:G:A	8.06834e-07	2.77978	-1.34166
92667558	chr14:92667558:G:A	8.49187e-08	-1.54759e-10	-0.813294
92667677	chr14:92667677:A:G	1.13347e-08	-1.62534	-1.20178
92667712	chr14:92667712:C:T	5.03058e-08	-1.54759e-10	-1.33687
92667884	chr14:92667884:GAAAGAGAGCT:G	1.91423e-08	-1.50822	-0.794864
92668031	chr14:92668031:T:C	2.10155e-08	-1.45565	-0.75408
92668519	chr14:92668519:CTT:C	6.75589e-08	-1.54759e-10	-1.04199
92669061	chr14:92669061:C:A	2.26658e-07	1.49626	-1.32781
92669110	chr14:92669110:A:G	1.47038e-08	-1.43605	-1.13083
92669899	chr14:92669899:TA:T	6.86297e-08	-1.54759e-10	-1.02626
92670080	chr14:92670080:G:A	5.90318e-08	-1.54759e-10	-1.17691
92670686	chr14:92670686:G:A	3.61369e-08	-1.66767	-3.44535e-10
92670787	chr14:92670787:G:A	6.65836e-08	-1.54759e-10	-1.05653
92670905	chr14:92670905:A:G	4.37152e-07	2.01812	-1.19283
92671674	chr14:92671674:C:T	1.15848e-07	-1.54759e-10	-0.502707
92671923	chr14:92671923:C:T	5.22943e-08	-1.54759e-10	-1.2981
92672282	chr14:92672282:A:G	4.98576e-08	-1.54759e-10	-1.34582
92672338	chr14:92672338:G:A	4.63075e-08	-0.488818	-0.930866
92672465	chr14:92672465:C:T	1.40856e-08	-1.30726	-1.30257
92672635	chr14:92672635:A:G	6.71798e-08	-0.304105	-0.743511
92673009	chr14:92673009:A:G	1.30752e-08	-1.3557	-1.32857
92673035	chr14:92673035:G:A	1.42641e-07	-1.54759e-10	-0.294655
92673526	chr14:92673526:G:A	2.66944e-07	1.54542	-1.21337
92673677	chr14:92673677:T:C	3.14032e-07	1.74514	-1.25063
92673748	chr14:92673748:C:T	3.1806e-07	1.82462	-1.31736
92673853	chr14:92673853:A:G	3.68352e-07	1.85445	-1.20039
92673991	chr14:92673991:C:T	3.00026e-07	1.79452	-1.34564
92674036	chr14:92674036:T:C	4.39588e-08	-1.47173	-3.44535e-10
92674108	chr14:92674108:G:A	2.26684e-07	1.46229	-1.29373
92674472	chr14:92674472:A:G	4.57747e-08	-0.318591	-1.11267
92674539	chr14:92674539:G:A	3.2214e-07	1.82483	-1.30483
92674628	chr14:92674628:C:T	6.9667e-08	-1.54759e-10	-1.01126
92674706	chr14:92674706:T:G	4.349e-07	1.9987	-1.17857
92674741	chr14:92674741:C:T	3.71605e-07	1.84962	-1.18678
92674761	chr14:92674761:C:T	2.94123e-07	1.73023	-1.30122
92674813	chr14:92674813:C:T	6.00076e-08	-1.54759e-10	-1.16052
92675297	chr14:92675297:C:A	1.92073e-08	-1.00149	-1.29821
92675515	chr14:92675515:G:A	3.78086e-08	-1.62245	-3.44535e-10
92675795	chr14:92675795:G:A	7.08725e-08	-1.54759e-10	-0.994106
92675938	chr14:92675938:A:C	5.63089e-08	-1.54759e-10	-1.22414
92676139	chr14:92676139:A:G	4.57837e-07	2.08388	-1.21236
92676140	chr14:92676140:C:T	4.42358e-07	2.04988	-1.21275
92676149	chr14:92676149:A:G	4.87033e-07	2.10161	-1.16826
92676189	chr14:92676189:T:C	6.25188e-07	2.52599	-1.34292
92676300	chr14:92676300:T:C	4.42043e-07	1.99934	-1.16292
92676306	chr14:92676306:G:A	1.61582e-08	-1.50202	-0.970538
92676542	chr14:92676542:G:A	5.83274e-08	-1.54759e-10	-1.18892
92676702	chr14:92676702:G:A	4.04954e-07	1.95054	-1.20176
92676801	chr14:92676801:G:A	9.55621e-09	-1.6547	-1.3431
92676872	chr14:92676872:T:C	2.96879e-08	-0.519933	-1.34432
92676894	chr14:92676894:G:A	5.36525e-08	-1.27246	-3.44535e-10
92677657	chr14:92677657:C:T	5.11336e-08	-1.54759e-10	-1.32055
92678032	chr14:92678032:C:T	2.7662e-07	1.61542	-1.24777
92678312	chr14:92678312:A:G	1.20563e-07	-1.54759e-10	-0.462812
92678696	chr14:92678696:A:G	5.64379e-08	-1.54759e-10	-1.22185
92678846	chr14:92678846:A:C	4.84655e-07	2.03078	-1.10233
92679335	chr14:92679335:G:A	5.07449e-07	2.0434	-1.06899
92679581	chr14:92679581:G:A	1.00327e-08	-1.72456	-1.22458
92679613	chr14:92679613:A:G	2.24656e-07	-1.54759e-10	0.159584
92679826	chr14:92679826:A:G	1.33082e-08	-1.36511	-1.3015
92679894	chr14:92679894:C:T	7.78147e-08	-1.54759e-10	-0.900658
92679930	chr14:92679930:T:C	8.09149e-08	-1.54759e-10	-0.861591
92679966	chr14:92679966:G:A	9.99272e-08	-1.54759e-10	-0.650547
92680286	chr14:92680286:G:A	5.12257e-08	-1.54759e-10	-1.31875
92680353	chr14:92680353:T:C	3.14415e-08	-0.872085	-0.934774
92680395	chr14:92680395:C:T	1.46228e-08	-1.40773	-1.16468
92680398	chr14:92680398:A:C	2.29415e-08	-0.836097	-1.28594
92680401	chr14:92680401:T:C	3.95689e-08	-1.57694	-3.44535e-10
92680468	chr14:92680468:A:G	1.86365e-07	1.09841	-1.12569
92680497	chr14:92680497:G:A	5.85276e-08	-1.54759e-10	-1.18549
92680623	chr14:92680623:C:T	6.34148e-07	2.34359	-1.14629
92680707	chr14:92680707:C:T	1.37751e-07	0.84318	-1.17272
92680926	chr14:92680926:C:T	6.96379e-08	-1.54759e-10	-1.01168
92681148	chr14:92681148:C:T	7.88603e-08	-1.54759e-10	-0.887311
92681283	chr14:92681283:C:CA	6.82366e-08	-1.54759e-10	-1.03201
92681309	chr14:92681309:G:A	3.55597e-08	-1.68377	-3.44535e-10
92681326	chr14:92681326:A:G	1.2808e-08	-1.49026	-1.21466
92681495	chr14:92681495:A:G	9.16578e-09	-1.69692	-1.34259
92681798	chr14:92681798:G:A	1.60068e-08	-1.14865	-1.33333
92681929	chr14:92681929:C:A	1.06116e-08	-1.54725	-1.34579
92681942	chr14:92681942:A:G	5.735e-08	-1.54759e-10	-1.20582
92681972	chr14:92681972:T:C	1.24637e-08	-1.40956	-1.3226
92682055	chr14:92682055:G:T	5.65758e-08	-1.54759e-10	-1.21941
92682133	chr14:92682133:C:T	3.79493e-08	-1.61874	-3.44535e-10
92682193	chr14:92682193:T:C	3.84457e-08	-1.60574	-3.44535e-10
92682198	chr14:92682198:A:G	6.5108e-08	0.187639	-1.26658
92682232	chr14:92682232:A:G	5.67487e-08	-1.54759e-10	-1.21635
92682452	chr14:92682452:G:A	3.3359e-07	1.89932	-1.3444
92682933	chr14:92682933:A:G	8.30109e-08	-1.54759e-10	-0.836016
92682946	chr14:92682946:A:G	1.29117e-08	-1.49126	-1.2056
92683059	chr14:92683059:C:T	6.24548e-08	-1.54759e-10	-1.12055
92683350	chr14:92683350:C:G	5.4593e-08	-1.54759e-10	-1.25508
92683686	chr14:92683686:C:T	5.0368e-08	-1.54759e-10	-1.33563
92683852	chr14:92683852:A:T	5.03214e-08	-1.54759e-10	-1.33656
92683857	chr14:92683857:T:C	5.29075e-08	-1.54759e-10	-1.28644
92684121	chr14:92684121:A:G	1.90798e-08	-1.1579	-1.14846
92684250	chr14:92684250:T:C	5.6651e-08	-1.54759e-10	-1.21808
92684280	chr14:92684280:T:C	6.88867e-08	0.200247	-1.22277
92684765	chr14:92684765:T:C	6.99695e-08	-1.54759e-10	-1.00693
92684810	chr14:92684810:C:T	5.19852e-08	-1.54759e-10	-1.30403
92684951	chr14:92684951:G:A	8.15683e-08	-1.54759e-10	-0.853548
92685335	chr14:92685335:G:A	5.77057e-08	-1.54759e-10	-1.19963
92685395	chr14:92685395:A:T	5.04112e-08	-1.54759e-10	-1.33478
92685810	chr14:92685810:C:T	5.05339e-08	-1.54759e-10	-1.33234
92685839	chr14:92685839:T:C	1.76477e-08	-1.28421	-1.10017
92685875	chr14:92685875:A:G	1.52853e-08	-1.18571	-1.34239
92685974	chr14:92685974:T:A	3.68695e-08	-1.6476	-3.44535e-10
92686084	chr14:92686084:A:G	6.56446e-08	-1.54759e-10	-1.07073
92686132	chr14:92686132:C:A	4.84845e-08	-1.37374	-3.44535e-10
92686185	chr14:92686185:A:G	5.61317e-08	-1.54759e-10	-1.22729
92686475	chr14:92686475:T:C	5.01989e-08	-1.54759e-10	-1.33899
92686481	chr14:92686481:G:A	7.37921e-08	-1.54759e-10	-0.953736
92687067	chr14:92687067:G:A	2.91244e-07	1.72874	-1.30956
92687193	chr14:92687193:A:G	5.45493e-08	-0.296026	-0.959856
92687261	chr14:92687261:G:C	3.07027e-08	-1.53632	-0.294315
92687668	chr14:92687668:G:A	1.0676e-07	-0.584402	-3.44535e-10
92688015	chr14:92688015:G:T	5.39053e-08	-1.54759e-10	-1.26776
92688687	chr14:92688687:T:C	5.14281e-08	-1.54759e-10	-1.3148
92688697	chr14:92688697:G:A	5.63863e-08	-1.54759e-10	-1.22276
92689476	chr14:92689476:C:T	7.20872e-08	-1.54759e-10	-0.977111
92689593	chr14:92689593:C:T	3.75818e-08	-1.62847	-3.44535e-10
92690029	chr14:92690029:T:C	2.66658e-08	-1.3672	-0.60441
92690040	chr14:92690040:T:C	6.69954e-08	-1.54759e-10	-1.05036
92690323	chr14:92690323:G:C	5.37363e-08	-1.54759e-10	-1.2709
92690368	chr14:92690368:C:T	1.3926e-08	-1.66432	-0.95691
92690441	chr14:92690441:G:A	1.29733e-08	-1.63933	-1.05277
92690546	chr14:92690546:G:A	4.99157e-08	-1.54759e-10	-1.34465
92690633	chr14:92690633:AG:A	1.30601e-08	-1.66072	-1.02471
92690720	chr14:92690720:C:T	6.58663e-08	0.18935	-1.25671
92690764	chr14:92690764:A:G	2.2968e-08	-1.36397	-0.756914
92690781	chr14:92690781:C:T	9.36738e-09	-1.67869	-1.33906
92690869	chr14:92690869:T:C	5.00153e-08	-1.54759e-10	-1.34266
92690947	chr14:92690947:T:G	5.50683e-08	-1.54759e-10	-1.24641
92690962	chr14:92690962:A:C	3.99567e-08	-1.56719	-3.44535e-10
92691276	chr14:92691276:G:A	1.36391e-08	-1.63056	-1.01149
92691284	chr14:92691284:C:T	5.11758e-08	-1.54759e-10	-1.31972
92691535	chr14:92691535:C:T	5.0379e-08	-1.54759e-10	-1.33541
92691801	chr14:92691801:C:T	1.38446e-08	-1.61924	-1.00785
92691865	chr14:92691865:C:T	8.45831e-08	-1.54759e-10	-0.817254
92691953	chr14:92691953:A:G	6.32025e-08	-1.54759e-10	-1.10864
92692028	chr14:92692028:C:T	1.43131e-08	-1.61435	-0.979461
92692127	chr14:92692127:G:A	6.08672e-08	-1.54759e-10	-1.14629
92692287	chr14:92692287:G:A	1.40821e-08	-1.61911	-0.990974
92692312	chr14:92692312:T:G	4.99615e-08	-1.54759e-10	-1.34374
92692728	chr14:92692728:G:C	6.17253e-08	-1.54759e-10	-1.13229
92693073	chr14:92693073:T:G	8.47375e-08	-1.54759e-10	-0.815431
92693094	chr14:92693094:A:G	1.67229e-08	-1.26106	-1.17715
92693108	chr14:92693108:A:G	1.4692e-08	-1.37446	-1.19322
92693131	chr14:92693131:A:G	1.44027e-08	-1.41026	-1.17731
92693165	chr14:92693165:T:G	1.49238e-08	-1.39755	-1.15448
92693302	chr14:92693302:T:C	1.6058e-08	-1.27785	-1.20093
92693558	chr14:92693558:A:G	5.28821e-08	-1.54759e-10	-1.28692
92693656	chr14:92693656:T:C	1.7711e-08	-1.35352	-1.02728
92693849	chr14:92693849:G:A	5.06881e-08	-1.54759e-10	-1.3293
92694085	chr14:92694085:C:G	6.43656e-08	-1.54759e-10	-1.09041
92694177	chr14:92694177:A:G	9.58197e-09	-1.68535	-1.30976
92694777	chr14:92694777:G:A	5.02595e-08	-1.54759e-10	-1.33779
92694833	chr14:92694833:C:T	5.1267e-08	-1.31794	-3.44535e-10
92694967	chr14:92694967:C:T	6.03319e-08	-1.54759e-10	-1.15513
92694982	chr14:92694982:C:T	3.73619e-08	-0.763253	-0.871084
92695024	chr14:92695024:T:C	3.92641e-08	-0.679852	-0.904824
92695094	chr14:92695094:G:C	4.99779e-08	-1.54759e-10	-1.34341
92695144	chr14:92695144:A:T	3.70961e-08	-0.736411	-0.905064
92695219	chr14:92695219:T:C	2.69091e-08	-0.617867	-1.34466
92695278	chr14:92695278:C:G	5.00827e-08	-1.54759e-10	-1.34131
92695521	chr14:92695521:G:T	5.04603e-08	-1.54759e-10	-1.3338
92695603	chr14:92695603:G:A	3.01579e-08	-1.00093	-0.847614
92695648	chr14:92695648:T:G	5.91004e-08	-0.326185	-0.849566
92695781	chr14:92695781:C:A	3.88473e-08	-0.33896	-1.25639
92695830	chr14:92695830:TTC:T	1.20292e-07	-1.54759e-10	-0.465063
92696060	chr14:92696060:TC:T	5.57686e-08	-1.23378	-3.44535e-10
92696551	chr14:92696551:T:C	2.02817e-07	0.0573159	-3.44535e-10
92696713	chr14:92696713:G:GA	1.26409e-08	-1.72549	-0.992564
92696789	chr14:92696789:G:A	2.31504e-08	-0.813433	-1.29954
92696792	chr14:92696792:T:C	5.18627e-08	-1.54759e-10	-1.30639
92696992	chr14:92696992:C:A	5.01667e-08	-1.54759e-10	-1.33964
92697114	chr14:92697114:G:A	5.54668e-08	-1.54759e-10	-1.2392
92697742	chr14:92697742:G:A	1.66577e-08	-1.15672	-1.2854
92697761	chr14:92697761:C:T	1.00946e-08	-1.615	-1.32799
92698417	chr14:92698417:C:G	1.98277e-07	0.990152	-0.955476
92698668	chr14:92698668:C:G	3.27796e-08	-0.424172	-1.34101
92699221	chr14:92699221:A:G	5.79812e-08	-1.54759e-10	-1.19487
92699276	chr14:92699276:C:T	4.99704e-08	-1.54759e-10	-1.34356
92699287	chr14:92699287:A:G	3.53987e-08	-1.68831	-3.44535e-10
92699526	chr14:92699526:G:C	1.91849e-07	-1.54759e-10	0.00172125
92699610	chr14:92699610:A:T	5.0795e-08	-1.54759e-10	-1.32719
92699617	chr14:92699617:G:C	6.39248e-08	-0.697543	-0.399738
92699687	chr14:92699687:A:G	5.0135e-08	-1.54759e-10	-1.34027
92699814	chr14:92699814:C:T	5.31253e-08	-1.54759e-10	-1.28234
92700378	chr14:92700378:G:C	4.164e-08	-1.52593	-3.44535e-10
92701074	chr14:92701074:T:A	5.18623e-08	-1.54759e-10	-1.3064
92701311	chr14:92701311:T:C	5.60684e-08	-1.54759e-10	-1.22842
92701505	chr14:92701505:G:A	9.90645e-09	-1.62529	-1.33651
92701539	chr14:92701539:T:A	5.9194e-08	-1.54759e-10	-1.17417
92701678	chr14:92701678:T:A	1.13575e-07	-0.522529	-3.44535e-10
92701876	chr14:92701876:T:C	1.37864e-07	-1.54759e-10	-0.328717
92702828	chr14:92702828:G:A	5.44293e-08	-0.721801	-0.536284
92703503	chr14:92703503:C:T	5.40885e-08	-1.54759e-10	-1.26437
92703707	chr14:92703707:G:A	5.12401e-08	-1.54759e-10	-1.31847
92704032	chr14:92704032:G:T	1.92868e-07	-1.54759e-10	0.00701831
92704316	chr14:92704316:T:A	1.23846e-07	-1.54759e-10	-0.435952
92704463	chr14:92704463:C:T	1.10894e-07	-1.54759e-10	-0.546409
92704521	chr14:92704521:A:G	1.35069e-07	-1.54759e-10	-0.349201
92704556	chr14:92704556:A:C	2.84831e-08	-0.940695	-0.964981
92704648	chr14:92704648:C:T	1.09808e-08	-1.51311	-1.34573
92705067	chr14:92705067:C:T	5.24652e-08	-1.54759e-10	-1.29484
92705114	chr14:92705114:C:T	1.44287e-07	-1.54759e-10	-0.283187
92705175	chr14:92705175:A:T	5.10504e-08	-1.54759e-10	-1.32218
92705773	chr14:92705773:G:A	5.08369e-08	-1.54759e-10	-1.32637
92706082	chr14:92706082:A:G	5.05537e-08	-1.54759e-10	-1.33195
92706182	chr14:92706182:G:A	6.76702e-08	-1.54759e-10	-1.04034
92706186	chr14:92706186:G:T	5.08325e-08	-1.54759e-10	-1.32645
92706281	chr14:92706281:T:C	5.30003e-08	-1.54759e-10	-1.28469
92706558	chr14:92706558:C:T	3.40986e-08	-1.72573	-3.44535e-10
92706600	chr14:92706600:C:T	7.23449e-08	-1.54759e-10	-0.973543
92706665	chr14:92706665:C:T	1.96255e-08	-1.06957	-1.20859
92706721	chr14:92706721:T:A	5.23156e-08	-1.54759e-10	-1.29769
92707143	chr14:92707143:T:C	6.31159e-08	-1.0785	-0.0315198
92707255	chr14:92707255:A:G	5.02821e-08	-1.54759e-10	-1.33734
92707296	chr14:92707296:G:A	4.31511e-08	-0.156793	-1.33349
92707556	chr14:92707556:G:A	1.11348e-07	-1.54759e-10	-0.54233
92707637	chr14:92707637:C:A	1.09599e-07	-1.54759e-10	-0.558159
92707699	chr14:92707699:TTAAA:T	2.34462e-07	-1.54759e-10	0.202306
92707906	chr14:92707906:C:T	5.67347e-08	-1.54759e-10	-1.2166
92707988	chr14:92707988:C:T	7.73696e-08	-0.746475	-0.159919
92708106	chr14:92708106:A:G	4.484e-08	-0.892613	-0.559275
92708497	chr14:92708497:C:T	3.72835e-08	-1.63644	-3.44535e-10
92708627	chr14:92708627:G:A	4.91871e-08	-0.833771	-0.525586
92708675	chr14:92708675:G:C	4.08983e-08	-1.02291	-0.520987
92709534	chr14:92709534:C:T	8.28116e-08	-1.54759e-10	-0.83842
92709697	chr14:92709697:G:A	6.13076e-08	-1.13908	-3.44535e-10
92709774	chr14:92709774:G:A	5.76957e-08	-1.54759e-10	-1.19981
92710362	chr14:92710362:C:T	6.08157e-08	-1.54759e-10	-1.14714
92710585	chr14:92710585:A:G	5.15066e-08	-1.54759e-10	-1.31328
92710635	chr14:92710635:T:C	5.11912e-08	-1.31942	-3.44535e-10
92710743	chr14:92710743:C:T	3.44319e-08	-1.71601	-3.44535e-10
92710810	chr14:92710810:T:C	5.00413e-08	-1.54759e-10	-1.34214
92710880	chr14:92710880:T:C	2.34719e-07	-1.54759e-10	0.203399
92711055	chr14:92711055:C:T	3.67354e-08	-0.323024	-1.32822
92711259	chr14:92711259:T:G	3.06336e-08	-0.658178	-1.17471
92711306	chr14:92711306:T:C	1.67349e-08	-1.60145	-0.836044
92711713	chr14:92711713:G:A	7.28359e-08	-1.54759e-10	-0.966779
92711796	chr14:92711796:G:A	5.49487e-08	-1.54759e-10	-1.24859
92711846	chr14:92711846:A:G	5.49627e-08	-1.54759e-10	-1.24833
92711959	chr14:92711959:C:T	2.36524e-07	-1.54759e-10	0.211059
92712065	chr14:92712065:T:C	5.91808e-08	-1.54759e-10	-1.17439
92712086	chr14:92712086:G:A	7.40215e-08	-0.950632	-3.44535e-10
92712122	chr14:92712122:C:T	2.80822e-08	-0.723374	-1.19648
92712529	chr14:92712529:ATGGAGGCTAG:A	6.87913e-08	-1.02391	-3.44535e-10
92712780	chr14:92712780:C:T	5.06652e-08	-1.54759e-10	-1.32975
92713583	chr14:92713583:G:A	5.91926e-08	-1.54759e-10	-1.17419
92713880	chr14:92713880:A:G	5.59616e-08	-1.54759e-10	-1.23032
92713945	chr14:92713945:C:T	8.02128e-08	-1.54759e-10	-0.870305
92714652	chr14:92714652:T:C	5.02076e-08	-1.54759e-10	-1.33882
92714834	chr14:92714834:G:T	3.37008e-08	-0.754605	-0.982861
92715085	chr14:92715085:G:A	3.43644e-08	-1.71797	-3.44535e-10
92715148	chr14:92715148:G:A	2.14452e-08	-1.72541	-0.464079
92715817	chr14:92715817:G:GA	8.73383e-08	-1.54759e-10	-0.785199
92715818	chr14:92715818:C:A	8.75712e-08	-1.54759e-10	-0.782536
92716121	chr14:92716121:G:A	3.52226e-08	-0.359654	-1.33365
92717220	chr14:92717220:C:T	1.25812e-08	-1.37864	-1.34414
92718189	chr14:92718189:G:A	1.33024e-08	-1.32141	-1.34564
92718218	chr14:92718218:G:C	4.9996e-08	-1.54759e-10	-1.34305
92718587	chr14:92718587:A:AT	1.20664e-07	-1.54759e-10	-0.461982
92718588	chr14:92718588:A:T	7.05963e-08	-1.54759e-10	-0.99801
92719108	chr14:92719108:A:G	3.94494e-07	-1.54759e-10	0.722615
92719933	chr14:92719933:G:T	5.03712e-08	-1.54759e-10	-1.33557
92720022	chr14:92720022:A:G	5.05392e-08	-1.54759e-10	-1.33224
92720098	chr14:92720098:GTA:G	5.79748e-08	-1.19498	-3.44535e-10
92720113	chr14:92720113:A:G	5.98256e-08	-1.54759e-10	-1.16355
92720439	chr14:92720439:G:A	1.19398e-07	-1.54759e-10	-0.472527
92720457	chr14:92720457:C:G	3.9121e-08	-0.441221	-1.14711
92720640	chr14:92720640:C:T	5.31247e-08	-1.54759e-10	-1.28235
92720662	chr14:92720662:T:C	1.5625e-08	-1.18202	-1.32409
92720665	chr14:92720665:C:T	4.72396e-08	-1.39976	-3.44535e-10
92720793	chr14:92720793:G:C	1.27024e-08	-1.39162	-1.32158
92720802	chr14:92720802:C:T	1.07561e-07	-1.54759e-10	-0.576933
92721065	chr14:92721065:A:C	3.82535e-07	-1.54759e-10	0.691832
92721443	chr14:92721443:C:T	4.10048e-08	-0.599304	-0.941995
92721481	chr14:92721481:A:G	5.0073e-08	-1.54759e-10	-1.34151
92721739	chr14:92721739:C:A	5.04007e-08	-1.54759e-10	-1.33498
92721880	chr14:92721880:C:A	3.85045e-07	-1.54759e-10	0.698372
92721923	chr14:92721923:A:G	3.83107e-07	-1.54759e-10	0.693326
92722262	chr14:92722262:T:C	5.23367e-08	-1.54759e-10	-1.29729
92722531	chr14:92722531:CCGAGATTACACCACTGCA:C	1.67885e-08	-1.49035	-0.943945
92722858	chr14:92722858:T:C	7.8047e-08	-1.54759e-10	-0.897677
92722910	chr14:92722910:C:T	5.19856e-08	-1.54759e-10	-1.30402
92722958	chr14:92722958:T:G	2.35847e-08	-1.0382	-1.05619
92722977	chr14:92722977:G:A	3.10736e-07	-1.54759e-10	0.483956
92723070	chr14:92723070:A:G	5.12162e-08	-1.54759e-10	-1.31893
92723079	chr14:92723079:T:C	1.62466e-08	-1.12421	-1.3429
92723115	chr14:92723115:C:T	4.07491e-07	-1.54759e-10	0.755031
92723158	chr14:92723158:T:C	5.10673e-08	-1.54759e-10	-1.32184
92723204	chr14:92723204:A:G	1.55715e-08	-1.16374	-1.34581
92723324	chr14:92723324:T:C	1.67243e-08	-1.40583	-1.03229
92723337	chr14:92723337:A:G	4.98602e-08	-1.54759e-10	-1.34577
92723351	chr14:92723351:T:C	4.99179e-08	-1.54759e-10	-1.34461
92723519	chr14:92723519:A:G	1.42446e-07	-0.623123	0.327094
92723591	chr14:92723591:C:A	5.1194e-08	-1.54759e-10	-1.31937
92723703	chr14:92723703:A:G	5.12238e-08	-1.54759e-10	-1.31878
92723736	chr14:92723736:C:T	1.88814e-08	-1.42842	-0.888387
92723845	chr14:92723845:A:C	4.99078e-08	-1.54759e-10	-1.34481
92723978	chr14:92723978:C:T	5.04301e-08	-1.54759e-10	-1.3344
92723987	chr14:92723987:T:C	6.64707e-08	-1.54759e-10	-1.05823
92724124	chr14:92724124:A:G	8.7526e-08	-1.54759e-10	-0.783052
92724228	chr14:92724228:T:C	7.35098e-07	-1.54759e-10	1.34502
92724438	chr14:92724438:G:A	1.25991e-07	-0.981935	0.56316
92724554	chr14:92724554:G:A	1.61656e-07	-1.54759e-10	-0.169519
92724668	chr14:92724668:A:G	2.97837e-08	-1.69117	-0.16986
92725497	chr14:92725497:T:C	7.99981e-08	-1.54759e-10	-0.872985
92725507	chr14:92725507:G:A	1.75508e-07	-1.54759e-10	-0.0873011
92725538	chr14:92725538:T:C	7.46722e-08	-0.800353	-0.141527
92725936	chr14:92725936:A:G	5.01011e-08	-1.54759e-10	-1.34095
92726169	chr14:92726169:G:A	2.06647e-07	-1.54759e-10	0.076024
92726355	chr14:92726355:C:G	5.03953e-08	-1.54759e-10	-1.33509
92726725	chr14:92726725:C:T	4.19403e-08	-1.6142	0.0954578
92726871	chr14:92726871:T:G	9.50988e-08	-1.54759e-10	-0.700072
92727192	chr14:92727192:A:AG	1.24131e-08	-1.43026	-1.30598
92727200	chr14:92727200:C:T	1.73205e-08	-1.07358	-1.32952
92727373	chr14:92727373:T:C	4.5452e-08	-1.43833	-3.44535e-10
92727560	chr14:92727560:A:G	6.26744e-08	-1.54759e-10	-1.11703
92727567	chr14:92727567:G:A	1.19048e-08	-1.48043	-1.29762
92727750	chr14:92727750:G:A	4.9861e-08	-1.54759e-10	-1.34575
92727981	chr14:92727981:C:T	9.37951e-09	-1.72564	-1.29082
92728342	chr14:92728342:T:C	5.24931e-08	-1.54759e-10	-1.29431
92728374	chr14:92728374:T:C	3.03747e-05	-1.54759e-10	5.06638
92728771	chr14:92728771:T:C	2.03187e-07	-1.54759e-10	0.0591376
92728841	chr14:92728841:C:T	4.99094e-08	-1.55802	0.21324
92729029	chr14:92729029:C:T	2.52912e-08	-1.70937	-0.315164
92729217	chr14:92729217:T:C	1.03991e-08	-1.7053	-1.20797
92729643	chr14:92729643:G:A	5.06536e-08	-1.54759e-10	-1.32998
92730446	chr14:92730446:C:T	8.84922e-08	-1.54759e-10	-0.772074
92731085	chr14:92731085:G:A	1.10681e-08	-1.65391	-1.19701
92731228	chr14:92731228:T:C	1.00492e-07	-1.54759e-10	-0.644905
92731566	chr14:92731566:T:C	1.02289e-07	-1.54759e-10	-0.627184
92731812	chr14:92731812:T:G	5.07551e-08	-1.54759e-10	-1.32798
92731939	chr14:92731939:C:T	5.62138e-08	-1.22583	-3.44535e-10
92732224	chr14:92732224:C:T	6.11033e-08	-1.14242	-3.44535e-10
92732567	chr14:92732567:T:C	6.90293e-08	-1.02046	-3.44535e-10
92732627	chr14:92732627:A:T	1.20375e-08	-1.53291	-1.23405
92732735	chr14:92732735:C:T	1.62084e-08	-1.30964	-1.15982
92732858	chr14:92732858:T:A	9.54102e-09	-1.70435	-1.29503
92733092	chr14:92733092:T:C	1.15681e-07	-1.54759e-10	-0.504149
92733344	chr14:92733344:G:A	1.22743e-07	-1.54759e-10	-0.444892
92733507	chr14:92733507:T:C	4.25682e-08	-1.50388	-3.44535e-10
92733750	chr14:92733750:T:C	1.0848e-08	-1.55567	-1.31534
92734022	chr14:92734022:T:C	7.01685e-08	-1.54759e-10	-1.00409
92734159	chr14:92734159:A:C	1.81165e-07	-1.54759e-10	-0.0555817
92734206	chr14:92734206:CT:C	1.05713e-08	-1.57665	-1.3202
92734278	chr14:92734278:G:A	1.99364e-07	-1.54759e-10	0.0401438
92734464	chr14:92734464:A:G	3.58126e-08	-1.64764	-0.029051
92734784	chr14:92734784:T:C	9.50304e-09	-1.70586	-1.29752
92735352	chr14:92735352:GCC:G	5.49785e-08	-1.54759e-10	-1.24805
92735356	chr14:92735356:A:ATG	5.49921e-08	-1.54759e-10	-1.2478
92735397	chr14:92735397:G:T	8.27912e-08	-0.838667	-3.44535e-10
92735654	chr14:92735654:C:T	1.03508e-08	-1.70477	-1.21316
92735677	chr14:92735677:G:A	9.06846e-09	-1.71956	-1.33063
92735683	chr14:92735683:T:C	1.65508e-08	-1.62392	-0.824634
92735870	chr14:92735870:C:T	1.50297e-07	-1.54759e-10	-0.242375
92735877	chr14:92735877:T:G	1.92452e-07	-1.54759e-10	0.00485885
92736447	chr14:92736447:T:G	6.72348e-08	-1.54759e-10	-1.0468
92736613	chr14:92736613:A:G	9.0445e-09	-1.72505	-1.32779
92736659	chr14:92736659:T:C	5.0174e-08	-1.54759e-10	-1.33949
92737215	chr14:92737215:A:G	5.00074e-08	-1.54759e-10	-1.34282
92737381	chr14:92737381:A:G	6.03697e-08	-1.54759e-10	-1.1545
92737605	chr14:92737605:C:T	5.01415e-08	-1.54759e-10	-1.34014
92738651	chr14:92738651:G:A	1.2058e-07	-1.54759e-10	-0.462675
92738880	chr14:92738880:G:A	5.16614e-08	-1.54759e-10	-1.31028
92739471	chr14:92739471:G:A	5.205e-08	-1.54759e-10	-1.30278
92739527	chr14:92739527:A:G	6.84113e-08	-1.54759e-10	-1.02945
92740218	chr14:92740218:A:G	9.48634e-09	-1.69563	-1.30951
92740230	chr14:92740230:A:G	6.01271e-08	-1.54759e-10	-1.15853
92740672	chr14:92740672:T:C	6.28205e-08	-1.54759e-10	-1.11471
92740956	chr14:92740956:A:G	1.87279e-08	-1.62898	-0.695996
92740960	chr14:92740960:G:T	1.80322e-08	-1.72515	-0.637678
92741409	chr14:92741409:C:A	5.0393e-08	-1.54759e-10	-1.33514
92742049	chr14:92742049:G:A	6.11537e-08	-1.54759e-10	-1.1416
92742303	chr14:92742303:TTTC:T	7.37341e-08	-0.954522	-3.44535e-10
92742661	chr14:92742661:T:C	1.80887e-08	-1.42067	-0.939025
92742837	chr14:92742837:T:C	1.73087e-07	-1.54759e-10	-0.101195
92743522	chr14:92743522:C:A	5.20772e-08	-1.54759e-10	-1.30226
92743539	chr14:92743539:C:T	5.12876e-08	-1.54759e-10	-1.31754
92743921	chr14:92743921:T:C	1.86105e-08	-1.04072	-1.29055
92743922	chr14:92743922:G:A	5.05925e-08	-1.54759e-10	-1.33118
92744144	chr14:92744144:T:C	5.10263e-08	-1.54759e-10	-1.32265
92744461	chr14:92744461:T:G	5.09676e-08	-1.54759e-10	-1.3238
92745064	chr14:92745064:G:A	2.65025e-08	-1.51885	-0.458904
92745124	chr14:92745124:C:T	8.60554e-08	-1.54759e-10	-0.799997
92745835	chr14:92745835:T:C	6.74985e-08	-1.54759e-10	-1.04288
92745890	chr14:92745890:C:T	8.40472e-08	-1.54759e-10	-0.82361
92746920	chr14:92746920:T:C	1.30731e-07	-1.54759e-10	-0.381848
92747395	chr14:92747395:C:T	1.54206e-07	-1.54759e-10	-0.216699
92747408	chr14:92747408:T:A	4.9936e-08	-1.54759e-10	-1.34425
92747446	chr14:92747446:C:T	6.20566e-08	-1.54759e-10	-1.12694
92747633	chr14:92747633:G:A	5.68488e-08	-1.54759e-10	-1.21459
92748224	chr14:92748224:A:G	3.41173e-08	-1.72518	-3.44535e-10
92749003	chr14:92749003:C:A	9.70239e-09	-1.63701	-1.34561
92749164	chr14:92749164:C:T	7.4043e-08	-1.54759e-10	-0.950342
92749320	chr14:92749320:A:G	5.34132e-07	-1.54759e-10	1.02565
92749430	chr14:92749430:T:C	5.34922e-08	-1.54759e-10	-1.27545
92749720	chr14:92749720:A:G	9.66883e-08	-1.54759e-10	-0.683496
92749945	chr14:92749945:G:A	1.02179e-07	-1.54759e-10	-0.628262
92750244	chr14:92750244:T:C	2.46313e-08	-1.56805	-0.482921
92750337	chr14:92750337:T:A	7.53636e-08	-1.54759e-10	-0.932664
92750578	chr14:92750578:G:A	1.75254e-08	-1.04549	-1.34585
92751653	chr14:92751653:G:A	7.10475e-08	-1.54759e-10	-0.991639
92751691	chr14:92751691:T:C	1.51058e-08	-1.52158	-1.01833
92751814	chr14:92751814:A:C	4.98989e-08	-1.34499	-3.44535e-10
92751846	chr14:92751846:A:G	5.22979e-08	-1.54759e-10	-1.29803
92751969	chr14:92751969:G:GTGGGCTGAGAGCTCAAAGTGTGAAC	1.17332e-06	-1.54759e-10	1.8126
92752134	chr14:92752134:C:T	2.09088e-08	-1.14396	-1.07086
92752226	chr14:92752226:G:T	9.24631e-08	-1.54759e-10	-0.728179
92752479	chr14:92752479:C:T	5.12768e-08	-1.54759e-10	-1.31775
92752613	chr14:92752613:C:A	1.11032e-08	-1.72567	-1.12209
92752803	chr14:92752803:T:C	2.18739e-08	-0.852774	-1.31692
92752875	chr14:92752875:T:TG	1.87776e-08	-1.68557	-0.636755
92752997	chr14:92752997:A:G	1.20099e-07	-1.54759e-10	-0.466671
92753401	chr14:92753401:C:T	1.3755e-07	-1.54759e-10	-0.331004
92753509	chr14:92753509:C:G	9.99523e-09	-1.6601	-1.29278
92753601	chr14:92753601:C:T	6.76038e-08	-1.54759e-10	-1.04132
92753660	chr14:92753660:T:C	3.25382e-07	-1.54759e-10	0.530011
92753983	chr14:92753983:C:T	4.78286e-07	-1.54759e-10	0.91522
92754525	chr14:92754525:C:G	1.52576e-08	-1.29311	-1.2368
92754589	chr14:92754589:A:G	1.89481e-07	-1.54759e-10	-0.0106986
92754824	chr14:92754824:G:A	9.38935e-08	-1.54759e-10	-0.712827
92754844	chr14:92754844:A:C	3.26107e-07	-1.54759e-10	0.532236
92754999	chr14:92754999:T:C	9.13701e-09	-1.69713	-1.34552
92755382	chr14:92755382:T:C	3.19392e-07	-1.54759e-10	0.511429
92755511	chr14:92755511:T:G	5.51576e-08	-1.54759e-10	-1.24479
92755514	chr14:92755514:T:C	1.60551e-07	-0.486823	0.310448
92755634	chr14:92755634:G:A	2.00018e-07	-1.54759e-10	0.0434205
92755741	chr14:92755741:C:T	1.33354e-07	-0.846285	0.484306
92755995	chr14:92755995:T:A	2.36118e-08	-1.49691	-0.596331
92756455	chr14:92756455:G:A	1.41943e-07	-1.54759e-10	-0.299564
92756726	chr14:92756726:A:G	4.36554e-08	-1.47866	-3.44535e-10
92756858	chr14:92756858:A:G	5.0152e-08	-1.54759e-10	-1.33993
92757645	chr14:92757645:C:T	1.85428e-07	-0.637702	0.605377
92758019	chr14:92758019:G:A	7.20586e-07	-1.54759e-10	1.32508
92758114	chr14:92758114:T:A	5.54178e-08	-1.54759e-10	-1.24009
92758395	chr14:92758395:T:C	5.2999e-08	-1.28472	-3.44535e-10
92758614	chr14:92758614:G:A	4.21997e-08	-1.51257	-3.44535e-10
92759233	chr14:92759233:AG:A	3.66014e-08	-1.6549	-3.44535e-10
92759742	chr14:92759742:C:A	1.02115e-07	-1.54759e-10	-0.628886
92759782	chr14:92759782:C:T	1.06703e-08	-1.72573	-1.16178
92760745	chr14:92760745:T:A	5.37529e-08	-1.54759e-10	-1.27059
92761038	chr14:92761038:C:T	1.02783e-07	-1.54759e-10	-0.622364
92761379	chr14:92761379:C:T	2.00825e-08	-1.69764	-0.557504
92761398	chr14:92761398:T:C	4.89544e-08	-1.63206	0.267962
92761780	chr14:92761780:G:T	5.25116e-08	-1.54759e-10	-1.29395
92761844	chr14:92761844:G:A	2.49499e-08	-1.2675	-0.770621
92761902	chr14:92761902:G:C	5.19397e-08	-1.54759e-10	-1.30491
92762066	chr14:92762066:C:A	5.22229e-08	-1.54759e-10	-1.29947
92762204	chr14:92762204:T:C	5.52064e-08	-1.63994	0.396031
92762264	chr14:92762264:G:C	5.29101e-08	-1.54759e-10	-1.28639
92762293	chr14:92762293:G:A	2.91795e-07	-1.54759e-10	0.421062
92762562	chr14:92762562:G:A	5.54203e-08	-1.54759e-10	-1.24004
92762582	chr14:92762582:C:G	5.1602e-08	-1.54759e-10	-1.31143
92762751	chr14:92762751:C:A	1.231e-08	-1.40576	-1.33882
92762874	chr14:92762874:A:G	4.09075e-08	-1.62315	0.0794769
92762944	chr14:92762944:T:C	4.08623e-08	-1.62347	0.0786874
92763153	chr14:92763153:A:G	5.48139e-08	-1.54759e-10	-1.25105
92763154	chr14:92763154:T:C	5.32262e-08	-1.54759e-10	-1.28044
92763210	chr14:92763210:G:A	4.18609e-08	-1.52064	-3.44535e-10
92763329	chr14:92763329:A:T	5.29397e-08	-1.54759e-10	-1.28583
92763350	chr14:92763350:C:T	5.19802e-08	-1.54759e-10	-1.30412
92763406	chr14:92763406:G:A	5.16294e-08	-1.54759e-10	-1.3109
92763639	chr14:92763639:G:T	5.19993e-08	-1.54759e-10	-1.30376
92763647	chr14:92763647:T:C	4.98564e-08	-1.54759e-10	-1.34584
92763682	chr14:92763682:A:G	1.1375e-08	-1.72557	-1.098
92763733	chr14:92763733:G:A	3.42963e-08	-1.71995	-3.44535e-10
92763766	chr14:92763766:A:G	3.77664e-08	-1.62357	-3.44535e-10
92763939	chr14:92763939:A:T	1.53511e-08	-1.27695	-1.24685
92764105	chr14:92764105:G:A	2.16464e-08	-1.7	-0.480148
92764109	chr14:92764109:C:A	1.75549e-08	-1.64804	-0.741615
92764153	chr14:92764153:A:G	5.92839e-08	-1.54759e-10	-1.17265
92764212	chr14:92764212:A:T	1.857e-08	-1.7249	-0.608541
92764526	chr14:92764526:C:T	5.25467e-08	-1.54759e-10	-1.29329
92764775	chr14:92764775:C:T	1.76602e-07	-1.54759e-10	-0.0810902
92765417	chr14:92765417:A:G	5.18722e-08	-1.54759e-10	-1.3062
92765514	chr14:92765514:G:A	1.7262e-08	-1.71928	-0.687204
92765958	chr14:92765958:G:C	5.27493e-08	-1.54759e-10	-1.28944
92766077	chr14:92766077:T:A	1.69322e-08	-1.08194	-1.34383
92766078	chr14:92766078:T:A	1.7203e-08	-1.06623	-1.34368
92766169	chr14:92766169:C:A	6.68842e-08	-1.54759e-10	-1.05203
92766192	chr14:92766192:C:G	5.15988e-08	-1.54759e-10	-1.31149
92766219	chr14:92766219:G:T	5.83182e-08	-1.54759e-10	-1.18907
92766222	chr14:92766222:A:G	7.22376e-08	-1.54759e-10	-0.975028
92766234	chr14:92766234:T:C	2.59254e-07	-1.54759e-10	0.302822
92766387	chr14:92766387:G:A	2.40773e-08	-1.70564	-0.368076
92766442	chr14:92766442:A:G	5.45119e-08	-1.54759e-10	-1.25657
92766459	chr14:92766459:T:C	4.98676e-08	-1.54759e-10	-1.34562
92766476	chr14:92766476:T:G	1.2944e-08	-1.34892	-1.34544
92766477	chr14:92766477:T:C	1.29321e-08	-1.34983	-1.34545
92766493	chr14:92766493:C:T	1.32371e-08	-1.33443	-1.33753
92766523	chr14:92766523:C:T	3.29349e-07	-1.54759e-10	0.542131
92766577	chr14:92766577:C:G	9.03157e-09	-1.71006	-1.3442
92766789	chr14:92766789:T:C	3.96933e-08	-1.57381	-3.44535e-10
92766816	chr14:92766816:C:T	9.99094e-09	-1.63427	-1.31903
92766870	chr14:92766870:ACT:A	5.28639e-08	-1.54759e-10	-1.28727
92766976	chr14:92766976:CA:C	5.76777e-08	-1.54759e-10	-1.20012
92767233	chr14:92767233:TG:T	1.17433e-08	-1.62624	-1.16547
92767235	chr14:92767235:C:T	1.15363e-08	-1.62292	-1.18657
92767497	chr14:92767497:C:T	6.85843e-08	-1.54759e-10	-1.02693
92767643	chr14:92767643:A:G	5.7109e-08	-1.54759e-10	-1.21003
92767945	chr14:92767945:T:A	3.80494e-08	-1.6161	-3.44535e-10
92768003	chr14:92768003:T:C	9.37413e-09	-1.69509	-1.32195
92768104	chr14:92768104:G:A	6.18834e-08	-1.54759e-10	-1.12974
92768449	chr14:92768449:C:A	1.08314e-08	-1.67703	-1.19551
92768538	chr14:92768538:C:T	1.24323e-08	-1.62855	-1.10614
92768597	chr14:92768597:A:G	2.33583e-07	-1.54759e-10	0.19855
92768675	chr14:92768675:C:T	4.99096e-08	-1.54759e-10	-1.34477
92768885	chr14:92768885:A:G	5.8633e-08	-1.54759e-10	-1.18369
92768958	chr14:92768958:A:G	2.17558e-07	-1.54759e-10	0.127476
92769034	chr14:92769034:C:T	2.18374e-07	-1.54759e-10	0.131221
92769058	chr14:92769058:T:C	5.62235e-08	-1.54759e-10	-1.22565
92769114	chr14:92769114:T:C	5.76915e-08	-1.54759e-10	-1.19988
92769206	chr14:92769206:A:G	6.57754e-08	-1.54759e-10	-1.06874
92769670	chr14:92769670:A:G	6.79911e-08	-1.54759e-10	-1.03561
92769991	chr14:92769991:C:T	5.9235e-08	-1.54759e-10	-1.17348
92770270	chr14:92770270:T:C	5.89507e-08	-1.54759e-10	-1.17829
92770298	chr14:92770298:C:T	5.65418e-08	-1.54759e-10	-1.22001
92771104	chr14:92771104:A:T	6.02725e-08	-1.15611	-3.44535e-10
92771627	chr14:92771627:A:G	3.66403e-08	-1.72573	0.0718908
92771959	chr14:92771959:G:A	1.18409e-08	-1.63244	-1.15099
92772132	chr14:92772132:G:C	5.48378e-08	-1.54759e-10	-1.25061
92772296	chr14:92772296:T:C	2.4574e-08	-1.71107	-0.342232
92772568	chr14:92772568:C:T	5.46827e-08	-1.54759e-10	-1.25344
92772684	chr14:92772684:G:C	3.81216e-08	-1.61421	-3.44535e-10
92772984	chr14:92772984:C:A	1.29257e-08	-1.35398	-1.34179
92773017	chr14:92773017:T:C	1.56312e-08	-1.39402	-1.11169
92773555	chr14:92773555:A:G	4.9729e-08	-0.0386005	-1.3098
92773902	chr14:92773902:G:A	3.69248e-08	-1.71637	0.0702666
92774352	chr14:92774352:C:T	1.01322e-07	-1.54759e-10	-0.636683
92774375	chr14:92774375:A:G	1.67533e-07	1.18998	-1.32379
92774810	chr14:92774810:G:A	5.49968e-08	-1.54759e-10	-1.24771
92774935	chr14:92774935:C:T	3.64913e-08	-1.65792	-3.44535e-10
92774999	chr14:92774999:G:A	2.15095e-07	-1.54759e-10	0.116092
92775196	chr14:92775196:C:T	5.43622e-08	-1.54759e-10	-1.25932
92775199	chr14:92775199:C:T	5.41192e-08	-1.54759e-10	-1.2638
92775337	chr14:92775337:A:G	5.25635e-08	-1.54759e-10	-1.29297
92775376	chr14:92775376:C:T	5.00662e-08	-1.54759e-10	-1.34164
92775391	chr14:92775391:A:G	1.01696e-07	-1.54759e-10	-0.633001
92775432	chr14:92775432:C:T	2.22619e-08	-1.62996	-0.522148
92775588	chr14:92775588:C:T	3.88444e-08	-1.72562	0.130201
92775598	chr14:92775598:A:G	3.44129e-08	-1.71656	-3.44535e-10
92776088	chr14:92776088:C:T	7.79451e-08	-1.54759e-10	-0.898984
92776287	chr14:92776287:G:A	5.15915e-08	-1.54759e-10	-1.31163
92776408	chr14:92776408:T:C	6.99504e-08	-1.61782	0.610615
92776455	chr14:92776455:T:G	4.98941e-08	-1.54759e-10	-1.34509
92776647	chr14:92776647:A:G	5.09757e-08	-1.54759e-10	-1.32364
92776651	chr14:92776651:A:G	1.14136e-08	-1.66228	-1.1579
92776704	chr14:92776704:G:GGT	4.82434e-07	-1.54759e-10	0.923856
92777173	chr14:92777173:A:G	8.18228e-08	-0.850433	-3.44535e-10
92777421	chr14:92777421:G:C	5.89549e-08	-1.54759e-10	-1.17822
92777451	chr14:92777451:A:T	5.81887e-08	-1.54759e-10	-1.1913
92777740	chr14:92777740:T:C	2.29856e-08	-1.65039	-0.469731
92777820	chr14:92777820:G:A	3.64654e-08	-0.4183	-1.24033
92778007	chr14:92778007:T:C	8.00565e-08	-1.54759e-10	-0.872256
92778066	chr14:92778066:A:G	1.43782e-08	-1.63865	-0.950621
92778081	chr14:92778081:A:G	5.77244e-08	-1.54759e-10	-1.19931
92778197	chr14:92778197:G:T	5.14503e-08	-1.54759e-10	-1.31437
92778239	chr14:92778239:T:C	2.22673e-08	-1.65848	-0.49339
92778348	chr14:92778348:G:A	5.93776e-08	-1.54759e-10	-1.17107
92778398	chr14:92778398:A:G	5.36999e-08	-1.54759e-10	-1.27158
92778490	chr14:92778490:A:G	5.13134e-08	-1.54759e-10	-1.31704
92778736	chr14:92778736:G:A	5.81641e-08	-1.54759e-10	-1.19172
92778878	chr14:92778878:G:T	5.86335e-08	-1.54759e-10	-1.18368
92778939	chr14:92778939:C:T	5.81545e-08	-1.54759e-10	-1.19188
92778950	chr14:92778950:C:G	5.36483e-08	-1.54759e-10	-1.27254
92778993	chr14:92778993:C:A	5.95838e-08	-1.54759e-10	-1.1676
92779560	chr14:92779560:G:A	5.81489e-08	-1.54759e-10	-1.19198
92779687	chr14:92779687:G:T	5.81971e-08	-1.54759e-10	-1.19115
92779693	chr14:92779693:C:T	5.79589e-08	-1.54759e-10	-1.19525
92780171	chr14:92780171:C:T	6.00853e-08	-1.54759e-10	-1.15922
92780182	chr14:92780182:C:T	4.41465e-08	-1.64501	0.177534
92780638	chr14:92780638:T:C	5.81545e-08	-1.54759e-10	-1.19188
92780710	chr14:92780710:A:T	5.81545e-08	-1.54759e-10	-1.19188
92781091	chr14:92781091:C:T	5.81545e-08	-1.54759e-10	-1.19188
92781800	chr14:92781800:C:G	5.73741e-08	-1.54759e-10	-1.2054
92782323	chr14:92782323:A:G	4.9922e-08	-1.54759e-10	-1.34453
92782751	chr14:92782751:T:C	4.21692e-08	-1.72542	0.212126
92782824	chr14:92782824:G:A	6.41753e-08	-1.54759e-10	-1.09337
92782935	chr14:92782935:G:A	5.23085e-08	-1.54759e-10	-1.29783
92783289	chr14:92783289:A:G	6.37024e-08	-1.54759e-10	-1.10077
92783317	chr14:92783317:C:T	6.19992e-08	-1.54759e-10	-1.12787
92783358	chr14:92783358:G:A	6.56361e-08	-1.54759e-10	-1.07086
92783565	chr14:92783565:C:T	5.67826e-08	-1.54759e-10	-1.21576
92783942	chr14:92783942:T:C	4.18406e-08	-1.52112	-3.44535e-10
92784067	chr14:92784067:C:G	2.27957e-08	-1.65225	-0.476166
92784071	chr14:92784071:T:C	2.6673e-07	-1.54759e-10	0.331248
92784165	chr14:92784165:A:G	1.18702e-08	-1.63138	-1.14957
92784359	chr14:92784359:T:C	4.99814e-08	-1.54759e-10	-1.34334
92784713	chr14:92784713:A:G	5.14034e-08	-1.70306	0.387777
92785033	chr14:92785033:C:T	5.98278e-08	-1.54759e-10	-1.16352
92785397	chr14:92785397:T:C	1.19285e-08	-1.43218	-1.34388
92785658	chr14:92785658:G:A	3.68041e-08	-1.6405	-0.00887867
92785757	chr14:92785757:G:A	3.832e-08	-1.72564	0.116626
92786007	chr14:92786007:A:G	2.32065e-08	-1.72561	-0.384953
92786011	chr14:92786011:T:G	1.11063e-08	-1.54114	-1.30633
92786079	chr14:92786079:C:T	3.72058e-08	-1.6064	-0.0321215
92786146	chr14:92786146:C:G	3.20673e-08	-1.61089	-0.176257
92786183	chr14:92786183:C:A	1.98831e-07	-1.54759e-10	0.0374661
92786198	chr14:92786198:T:C	1.80381e-07	-1.54759e-10	-0.0599198
92786729	chr14:92786729:T:G	4.42163e-08	-1.63321	0.167311
92786898	chr14:92786898:A:G	3.7749e-08	-1.71432	0.0902871
92786977	chr14:92786977:G:A	4.42467e-08	-1.62562	0.160415
92787023	chr14:92787023:T:G	3.37939e-08	-1.58572	-0.14899
92787035	chr14:92787035:TTA:T	5.58375e-08	-1.54759e-10	-1.23254
92787060	chr14:92787060:C:T	3.21277e-08	-1.58857	-0.196694
92787083	chr14:92787083:A:G	6.18165e-08	-1.54759e-10	-1.13082
92787510	chr14:92787510:CT:C	6.34644e-08	-1.54759e-10	-1.10451
92787529	chr14:92787529:T:A	4.48955e-08	-1.61796	0.167311
92787749	chr14:92787749:C:T	5.3594e-08	-1.54759e-10	-1.27355
92787821	chr14:92787821:A:G	4.56691e-08	-1.62475	0.191185
92787880	chr14:92787880:C:G	2.74009e-08	-1.03574	-0.908675
92788032	chr14:92788032:T:C	7.77907e-08	-1.54759e-10	-0.900966
92788239	chr14:92788239:C:T	5.06793e-08	-1.54759e-10	-1.32947
92788257	chr14:92788257:A:T	9.25612e-08	-1.54759e-10	-0.727119
92788297	chr14:92788297:A:G	2.47095e-07	-1.54759e-10	0.254786
92788464	chr14:92788464:T:C	4.54345e-08	-1.62385	0.185137
92788978	chr14:92788978:C:G	4.6857e-07	-1.54759e-10	0.894696
92789445	chr14:92789445:G:T	2.66873e-08	-1.57339	-0.397409
92789703	chr14:92789703:T:C	1.66398e-08	-1.72237	-0.720828
92789854	chr14:92789854:C:A	3.40045e-08	-1.58733	-0.141168
92790340	chr14:92790340:T:C	2.15899e-08	-1.59219	-0.590572
92790777	chr14:92790777:A:G	6.75535e-08	-1.54759e-10	-1.04207
92790863	chr14:92790863:C:A	1.1751e-08	-1.60981	-1.18124
92791083	chr14:92791083:A:ACGC	6.1774e-08	-1.54759e-10	-1.13151
92791148	chr14:92791148:C:T	5.57817e-08	-1.62788	0.394341
92791262	chr14:92791262:T:C	7.08228e-08	-1.54759e-10	-0.994808
92791295	chr14:92791295:G:A	5.40116e-07	-1.54759e-10	1.0368
92791359	chr14:92791359:C:T	6.36952e-08	-1.54759e-10	-1.10088
92791446	chr14:92791446:A:G	6.18178e-08	-1.54759e-10	-1.1308
92791972	chr14:92791972:C:T	3.87022e-08	-1.59947	0.000373495
92792455	chr14:92792455:C:T	5.40618e-08	-1.54759e-10	-1.26486
92792637	chr14:92792637:T:A	5.53939e-08	-1.61906	0.378545
92792642	chr14:92792642:A:T	6.16498e-08	-1.54759e-10	-1.13352
92793202	chr14:92793202:G:A	4.52852e-08	-1.44201	-3.44535e-10
92793259	chr14:92793259:G:GATTTATT	1.20261e-08	-1.51347	-1.25444
92793408	chr14:92793408:A:C	5.53867e-08	-1.54759e-10	-1.24065
92793468	chr14:92793468:T:C	2.59585e-08	-1.62604	-0.372448
92793498	chr14:92793498:T:C	2.42833e-08	-1.62012	-0.445077
92793509	chr14:92793509:G:C	2.29115e-08	-1.72256	-0.400784
92793595	chr14:92793595:G:C	7.61637e-08	-1.54759e-10	-0.922104
92793837	chr14:92793837:T:C	2.59071e-07	0.302113	-3.44535e-10
92794374	chr14:92794374:T:G	6.16399e-08	-1.54759e-10	-1.13368
92794610	chr14:92794610:G:A	6.58287e-08	-1.54759e-10	-1.06793
92794645	chr14:92794645:C:T	4.18456e-08	-1.60182	0.0808221
92794944	chr14:92794944:C:T	6.65457e-08	-1.54759e-10	-1.0571
92794976	chr14:92794976:A:G	4.16188e-08	-1.59099	0.0645529
92795087	chr14:92795087:AT:A	3.32116e-08	-1.72462	-0.0274655
92795096	chr14:92795096:T:G	5.13008e-08	-1.54759e-10	-1.31728
92795278	chr14:92795278:T:C	4.28745e-08	-1.59621	0.0994969
92795430	chr14:92795430:C:CT	2.36462e-08	-1.72315	-0.368631
92795468	chr14:92795468:A:G	1.71013e-07	-1.54759e-10	-0.11325
92795772	chr14:92795772:A:G	5.17372e-08	-1.30881	-3.44535e-10
92795943	chr14:92795943:G:A	2.30149e-08	-1.72323	-0.395622
92795945	chr14:92795945:C:T	6.1774e-08	-1.54759e-10	-1.13151
92796065	chr14:92796065:G:A	5.02356e-08	-1.54759e-10	-1.33826
92796180	chr14:92796180:A:G	5.20763e-08	-1.30228	-3.44535e-10
92796423	chr14:92796423:CGTA:C	2.22676e-07	-1.54759e-10	0.15073
92796424	chr14:92796424:G:C	1.73796e-07	-1.57831	1.4812
92796688	chr14:92796688:C:T	1.54389e-07	-1.57669	1.36118
92796737	chr14:92796737:G:A	5.13714e-08	-1.54759e-10	-1.31591
92796777	chr14:92796777:C:T	2.00324e-08	-1.58801	-0.669629
92796808	chr14:92796808:G:A	8.0649e-08	-1.64407	0.779191
92796837	chr14:92796837:G:T	3.17899e-08	-1.65867	-0.137172
92796926	chr14:92796926:C:T	7.28884e-08	-1.54759e-10	-0.966059
92797033	chr14:92797033:CAG:C	1.13974e-07	-1.54759e-10	-0.519018
92797337	chr14:92797337:A:G	9.07982e-08	-1.54759e-10	-0.746349
92797637	chr14:92797637:C:G	1.16964e-08	-1.55875	-1.23696
92797991	chr14:92797991:C:T	5.41555e-08	-1.54759e-10	-1.26313
92798111	chr14:92798111:A:G	6.8692e-08	-1.54759e-10	-1.02536
92798188	chr14:92798188:T:G	5.96215e-08	-1.54759e-10	-1.16697
92798201	chr14:92798201:C:T	2.28438e-08	-1.66324	-0.463064
92798640	chr14:92798640:G:A	6.1774e-08	-1.54759e-10	-1.13151
92798654	chr14:92798654:A:G	2.78856e-08	-1.63946	-0.287422
92798794	chr14:92798794:T:C	4.54122e-08	-1.43921	-3.44535e-10
92798864	chr14:92798864:C:T	2.35025e-08	-1.7187	-0.379181
92799254	chr14:92799254:C:T	5.07701e-08	-1.54759e-10	-1.32768
92799541	chr14:92799541:C:T	6.06147e-08	-1.54759e-10	-1.15045
92799624	chr14:92799624:T:C	5.18495e-08	-1.54759e-10	-1.30664
92799645	chr14:92799645:C:T	4.56676e-08	-1.60674	0.17314
92800235	chr14:92800235:A:C	2.40118e-08	-1.72388	-0.352562
92800801	chr14:92800801:A:C	3.79094e-08	-1.72381	0.104026
92801206	chr14:92801206:T:C	6.18627e-08	-1.54759e-10	-1.13007
92802014	chr14:92802014:C:T	1.97618e-08	-1.63836	-0.632876
92802219	chr14:92802219:A:G	5.4198e-08	-1.54759e-10	-1.26234
92802492	chr14:92802492:A:G	6.19134e-08	-1.54759e-10	-1.12925
92802585	chr14:92802585:T:C	2.04414e-08	-1.60541	-0.632019
92802586	chr14:92802586:A:G	6.18637e-08	-1.54759e-10	-1.13005
92802618	chr14:92802618:T:A	6.17746e-08	-1.54759e-10	-1.1315
92802859	chr14:92802859:G:C	4.50855e-08	-1.62193	0.175505
92802860	chr14:92802860:G:C	4.56246e-08	-1.61005	0.175505
92802935	chr14:92802935:C:T	6.59433e-08	-1.54759e-10	-1.06619
92803150	chr14:92803150:C:T	1.10177e-08	-1.72572	-1.12977
92803760	chr14:92803760:A:G	1.23699e-07	-1.54759e-10	-0.437134
92803852	chr14:92803852:C:T	6.1733e-08	-1.54759e-10	-1.13217
92803923	chr14:92803923:T:G	6.17916e-08	-1.54759e-10	-1.13122
92803941	chr14:92803941:G:C	5.67551e-08	-1.54759e-10	-1.21624
92804028	chr14:92804028:A:G	4.37286e-08	-1.59117	0.114182
92804134	chr14:92804134:G:A	1.71115e-07	-1.54759e-10	-0.112652
92804495	chr14:92804495:T:G	6.16651e-08	-1.54759e-10	-1.13327
92804502	chr14:92804502:A:G	2.28787e-08	-1.65276	-0.472022
92804570	chr14:92804570:A:G	6.27809e-08	-1.54759e-10	-1.11534
92804641	chr14:92804641:G:A	4.5659e-08	-1.46424	0.0304515
92804712	chr14:92804712:G:A	6.07482e-08	-1.54759e-10	-1.14825
92804725	chr14:92804725:A:G	6.42871e-08	-1.63236	0.540736
92805038	chr14:92805038:T:C	4.23475e-08	-1.62444	0.115361
92805173	chr14:92805173:ACCCCGT:A	6.19328e-08	-1.54759e-10	-1.12894
92805825	chr14:92805825:GTTT:G	6.1774e-08	-1.54759e-10	-1.13151
92806083	chr14:92806083:CTT:C	8.61133e-08	-1.54759e-10	-0.799325
92806279	chr14:92806279:T:C	1.16376e-07	-1.54759e-10	-0.49816
92806419	chr14:92806419:T:A	4.30402e-08	-1.61561	0.122757
92806504	chr14:92806504:G:A	6.11307e-08	-1.54759e-10	-1.14197
92807161	chr14:92807161:A:G	2.02868e-08	-1.61606	-0.628955
92807226	chr14:92807226:A:G	1.61428e-08	-1.48803	-0.985486
92807250	chr14:92807250:C:T	2.27218e-07	-1.54759e-10	0.170921
92807458	chr14:92807458:C:A	6.49947e-08	-1.724	0.643314
92807569	chr14:92807569:C:T	5.22478e-08	-1.54759e-10	-1.29899
92807613	chr14:92807613:A:G	6.09326e-08	-1.64407	0.498851
92807647	chr14:92807647:T:C	1.98286e-08	-1.60783	-0.660034
92807866	chr14:92807866:A:G	6.13788e-08	-1.72251	0.584585
92808462	chr14:92808462:C:T	4.02269e-08	-1.71962	0.15917
92808544	chr14:92808544:A:G	1.79593e-07	-1.54759e-10	-0.0642943
92809007	chr14:92809007:C:T	1.5124e-08	-1.51587	-1.02284
92809054	chr14:92809054:A:G	6.17615e-08	-1.54759e-10	-1.13171
92809378	chr14:92809378:G:A	5.20923e-08	-1.54759e-10	-1.30197
92809496	chr14:92809496:A:G	1.59991e-08	-1.45597	-1.02648
92809604	chr14:92809604:G:A	6.17883e-08	-1.54759e-10	-1.13127
92809756	chr14:92809756:CCA:C	2.10196e-07	-1.54759e-10	0.0930535
92809889	chr14:92809889:T:G	2.34394e-08	-1.72439	-0.376185
92810179	chr14:92810179:G:A	6.1774e-08	-1.54759e-10	-1.13151
92810309	chr14:92810309:T:C	2.29879e-08	-1.66347	-0.456549
92810461	chr14:92810461:C:T	2.01322e-08	-1.60396	-0.648705
92810473	chr14:92810473:T:C	6.62034e-08	-1.06226	-3.44535e-10
92810477	chr14:92810477:A:G	5.75707e-08	-1.20197	-3.44535e-10
92810630	chr14:92810630:C:T	1.2444e-08	-1.43961	-1.29414
92810777	chr14:92810777:A:G	2.35142e-08	-1.72389	-0.373491
92810996	chr14:92810996:A:G	2.03965e-08	-1.61803	-0.621599
92811102	chr14:92811102:A:G	3.54094e-08	-1.68801	-3.44535e-10
92811573	chr14:92811573:A:G	1.59517e-07	-1.54759e-10	-0.182841
92811818	chr14:92811818:A:G	5.00422e-08	-1.54759e-10	-1.34212
92811892	chr14:92811892:T:C	8.48918e-08	-1.54759e-10	-0.813611
92812151	chr14:92812151:T:C	6.1774e-08	-1.54759e-10	-1.13151
92812236	chr14:92812236:A:C	1.28096e-08	-1.41065	-1.29414
92812318	chr14:92812318:A:G	5.96105e-08	-1.64518	0.478024
92812334	chr14:92812334:C:A	5.48848e-08	-1.54759e-10	-1.24975
92812643	chr14:92812643:T:C	6.17459e-08	-1.54759e-10	-1.13196
92812708	chr14:92812708:C:T	6.72373e-08	-1.54759e-10	-1.04676
92813270	chr14:92813270:G:A	2.91546e-08	-1.71581	-0.166567
92813404	chr14:92813404:G:T	4.2643e-08	-1.59936	0.0972362
92813530	chr14:92813530:C:T	5.5611e-08	-1.23661	-3.44535e-10
92813612	chr14:92813612:A:G	3.98271e-08	-1.72186	0.151417
92813962	chr14:92813962:C:T	2.06284e-08	-1.59096	-0.637365
92814221	chr14:92814221:A:C	4.2159e-08	-1.72231	0.208767
92814266	chr14:92814266:A:C	1.71015e-07	-1.54759e-10	-0.113234
92814326	chr14:92814326:A:G	4.03086e-08	-1.71746	0.159041
92814351	chr14:92814351:C:T	6.5223e-08	-1.54759e-10	-1.07718
92814467	chr14:92814467:G:A	5.88724e-08	-1.54759e-10	-1.17962
92814570	chr14:92814570:A:T	5.28981e-08	-1.54759e-10	-1.28662
92814810	chr14:92814810:C:G	1.53845e-07	-1.54759e-10	-0.219043
92814963	chr14:92814963:G:A	1.95584e-08	-1.72455	-0.557038
92815071	chr14:92815071:C:G	3.97732e-08	-1.57179	-3.44535e-10
92815106	chr14:92815106:T:C	2.02331e-08	-1.59248	-0.655183
92815294	chr14:92815294:T:G	6.02895e-08	-1.54759e-10	-1.15583
92815343	chr14:92815343:C:T	5.35275e-08	-1.54759e-10	-1.27479
92815548	chr14:92815548:C:T	5.64857e-08	-1.221	-3.44535e-10
92815759	chr14:92815759:G:A	5.33559e-08	-1.54759e-10	-1.278
92815895	chr14:92815895:C:T	4.72763e-08	-1.59664	0.197656
92815932	chr14:92815932:C:T	6.18402e-08	-1.54759e-10	-1.13044
92816191	chr14:92816191:G:A	5.87781e-08	-1.54759e-10	-1.18122
92816386	chr14:92816386:A:G	5.34692e-08	-1.54759e-10	-1.27588
92816610	chr14:92816610:A:G	4.278e-08	-1.49892	-3.44535e-10
92817132	chr14:92817132:G:T	5.41311e-08	-1.54759e-10	-1.26358
92817254	chr14:92817254:A:G	2.43059e-08	-1.71696	-0.347306
92817344	chr14:92817344:A:G	1.98485e-08	-1.60342	-0.663437
92817561	chr14:92817561:C:T	3.85605e-08	-1.71922	0.116456
92817562	chr14:92817562:G:A	6.19941e-08	-1.72109	0.59314
92817644	chr14:92817644:TAAAAG:T	6.09019e-08	-1.54759e-10	-1.14572
92817674	chr14:92817674:TCATC:T	6.10232e-08	-1.54759e-10	-1.14373
92818132	chr14:92818132:C:T	6.39345e-08	-1.54759e-10	-1.09713
92818180	chr14:92818180:C:T	1.80115e-08	-1.7255	-0.638476
92818718	chr14:92818718:A:G	5.04556e-08	-1.54759e-10	-1.33389
92818807	chr14:92818807:T:C	5.68028e-08	-1.54759e-10	-1.2154
92818950	chr14:92818950:T:C	2.03946e-08	-1.598	-0.641719
92819434	chr14:92819434:G:A	2.36993e-08	-1.72377	-0.365775
92819460	chr14:92819460:C:T	6.73633e-08	-1.54759e-10	-1.04489
92819510	chr14:92819510:G:A	2.01299e-08	-1.59467	-0.658109
92819617	chr14:92819617:G:A	6.0489e-08	-1.7212	0.568676
92819624	chr14:92819624:T:C	6.1774e-08	-1.54759e-10	-1.13151
92819702	chr14:92819702:C:G	1.26058e-08	-1.37658	-1.34425
92819862	chr14:92819862:TGA:T	4.09094e-08	-1.71895	0.175321
92819885	chr14:92819885:A:G	1.62935e-08	-1.72537	-0.73885
92819903	chr14:92819903:G:A	6.18213e-08	-1.54759e-10	-1.13074
92819946	chr14:92819946:AC:A	4.41596e-08	-1.5992	0.132025
92819997	chr14:92819997:C:T	4.72153e-08	-1.40027	-3.44535e-10
92820063	chr14:92820063:G:C	5.99429e-08	-1.54759e-10	-1.1616
92820088	chr14:92820088:G:A	5.70017e-08	-1.54759e-10	-1.21191
92820090	chr14:92820090:C:CG	5.70017e-08	-1.54759e-10	-1.21191
92820124	chr14:92820124:TCA:GCA	2.01058e-08	-1.58541	-0.668568
92820134	chr14:92820134:C:T	6.02381e-08	-1.72092	0.564232
92820622	chr14:92820622:A:G	6.4094e-08	-1.54759e-10	-1.09464
92820817	chr14:92820817:A:T	5.70857e-08	-1.54759e-10	-1.21043
92820831	chr14:92820831:T:G	1.84062e-08	-1.65047	-0.691833
92821041	chr14:92821041:C:T	5.07765e-08	-1.54759e-10	-1.32755
92821046	chr14:92821046:C:T	2.09621e-07	-1.54759e-10	0.0903109
92821691	chr14:92821691:C:G	4.99241e-08	-1.54759e-10	-1.34448
92821699	chr14:92821699:A:G	2.41159e-08	-1.72411	-0.348005
92821801	chr14:92821801:T:C	1.18358e-07	-1.54759e-10	-0.481273
92821819	chr14:92821819:T:C	5.26103e-08	-1.54759e-10	-1.29208
92821866	chr14:92821866:C:G	6.13842e-08	-1.54759e-10	-1.13784
92822034	chr14:92822034:T:TAATC	6.1774e-08	-1.54759e-10	-1.13151
92822075	chr14:92822075:A:G	4.40016e-08	-1.47076	-3.44535e-10
92822135	chr14:92822135:G:A	1.53187e-08	-1.49514	-1.03077
92822688	chr14:92822688:G:A	5.90773e-08	-1.54759e-10	-1.17614
92822766	chr14:92822766:C:T	1.20259e-07	-1.64313	1.17779
92822955	chr14:92822955:G:A	7.04731e-08	-1.54759e-10	-0.999757
92823165	chr14:92823165:T:G	2.54223e-08	-1.71305	-0.306311
92823209	chr14:92823209:T:A	6.41008e-08	-1.54759e-10	-1.09453
92823385	chr14:92823385:C:T	6.15414e-08	-1.54759e-10	-1.13528
92823476	chr14:92823476:C:T	3.40997e-08	-0.540022	-1.18568
92823530	chr14:92823530:T:C	6.18148e-08	-1.54759e-10	-1.13085
92823609	chr14:92823609:C:G	2.40445e-08	-1.722	-0.353083
92823740	chr14:92823740:A:G	5.45179e-08	-1.54759e-10	-1.25646
92823784	chr14:92823784:C:T	5.16551e-08	-1.54759e-10	-1.3104
92823829	chr14:92823829:AGAG:A	5.08372e-08	-1.54759e-10	-1.32636
92823923	chr14:92823923:TTAAAG:T	6.19115e-08	-1.54759e-10	-1.12928
92824114	chr14:92824114:A:G	1.65487e-08	-1.10648	-1.3422
92824378	chr14:92824378:A:G	2.29198e-08	-1.63544	-0.487551
92824511	chr14:92824511:T:C	4.51164e-08	-1.59105	0.145308
92824617	chr14:92824617:C:T	2.09621e-07	-1.54759e-10	0.0903109
92824739	chr14:92824739:C:G	1.32049e-08	-1.38321	-1.2912
92824763	chr14:92824763:G:A	1.27766e-08	-1.36312	-1.34425
92824985	chr14:92824985:C:A	2.0366e-08	-1.57989	-0.661235
92824988	chr14:92824988:C:A	6.01666e-08	-1.54759e-10	-1.15787
92825058	chr14:92825058:T:C	6.1774e-08	-1.54759e-10	-1.13151
92825508	chr14:92825508:A:G	4.27714e-08	-1.60147	0.102348
92825739	chr14:92825739:T:C	1.97885e-08	-1.61017	-0.659715
92825865	chr14:92825865:AAG:A	9.10499e-08	-1.54759e-10	-0.743581
92825964	chr14:92825964:G:A	2.29421e-08	-1.72165	-0.400364
92826168	chr14:92826168:T:G	6.06953e-08	-1.54759e-10	-1.14912
92826556	chr14:92826556:G:T	2.31622e-08	-1.72414	-0.388326
92826575	chr14:92826575:G:A	9.20248e-08	-0.73293	-3.44535e-10
92826681	chr14:92826681:G:A	2.84443e-08	-1.60615	-0.30089
92827013	chr14:92827013:A:C	6.1808e-08	-1.54759e-10	-1.13096
92827024	chr14:92827024:T:G	6.1774e-08	-1.54759e-10	-1.13151
92827185	chr14:92827185:T:G	6.1765e-08	-1.54759e-10	-1.13165
92827280	chr14:92827280:AT:A	3.82436e-08	-1.7218	0.110786
92827598	chr14:92827598:A:G	2.37233e-08	-1.72574	-0.362794
92827738	chr14:92827738:G:A	5.48091e-08	-1.54759e-10	-1.25113
92828189	chr14:92828189:C:T	5.37875e-08	-1.54759e-10	-1.26995
92828204	chr14:92828204:T:C	6.1774e-08	-1.54759e-10	-1.13151
92828834	chr14:92828834:A:G	1.69862e-07	-1.54759e-10	-0.120002
92828905	chr14:92828905:C:G	7.73231e-08	-1.54759e-10	-0.906996
92828927	chr14:92828927:C:G	7.77183e-08	-1.54759e-10	-0.901898
92829090	chr14:92829090:A:G	6.07624e-08	-1.6264	0.478388
92829271	chr14:92829271:C:T	6.1774e-08	-1.54759e-10	-1.13151
92829370	chr14:92829370:T:C	5.35701e-08	-1.54759e-10	-1.274
92829415	chr14:92829415:G:A	6.1774e-08	-1.54759e-10	-1.13151
92829665	chr14:92829665:T:C	6.18446e-08	-1.54759e-10	-1.13036
92829706	chr14:92829706:T:G	4.21945e-08	-1.59259	0.0798952
92830625	chr14:92830625:A:G	6.16677e-08	-1.54759e-10	-1.13323
92831072	chr14:92831072:A:AC	6.1774e-08	-1.54759e-10	-1.13151
92831146	chr14:92831146:G:T	6.1774e-08	-1.54759e-10	-1.13151
92831258	chr14:92831258:A:G	4.46726e-08	-1.45563	-3.44535e-10
92831301	chr14:92831301:A:G	6.17932e-08	-1.54759e-10	-1.1312
92831307	chr14:92831307:G:A	6.1774e-08	-1.54759e-10	-1.13151
92831395	chr14:92831395:T:G	2.27974e-08	-1.65978	-0.468565
92831430	chr14:92831430:A:T	1.84335e-07	-1.54759e-10	-0.0382346
92831439	chr14:92831439:G:A	2.31306e-08	-1.65033	-0.463503
92831686	chr14:92831686:G:C	3.43636e-08	-0.56237	-1.15562
92831693	chr14:92831693:C:G	6.1797e-08	-1.54759e-10	-1.13113
92831738	chr14:92831738:C:T	1.07196e-07	-1.6454	1.06507
92832001	chr14:92832001:T:A	2.04008e-08	-1.61281	-0.626601
92832023	chr14:92832023:A:G	6.1774e-08	-1.54759e-10	-1.13151
92832123	chr14:92832123:T:C	6.1772e-08	-1.54759e-10	-1.13154
92832375	chr14:92832375:T:C	4.14704e-08	-1.61219	0.0821822
92832422	chr14:92832422:G:T	1.93115e-08	-1.62414	-0.670152
92832553	chr14:92832553:G:A	4.11963e-08	-1.61831	0.0816712
92832572	chr14:92832572:A:T	6.18144e-08	-1.54759e-10	-1.13085
92832674	chr14:92832674:C:T	1.18908e-07	-1.54759e-10	-0.476638
92832698	chr14:92832698:C:T	6.03027e-08	-1.72525	0.569635
92832845	chr14:92832845:A:G	6.1774e-08	-1.54759e-10	-1.13151
92833256	chr14:92833256:A:G	1.71013e-07	-1.54759e-10	-0.11325
92833403	chr14:92833403:T:A	5.41836e-08	-1.54759e-10	-1.26261
92833728	chr14:92833728:C:G	5.7345e-08	-1.54759e-10	-1.2059
92833778	chr14:92833778:T:C	2.33603e-08	-1.71798	-0.385973
92834884	chr14:92834884:G:A	6.29991e-08	-1.54759e-10	-1.11187
92834995	chr14:92834995:A:G	2.29374e-08	-1.64796	-0.47426
92835357	chr14:92835357:T:C	5.85248e-08	-1.54759e-10	-1.18554
92835437	chr14:92835437:GGGT:G	6.18178e-08	-1.54759e-10	-1.1308
92835511	chr14:92835511:T:A	8.5878e-08	-1.54759e-10	-0.802061
92836300	chr14:92836300:A:C	5.79442e-08	-1.54759e-10	-1.19551
92836455	chr14:92836455:G:A	6.17523e-08	-1.54759e-10	-1.13186
92836460	chr14:92836460:T:C	1.29625e-08	-1.39427	-1.29866
92836536	chr14:92836536:T:C	4.47603e-08	-1.62682	0.173158
92836602	chr14:92836602:CTATT:C	6.1774e-08	-1.54759e-10	-1.13151
92836758	chr14:92836758:G:T	2.0413e-08	-1.57697	-0.66185
92836839	chr14:92836839:C:T	2.53869e-08	-1.72108	-0.299673
92836863	chr14:92836863:G:C	1.55725e-08	-1.48747	-1.02201
92836881	chr14:92836881:A:G	2.0879e-07	-1.54759e-10	0.0863393
92836908	chr14:92836908:T:C	5.33424e-08	-1.54759e-10	-1.27826
92837259	chr14:92837259:C:T	4.2155e-08	-1.61178	0.0981443
92837511	chr14:92837511:TTTG:T	4.77247e-08	-1.38954	-3.44535e-10
92838156	chr14:92838156:T:G	3.83257e-08	-1.72256	0.113696
92838493	chr14:92838493:G:A	5.12373e-08	-1.54759e-10	-1.31852
92838548	chr14:92838548:G:A	6.16524e-08	-1.54759e-10	-1.13348
92838586	chr14:92838586:A:G	6.17267e-08	-1.54759e-10	-1.13227
92838638	chr14:92838638:T:C	4.13062e-08	-1.59494	0.0609649
92838837	chr14:92838837:G:A	5.07086e-08	-1.54759e-10	-1.32889
92838889	chr14:92838889:C:T	3.30593e-08	-1.69405	-0.0626304
92838950	chr14:92838950:C:T	2.23423e-08	-1.72323	-0.425281
92838962	chr14:92838962:T:C	2.05123e-08	-1.58656	-0.647403
92839122	chr14:92839122:C:G	1.6736e-08	-1.72418	-0.713246
92839213	chr14:92839213:A:C	6.1692e-08	-1.54759e-10	-1.13283
92839774	chr14:92839774:T:C	6.18614e-08	-1.54759e-10	-1.13009
92840004	chr14:92840004:G:A	6.18647e-08	-1.54759e-10	-1.13004
92840139	chr14:92840139:A:C	1.56067e-08	-1.71899	-0.788304
92840281	chr14:92840281:C:T	6.39124e-08	-1.54759e-10	-1.09747
92840311	chr14:92840311:G:A	1.85799e-08	-1.60108	-0.731827
92840329	chr14:92840329:C:T	2.84932e-08	-1.35415	-0.55117
92840566	chr14:92840566:T:A	5.28601e-08	-1.54759e-10	-1.28734
92841181	chr14:92841181:A:G	2.38791e-08	-1.6109	-0.47109
92841699	chr14:92841699:A:G	4.03375e-08	-1.62833	0.0706254
92841926	chr14:92841926:C:T	1.44548e-08	-1.44173	-1.14223
92842537	chr14:92842537:G:A	6.61516e-08	-1.54759e-10	-1.06304
92842583	chr14:92842583:T:C	5.5146e-08	-1.54759e-10	-1.245
92842827	chr14:92842827:C:G	5.4376e-08	-1.54759e-10	-1.25906
92843149	chr14:92843149:G:A	4.0488e-08	-1.72444	0.170452
92843479	chr14:92843479:T:A	3.23352e-08	-1.60132	-0.177512
92843499	chr14:92843499:C:A	7.23634e-08	-1.65333	0.680042
92843504	chr14:92843504:T:TA	7.23049e-08	-1.65414	0.680042
92843523	chr14:92843523:G:C	6.73847e-08	-1.71585	0.671282
92843698	chr14:92843698:A:C	1.48697e-08	-1.57183	-0.983828
92843765	chr14:92843765:G:C	1.30671e-08	-1.42009	-1.26481
92843835	chr14:92843835:GGGC:G	1.30066e-08	-1.54616	-1.14338
92843940	chr14:92843940:G:A	5.34778e-08	-1.54759e-10	-1.27572
92844020	chr14:92844020:C:T	9.91874e-09	-1.66887	-1.29169
92844275	chr14:92844275:G:A	3.63208e-08	-1.6626	-3.44535e-10
92844353	chr14:92844353:C:T	1.05889e-08	-1.61923	-1.27595
92844354	chr14:92844354:G:A	4.99424e-08	-1.54759e-10	-1.34412
92844796	chr14:92844796:G:A	3.14514e-08	-1.57565	-0.230897
92844901	chr14:92844901:T:C	1.75341e-07	-1.54759e-10	-0.0882574
92845195	chr14:92845195:T:C	1.26049e-08	-1.52617	-1.19473
92845331	chr14:92845331:A:G	1.07355e-08	-1.5644	-1.31703
92845772	chr14:92845772:GTC:G	5.21863e-08	-1.30017	-3.44535e-10
92845788	chr14:92845788:A:G	5.58079e-08	-1.54759e-10	-1.23307
92845799	chr14:92845799:T:G	6.64475e-08	-1.54759e-10	-1.05858
92845906	chr14:92845906:T:G	6.31935e-08	-1.54759e-10	-1.10879
92846203	chr14:92846203:G:GC	5.872e-08	-1.54759e-10	-1.18221
92846204	chr14:92846204:T:A	5.87171e-08	-1.54759e-10	-1.18226
92846427	chr14:92846427:G:A	1.39436e-08	-1.35174	-1.26822
92846487	chr14:92846487:T:G	5.87171e-08	-1.54759e-10	-1.18226
92846931	chr14:92846931:T:C	5.03735e-08	-1.54759e-10	-1.33552
92847197	chr14:92847197:C:T	1.26823e-08	-1.709	-1.00578
92847201	chr14:92847201:C:T	6.19601e-08	-1.54759e-10	-1.1285
92847442	chr14:92847442:G:GC	1.21633e-08	-1.51957	-1.23699
92847598	chr14:92847598:C:T	1.04263e-08	-1.5786	-1.33205
92847610	chr14:92847610:C:T	6.87801e-08	-1.02407	-3.44535e-10
92847862	chr14:92847862:G:A	2.22142e-08	-1.68807	-0.466186
92847936	chr14:92847936:A:G	6.229e-08	-1.54759e-10	-1.12319
92847997	chr14:92847997:T:G	5.66125e-08	-1.54759e-10	-1.21876
92848118	chr14:92848118:A:G	4.18248e-08	-1.72573	0.204235
92848303	chr14:92848303:T:C	1.04336e-08	-1.58576	-1.32419
92848347	chr14:92848347:A:G	3.01463e-08	-1.69661	-0.152314
92849262	chr14:92849262:A:T	5.32567e-08	-1.54759e-10	-1.27986
92849774	chr14:92849774:A:G	3.38808e-08	-1.59468	-0.137464
92850051	chr14:92850051:C:A	8.97795e-08	-1.54759e-10	-0.757632
92850126	chr14:92850126:A:G	1.06354e-08	-1.56543	-1.32537
92850177	chr14:92850177:T:C	1.243e-08	-1.50361	-1.23126
92850894	chr14:92850894:A:G	1.05823e-08	-1.56666	-1.32915
92850974	chr14:92850974:G:A	5.4401e-08	-1.54759e-10	-1.25861
92851221	chr14:92851221:A:G	2.94173e-08	-1.69439	-0.179016
92851594	chr14:92851594:G:A	5.03025e-08	-1.54759e-10	-1.33693
92851936	chr14:92851936:T:C	6.35915e-08	-1.54759e-10	-1.10251
92851965	chr14:92851965:T:A	1.06624e-08	-1.56524	-1.32302
92852225	chr14:92852225:A:G	3.76951e-08	-1.62546	-3.44535e-10
92852758	chr14:92852758:C:T	5.24556e-08	-1.54759e-10	-1.29502
92852951	chr14:92852951:G:A	1.38668e-08	-1.34948	-1.27601
92853041	chr14:92853041:A:G	2.49705e-08	-1.70324	-0.334054
92853171	chr14:92853171:C:A	3.47003e-08	-1.70824	-3.44535e-10
92853178	chr14:92853178:G:A	4.00203e-08	-1.72507	0.159471
92853280	chr14:92853280:C:T	6.19224e-08	-1.54759e-10	-1.12911
92853388	chr14:92853388:G:A	5.05625e-08	-1.54759e-10	-1.33178
92853497	chr14:92853497:G:A	5.1067e-08	-1.54759e-10	-1.32185
92853884	chr14:92853884:T:TCTCCTCCTCCAAAGGACCACAG	5.34981e-08	-1.54759e-10	-1.27534
92853921	chr14:92853921:T:C	5.06504e-08	-1.54759e-10	-1.33004
92854004	chr14:92854004:G:A	5.35802e-08	-1.27381	-3.44535e-10
92854088	chr14:92854088:A:G	1.10341e-08	-1.70632	-1.14767
92854558	chr14:92854558:A:G	5.001e-08	-1.54759e-10	-1.34277
92854805	chr14:92854805:C:G	1.21134e-08	-1.46171	-1.29897
92854984	chr14:92854984:A:G	5.001e-08	-1.54759e-10	-1.34277
92855140	chr14:92855140:T:C	5.54116e-08	-1.54759e-10	-1.2402
92855145	chr14:92855145:G:A	4.98694e-08	-1.54759e-10	-1.34558
92855500	chr14:92855500:C:T	5.18219e-08	-1.54759e-10	-1.30717
92855790	chr14:92855790:G:A	4.99304e-08	-1.54759e-10	-1.34436
92856083	chr14:92856083:C:T	1.33487e-08	-1.38851	-1.27506
92856106	chr14:92856106:C:T	1.14813e-08	-1.72063	-1.09364
92856132	chr14:92856132:T:C	4.11629e-08	-1.72559	0.188139
92856245	chr14:92856245:C:CT	4.04471e-08	-1.72563	0.170634
92856311	chr14:92856311:G:T	5.06696e-08	-1.54759e-10	-1.32966
92856658	chr14:92856658:C:T	2.55559e-08	-1.69691	-0.317214
92856765	chr14:92856765:C:A	1.06366e-08	-1.56716	-1.32353
92857017	chr14:92857017:T:C	5.3915e-08	-1.71111	0.443531
92857099	chr14:92857099:A:G	1.16219e-08	-1.54174	-1.26036
92857450	chr14:92857450:T:C	1.11782e-08	-1.51705	-1.32397
92857916	chr14:92857916:G:A	5.05761e-08	-1.54759e-10	-1.33151
92858157	chr14:92858157:A:G	4.44799e-08	-1.7256	0.265649
92858222	chr14:92858222:G:A	1.21063e-08	-1.46282	-1.29844
92858575	chr14:92858575:C:A	1.45422e-08	-1.7221	-0.855828
92858586	chr14:92858586:T:C	1.44889e-08	-1.30179	-1.27982
92858677	chr14:92858677:A:G	1.62475e-07	-1.54759e-10	-0.164464
92858719	chr14:92858719:A:T	1.465e-07	-1.54759e-10	-0.267966
92858938	chr14:92858938:C:T	2.53801e-08	-1.70327	-0.31775
92858977	chr14:92858977:A:T	3.41187e-08	-1.72514	-3.44535e-10
92859251	chr14:92859251:C:T	5.35768e-08	-1.70434	0.430472
92859424	chr14:92859424:G:A	1.16929e-08	-1.47567	-1.32034
92859499	chr14:92859499:C:A	2.46886e-08	-1.67901	-0.369636
92859686	chr14:92859686:G:A	5.00929e-08	-1.54759e-10	-1.34111
92859919	chr14:92859919:C:T	5.83509e-08	-1.54759e-10	-1.18851
92860092	chr14:92860092:G:A	1.19802e-08	-1.42607	-1.34567
92860380	chr14:92860380:G:A	5.22327e-08	-1.54759e-10	-1.29928
92860516	chr14:92860516:C:T	7.31414e-08	-1.70571	0.743114
92860707	chr14:92860707:C:T	7.39842e-08	-1.54759e-10	-0.951136
92861056	chr14:92861056:C:T	1.35502e-08	-1.58606	-1.06253
92861276	chr14:92861276:G:A	1.4881e-08	-1.55464	-1.00026
92861471	chr14:92861471:G:A	5.44502e-08	-1.54759e-10	-1.2577
92861498	chr14:92861498:A:G	4.98626e-08	-1.54759e-10	-1.34572
92861924	chr14:92861924:G:A	1.54532e-08	-1.34726	-1.16991
92862192	chr14:92862192:A:G	2.42302e-08	-1.60697	-0.460421
92862325	chr14:92862325:C:T	6.63867e-08	-1.54759e-10	-1.05949
92862373	chr14:92862373:G:A	5.93486e-08	-1.54759e-10	-1.17156
92862378	chr14:92862378:A:G	2.56768e-07	-1.54759e-10	0.293184
92862419	chr14:92862419:A:G	6.20736e-08	-1.54759e-10	-1.12667
92862868	chr14:92862868:T:C	2.7498e-07	-1.54759e-10	0.36171
92862942	chr14:92862942:G:A	1.00837e-08	-1.61622	-1.32785
92863045	chr14:92863045:G:A	5.07539e-08	-1.54759e-10	-1.328
92863085	chr14:92863085:C:G	1.71219e-07	-1.54759e-10	-0.112047
92863101	chr14:92863101:TCACAGAA:T	1.76748e-07	-1.54759e-10	-0.0802641
92863243	chr14:92863243:T:C	2.93682e-08	-1.38974	-0.485339
92863279	chr14:92863279:T:C	2.2059e-06	-1.54759e-10	2.4439
92863311	chr14:92863311:A:G	3.8e-08	-1.6174	-3.44535e-10
92863338	chr14:92863338:G:T	1.71352e-07	-1.54759e-10	-0.111271
92863347	chr14:92863347:C:T	6.70598e-08	-0.956668	-0.092735
92863544	chr14:92863544:G:A	5.00972e-08	-1.54759e-10	-1.34102
92863690	chr14:92863690:G:T	6.91324e-08	-1.54759e-10	-1.01896
92863716	chr14:92863716:T:C	1.28312e-07	-1.54759e-10	-0.400522
92863761	chr14:92863761:AG:A	1.09266e-08	-1.56327	-1.30052
92863928	chr14:92863928:A:G	2.68e-08	-1.22071	-0.745876
92864253	chr14:92864253:T:C	2.7151e-07	-1.54759e-10	0.349009
92864786	chr14:92864786:C:T	5.02443e-08	-1.54759e-10	-1.33809
92864795	chr14:92864795:G:A	9.99101e-09	-1.62022	-1.33308
92864802	chr14:92864802:C:T	1.11555e-08	-1.51086	-1.3322
92864833	chr14:92864833:G:A	3.52705e-08	-1.69194	-3.44535e-10
92864857	chr14:92864857:A:G	1.68913e-08	-1.41436	-1.01383
92864979	chr14:92864979:T:A	1.22284e-08	-1.57147	-1.17975
92865160	chr14:92865160:C:G	3.56392e-08	-1.68154	-3.44535e-10
92865272	chr14:92865272:A:T	1.21878e-07	-1.54759e-10	-0.451966
92865389	chr14:92865389:C:A	1.08745e-08	-1.57481	-1.29376
92865563	chr14:92865563:TGA:T	5.93305e-08	-1.54759e-10	-1.17187
92865961	chr14:92865961:G:A	4.09614e-08	-1.15174	-0.390621
92866186	chr14:92866186:C:T	1.01814e-08	-1.67162	-1.26281
92866358	chr14:92866358:G:A	1.0416e-08	-1.65429	-1.25735
92866420	chr14:92866420:T:C	9.31218e-09	-1.70846	-1.3152
92866665	chr14:92866665:G:A	2.48376e-08	-1.33899	-0.703641
92867033	chr14:92867033:T:C	6.07491e-08	-1.54759e-10	-1.14824
92867197	chr14:92867197:T:C	5.89456e-08	-1.54759e-10	-1.17837
92867333	chr14:92867333:C:G	4.98583e-08	-1.54759e-10	-1.3458
92867338	chr14:92867338:T:A	1.07474e-08	-1.55628	-1.32404
92867504	chr14:92867504:T:C	5.00003e-08	-1.54759e-10	-1.34296
92867577	chr14:92867577:T:C	5.06639e-08	-1.54759e-10	-1.32977
92867774	chr14:92867774:C:G	5.02492e-08	-1.54759e-10	-1.33799
92867936	chr14:92867936:G:A	5.03519e-08	-1.54759e-10	-1.33595
92868030	chr14:92868030:A:G	5.03419e-08	-1.54759e-10	-1.33615
92868369	chr14:92868369:G:A	5.52255e-08	-1.54759e-10	-1.24356
92868417	chr14:92868417:A:C	5.01724e-08	-1.54759e-10	-1.33952
92868684	chr14:92868684:T:C	5.10734e-08	-1.54759e-10	-1.32173
92868752	chr14:92868752:A:G	6.09454e-08	-1.54759e-10	-1.14501
92868772	chr14:92868772:G:A	5.01452e-08	-1.54759e-10	-1.34007
92868796	chr14:92868796:T:C	2.27927e-08	-1.48244	-0.64611
92868981	chr14:92868981:A:G	4.99157e-08	-1.54759e-10	-1.34465
92869011	chr14:92869011:A:C	4.33871e-08	-1.48483	-3.44535e-10
92869126	chr14:92869126:A:C	6.13459e-08	-1.54759e-10	-1.13846
92869193	chr14:92869193:C:T	5.68724e-08	-1.21418	-3.44535e-10
92869304	chr14:92869304:G:A	3.57051e-08	-1.6797	-3.44535e-10
92869575	chr14:92869575:A:G	1.17876e-07	-1.54759e-10	-0.485355
92869663	chr14:92869663:G:A	6.63358e-08	-1.54759e-10	-1.06026
92869858	chr14:92869858:G:A	1.05783e-08	-1.64544	-1.25074
92870063	chr14:92870063:AC:A	1.77127e-08	-1.71621	-0.664495
92870561	chr14:92870561:C:T	4.98782e-08	-1.54759e-10	-1.3454
92870597	chr14:92870597:A:G	5.4786e-08	-1.54759e-10	-1.25155
92871573	chr14:92871573:G:A	1.90815e-07	-1.54759e-10	-0.00368507
92871809	chr14:92871809:T:C	5.20884e-08	-1.54759e-10	-1.30205
92873460	chr14:92873460:T:A	9.58929e-08	-1.54759e-10	-0.691757
92873589	chr14:92873589:T:C	9.88852e-09	-1.70183	-1.26178
92873757	chr14:92873757:A:G	3.98749e-08	-1.06899	-0.500252
92873810	chr14:92873810:G:C	2.28186e-08	-1.18015	-0.947258
92873881	chr14:92873881:G:A	7.56293e-08	-1.54759e-10	-0.929144
92874057	chr14:92874057:A:G	1.11477e-08	-1.64494	-1.19882
92874399	chr14:92874399:C:G	4.07105e-08	-1.21339	-0.335113
92874986	chr14:92874986:C:T	1.16118e-08	-1.45763	-1.34533
92875583	chr14:92875583:T:C	1.38761e-08	-1.47517	-1.14966
92875661	chr14:92875661:G:A	2.34678e-08	-1.04169	-1.05767
92875885	chr14:92875885:T:A	5.36639e-08	-1.54759e-10	-1.27225
92876020	chr14:92876020:G:A	1.36869e-08	-1.64766	-0.990888
92876168	chr14:92876168:A:G	6.23482e-08	-1.54759e-10	-1.12225
92876190	chr14:92876190:ACG:A	5.64807e-08	-1.54759e-10	-1.22109
92876194	chr14:92876194:A:T	5.64779e-08	-1.54759e-10	-1.22114
92876398	chr14:92876398:C:T	1.16247e-08	-1.67362	-1.12823
92876497	chr14:92876497:A:G	1.07983e-08	-1.56673	-1.30886
92876606	chr14:92876606:C:T	8.50508e-08	-1.54759e-10	-0.81174
92876726	chr14:92876726:A:G	3.40984e-08	-1.72574	-3.44535e-10
92876756	chr14:92876756:T:C	1.05611e-07	-1.54759e-10	-0.595227
92876835	chr14:92876835:C:T	9.17556e-09	-1.69811	-1.34033
92877056	chr14:92877056:A:G	7.35582e-08	-1.54759e-10	-0.956911
92877367	chr14:92877367:A:T	6.1956e-08	-1.54759e-10	-1.12856
92877650	chr14:92877650:C:T	6.19915e-08	-1.54759e-10	-1.12799
92877758	chr14:92877758:G:A	5.33383e-08	-1.54759e-10	-1.27833
92877760	chr14:92877760:T:C	6.21025e-08	-1.54759e-10	-1.1262
92878807	chr14:92878807:A:G	8.89955e-09	-1.72409	-1.34489
92878937	chr14:92878937:A:G	9.43918e-09	-1.66504	-1.34508
92878957	chr14:92878957:A:G	4.72652e-08	-1.39921	-3.44535e-10
92879015	chr14:92879015:C:T	5.08064e-08	-1.54759e-10	-1.32697
92879170	chr14:92879170:C:T	9.17484e-09	-1.70759	-1.33093
92879391	chr14:92879391:T:C	5.52329e-08	-1.54759e-10	-1.24343
92879520	chr14:92879520:G:A	9.34625e-09	-1.69713	-1.32288
92879755	chr14:92879755:G:A	9.58214e-09	-1.69983	-1.29526
92880101	chr14:92880101:C:T	8.98573e-09	-1.71657	-1.34278
92880313	chr14:92880313:G:A	1.16898e-08	-1.60349	-1.19278
92880442	chr14:92880442:T:C	9.36642e-09	-1.6933	-1.32455
92880525	chr14:92880525:G:A	1.05409e-08	-1.55395	-1.34578
92880693	chr14:92880693:C:A	5.36959e-08	-1.54759e-10	-1.27165
92881096	chr14:92881096:G:C	1.23354e-08	-1.53955	-1.20296
92881323	chr14:92881323:G:A	4.17462e-08	-1.52338	-3.44535e-10
92881514	chr14:92881514:G:A	1.16911e-08	-1.60746	-1.1887
92881985	chr14:92881985:G:A	1.02641e-08	-1.60472	-1.32162
92882465	chr14:92882465:A:G	8.07531e-08	-1.54759e-10	-0.863592
92883099	chr14:92883099:C:T	1.36152e-08	-1.39159	-1.25221
92883337	chr14:92883337:T:G	1.26159e-08	-1.72531	-0.994713
92883415	chr14:92883415:G:A	1.25215e-08	-1.72535	-1.00219
92884031	chr14:92884031:A:C	1.30122e-08	-1.71882	-0.970279
92884177	chr14:92884177:G:C	5.11649e-08	-1.54759e-10	-1.31993
92884267	chr14:92884267:C:T	5.05806e-08	-1.33142	-3.44535e-10
92884857	chr14:92884857:C:T	9.207e-09	-1.69386	-1.34117
92885073	chr14:92885073:T:C	5.60405e-08	-1.54759e-10	-1.22891
92885077	chr14:92885077:C:G	5.59085e-08	-1.54759e-10	-1.23127
92885215	chr14:92885215:C:T	1.43622e-08	-1.71087	-0.879518
92885324	chr14:92885324:C:T	2.22864e-08	-1.01026	-1.14075
92885343	chr14:92885343:C:A	5.92559e-08	-1.54759e-10	-1.17312
92885556	chr14:92885556:G:A	1.78167e-08	-1.536	-0.838851
92885776	chr14:92885776:T:C	5.8609e-08	-1.54759e-10	-1.1841
92885909	chr14:92885909:C:A	5.72898e-08	-1.54759e-10	-1.20687
92886153	chr14:92886153:A:C	6.06196e-08	-1.54759e-10	-1.15037
92886205	chr14:92886205:T:C	1.08981e-08	-1.6493	-1.2171
92886251	chr14:92886251:C:T	5.28152e-08	-1.54759e-10	-1.28819
92886599	chr14:92886599:G:C	8.88426e-09	-1.72569	-1.34502
92886759	chr14:92886759:G:A	9.48679e-08	-1.54759e-10	-0.702503
92886954	chr14:92886954:G:A	1.84264e-08	-1.33807	-1.00314
92887168	chr14:92887168:T:C	5.31361e-08	-1.54759e-10	-1.28213
92887432	chr14:92887432:G:T	5.01347e-08	-1.54759e-10	-1.34027
92887440	chr14:92887440:G:C	9.89442e-09	-1.70997	-1.25305
92888059	chr14:92888059:C:T	6.25479e-08	-1.54759e-10	-1.11906
92888272	chr14:92888272:A:G	5.11656e-08	-1.54759e-10	-1.31992
92888499	chr14:92888499:C:T	1.29965e-08	-1.66915	-1.02116
92888760	chr14:92888760:T:TG	1.47058e-08	-1.22163	-1.34512
92889146	chr14:92889146:T:G	1.43385e-08	-1.24628	-1.34576
92889194	chr14:92889194:T:C	1.14299e-07	-1.54759e-10	-0.516167
92889675	chr14:92889675:C:T	5.12466e-08	-1.54759e-10	-1.31834
92889691	chr14:92889691:T:C	1.39665e-08	-1.27279	-1.34553
92889787	chr14:92889787:C:T	1.43051e-08	-1.24859	-1.34578
92890048	chr14:92890048:A:G	1.44768e-08	-1.23669	-1.34575
92890113	chr14:92890113:C:T	5.52012e-08	-1.54759e-10	-1.244
92890118	chr14:92890118:C:A	1.04122e-08	-1.71851	-1.19351
92890444	chr14:92890444:C:A	1.44026e-08	-1.24183	-1.34576
92890470	chr14:92890470:G:A	5.39077e-08	-1.54759e-10	-1.26771
92890754	chr14:92890754:T:C	5.27154e-08	-1.29008	-3.44535e-10
92890901	chr14:92890901:C:T	1.08088e-07	-1.54759e-10	-0.572043
92891030	chr14:92891030:T:G	5.15769e-08	-1.54759e-10	-1.31191
92891456	chr14:92891456:T:C	1.19153e-08	-1.54079	-1.23637
92891766	chr14:92891766:T:C	9.2299e-09	-1.70231	-1.33023
92892048	chr14:92892048:C:T	1.14926e-08	-1.58889	-1.22439
92892464	chr14:92892464:G:A	9.90986e-09	-1.62763	-1.33383
92892469	chr14:92892469:A:G	1.26126e-08	-1.37616	-1.34412
92892623	chr14:92892623:GA:G	5.74497e-08	-1.54759e-10	-1.20408
92892676	chr14:92892676:T:C	8.95554e-09	-1.72101	-1.3417
92892708	chr14:92892708:A:G	8.94362e-09	-1.72573	-1.33832
92892822	chr14:92892822:C:T	9.9558e-08	-1.54759e-10	-0.654248
92893035	chr14:92893035:A:G	8.93708e-09	-1.72408	-1.3407
92893065	chr14:92893065:T:A	8.96452e-09	-1.72142	-1.3403
92893148	chr14:92893148:C:A	9.31758e-09	-1.69942	-1.32367
92893778	chr14:92893778:G:A	5.65628e-08	-1.54759e-10	-1.21964
92893816	chr14:92893816:C:T	8.34287e-08	-1.54759e-10	-0.830996
92893833	chr14:92893833:G:A	3.72795e-08	-1.36446	-0.272085
92893868	chr14:92893868:T:C	9.57649e-09	-1.70913	-1.28654
92893878	chr14:92893878:G:A	5.38028e-08	-1.54759e-10	-1.26966
92894070	chr14:92894070:A:G	9.02085e-08	-1.54759e-10	-0.752864
92894201	chr14:92894201:C:T	4.46335e-08	-1.38496	-0.071541
92894761	chr14:92894761:A:G	4.41789e-08	-1.39311	-0.0736363
92894833	chr14:92894833:T:C	9.74625e-09	-1.70299	-1.27512
92895010	chr14:92895010:CT:C	5.43196e-08	-1.54759e-10	-1.2601
92895112	chr14:92895112:T:C	4.73192e-08	-1.33864	-0.059436
92895283	chr14:92895283:G:A	4.91544e-08	-1.36832	0.00829645
92895313	chr14:92895313:G:T	9.74228e-09	-1.65751	-1.32101
92895502	chr14:92895502:C:T	9.85765e-09	-1.64704	-1.3197
92895738	chr14:92895738:C:A	3.59854e-08	-1.49199	-0.179881
92896020	chr14:92896020:A:G	5.00048e-08	-1.54759e-10	-1.34287
92896048	chr14:92896048:T:C	2.79699e-08	-1.4711	-0.452762
92896657	chr14:92896657:T:C	4.68106e-08	-1.40888	-3.44535e-10
92897528	chr14:92897528:C:T	5.91647e-08	-1.54759e-10	-1.17466
92897752	chr14:92897752:C:A	3.63508e-08	-1.40024	-0.26153
92898118	chr14:92898118:C:T	3.63432e-08	-1.30703	-0.354953
92898268	chr14:92898268:G:A	9.93405e-08	-1.54759e-10	-0.656435
92898384	chr14:92898384:T:C	5.00917e-08	-1.54759e-10	-1.34113
92898584	chr14:92898584:C:A	1.04302e-08	-1.65809	-1.2522
92898662	chr14:92898662:A:G	2.75778e-08	-0.596371	-1.34161
92899025	chr14:92899025:G:A	5.83267e-08	-1.54759e-10	-1.18893
92899155	chr14:92899155:A:G	5.58548e-08	-1.54759e-10	-1.23223
92899363	chr14:92899363:A:T	2.81094e-08	-0.573953	-1.34493
92899438	chr14:92899438:T:C	9.93066e-08	-1.54759e-10	-0.656776
92899528	chr14:92899528:C:T	5.00003e-08	-1.54759e-10	-1.34296
92899753	chr14:92899753:A:G	2.25104e-08	-0.795408	-1.3456
92899855	chr14:92899855:T:C	2.21017e-08	-0.813485	-1.34585
92900141	chr14:92900141:TC:T	9.935e-08	-1.54759e-10	-0.656339
92900147	chr14:92900147:T:C	3.0388e-08	-0.49936	-1.34158
92900257	chr14:92900257:C:T	2.08688e-08	-0.879916	-1.33682
92900569	chr14:92900569:T:C	1.01517e-08	-1.65111	-1.28624
92900757	chr14:92900757:G:A	2.60994e-08	-0.655927	-1.33715
92901343	chr14:92901343:G:A	1.33363e-08	-1.40662	-1.25788
92901454	chr14:92901454:T:C	2.28181e-08	-1.47153	-0.655902
92901808	chr14:92901808:T:A	1.16627e-08	-1.45812	-1.34047
92902183	chr14:92902183:T:C	4.47221e-08	-1.45452	-3.44535e-10
92902256	chr14:92902256:C:T	5.30843e-08	-1.54759e-10	-1.28311
92902449	chr14:92902449:T:C	9.80401e-08	-1.54759e-10	-0.669612
92902608	chr14:92902608:T:TG	9.28764e-09	-1.72149	-1.30481
92902749	chr14:92902749:A:C	1.09937e-08	-1.54134	-1.31633
92902856	chr14:92902856:T:C	1.0415e-08	-1.58653	-1.32521
92902864	chr14:92902864:A:T	1.0944e-08	-1.53901	-1.32318
92902998	chr14:92902998:C:A	1.33704e-07	-1.54759e-10	-0.359361
92903062	chr14:92903062:G:A	9.06077e-09	-1.72215	-1.32888
92903370	chr14:92903370:ACTAAT:A	5.8629e-08	-1.54759e-10	-1.18376
92903783	chr14:92903783:G:A	5.02497e-08	-1.54759e-10	-1.33798
92903826	chr14:92903826:A:G	1.04421e-08	-1.57868	-1.33046
92903875	chr14:92903875:T:C	5.02295e-08	-1.54759e-10	-1.33839
92904061	chr14:92904061:T:G	1.11732e-08	-1.50743	-1.33405
92904105	chr14:92904105:C:G	1.1037e-08	-1.52022	-1.33352
92904171	chr14:92904171:C:T	1.25909e-08	-1.3938	-1.32822
92904321	chr14:92904321:G:A	5.06843e-08	-1.54759e-10	-1.32937
92904632	chr14:92904632:C:T	1.99985e-07	-1.54759e-10	0.0432542
92905026	chr14:92905026:A:T	9.74287e-08	-1.54759e-10	-0.675868
92905564	chr14:92905564:C:T	1.44652e-08	-1.30875	-1.27449
92905767	chr14:92905767:C:A	1.1387e-08	-1.50857	-1.31394
92905935	chr14:92905935:C:A	1.09381e-07	-1.54759e-10	-0.560154
92905957	chr14:92905957:C:T	2.43249e-08	-0.857376	-1.20611
92906025	chr14:92906025:A:C	2.14696e-08	-0.904326	-1.28402
92906124	chr14:92906124:A:G	1.22858e-08	-1.72574	-1.02081
92906208	chr14:92906208:T:C	2.36583e-08	-0.80794	-1.28334
92906213	chr14:92906213:T:C	5.49946e-08	-1.54759e-10	-1.24775
92906513	chr14:92906513:A:C	2.74479e-08	-0.789348	-1.15335
92906630	chr14:92906630:C:T	2.63812e-06	-1.54759e-10	2.62283
92906687	chr14:92906687:A:G	5.02368e-08	-1.54759e-10	-1.33824
92908207	chr14:92908207:C:T	9.94595e-08	-1.54759e-10	-0.655237
92908927	chr14:92908927:C:T	1.90703e-08	-0.963587	-1.34327
92908949	chr14:92908949:T:C	6.28576e-08	-1.54759e-10	-1.11412
92909535	chr14:92909535:C:T	1.25978e-08	-1.54926	-1.1722
92910359	chr14:92910359:G:A	1.18247e-08	-1.44872	-1.33608
92912541	chr14:92912541:G:C	1.60915e-08	-1.13791	-1.33879
92912795	chr14:92912795:C:T	5.20304e-08	-1.54759e-10	-1.30316
92913024	chr14:92913024:C:T	2.19748e-07	-1.54759e-10	0.137495
92913993	chr14:92913993:G:C	5.30631e-08	-1.54759e-10	-1.28351
92914012	chr14:92914012:C:A	5.372e-08	-1.54759e-10	-1.2712
92914407	chr14:92914407:G:A	5.21353e-08	-1.54759e-10	-1.30115
92915046	chr14:92915046:T:C	6.21411e-08	-1.54759e-10	-1.12558
92915608	chr14:92915608:A:C	3.71508e-08	-1.64	-3.44535e-10
92915780	chr14:92915780:C:T	3.5568e-08	-1.68354	-3.44535e-10
92916493	chr14:92916493:T:C	5.81471e-08	-1.54759e-10	-1.19201
92916687	chr14:92916687:C:T	3.59685e-08	-1.67234	-3.44535e-10
92916866	chr14:92916866:G:A	6.82156e-08	-1.54759e-10	-1.03231
92917174	chr14:92917174:C:T	5.22443e-08	-1.54759e-10	-1.29906
92917394	chr14:92917394:G:A	2.48083e-08	-1.36675	-0.677064
92917932	chr14:92917932:T:C	3.42998e-08	-1.71985	-3.44535e-10
92918002	chr14:92918002:T:C	1.07315e-08	-1.56719	-1.31461
92918108	chr14:92918108:G:A	3.4509e-08	-1.71377	-3.44535e-10
92918701	chr14:92918701:G:A	1.22358e-08	-1.69337	-1.05725
92919265	chr14:92919265:A:G	2.8973e-08	-1.46722	-0.421406
92919520	chr14:92919520:C:T	8.5656e-08	-1.54759e-10	-0.804649
92919580	chr14:92919580:T:C	9.24785e-08	-1.54759e-10	-0.728013
92919659	chr14:92919659:A:T	5.14452e-08	-1.54759e-10	-1.31447
92920052	chr14:92920052:A:C	1.72377e-08	-1.14115	-1.26674
92920138	chr14:92920138:T:A	1.14302e-08	-1.54938	-1.26934
92920845	chr14:92920845:C:T	5.17561e-08	-1.54759e-10	-1.30845
92920913	chr14:92920913:G:A	2.5014e-08	-1.43294	-0.602615
92920996	chr14:92920996:T:A	1.32548e-08	-1.66212	-1.00851
92921092	chr14:92921092:C:T	1.03649e-07	-1.54759e-10	-0.613976
92921137	chr14:92921137:C:T	1.06598e-08	-1.63131	-1.2572
92921465	chr14:92921465:A:G	5.70545e-08	-1.54759e-10	-1.21098
92921503	chr14:92921503:C:A	5.41267e-08	-1.54759e-10	-1.26366
92921761	chr14:92921761:G:A	1.22329e-08	-1.62343	-1.12743
92921788	chr14:92921788:T:C	1.67692e-08	-1.44741	-0.988034
92922041	chr14:92922041:G:A	3.61152e-08	-0.483525	-1.18475
92922129	chr14:92922129:A:T	8.9906e-09	-1.71906	-1.33975
92922133	chr14:92922133:C:T	1.19451e-08	-1.6375	-1.13716
92922159	chr14:92922159:G:T	1.20286e-08	-1.62543	-1.14227
92922425	chr14:92922425:G:A	5.23651e-08	-1.54759e-10	-1.29675
92922457	chr14:92922457:T:A	4.99366e-08	-1.54759e-10	-1.34423
92922474	chr14:92922474:G:A	7.75649e-08	-1.54759e-10	-0.903873
92922509	chr14:92922509:T:C	1.14274e-07	-1.54759e-10	-0.516391
92922685	chr14:92922685:A:G	1.10921e-08	-1.59702	-1.25173
92922732	chr14:92922732:T:C	1.46389e-08	-1.48093	-1.09038
92923090	chr14:92923090:C:T	9.99843e-09	-1.72474	-1.22782
92923097	chr14:92923097:G:T	1.07238e-07	-1.54759e-10	-0.579934
92923215	chr14:92923215:C:G	3.66969e-07	-1.54759e-10	0.650289
92923441	chr14:92923441:C:T	4.03109e-08	-1.55837	-3.44535e-10
92923582	chr14:92923582:G:A	1.44595e-07	-1.54759e-10	-0.281049
92923887	chr14:92923887:T:C	5.59891e-08	-1.54759e-10	-1.22983
92924432	chr14:92924432:G:A	1.97211e-07	-1.54759e-10	0.029288
92924460	chr14:92924460:A:G	7.73925e-08	-0.906098	-3.44535e-10
92924977	chr14:92924977:C:T	1.1034e-08	-1.55957	-1.29443
92925032	chr14:92925032:T:A	2.15283e-08	-1.17258	-1.01304
92925145	chr14:92925145:C:T	2.70086e-08	-1.43458	-0.524258
92925485	chr14:92925485:TA:T	9.70101e-09	-1.68252	-1.30024
92925545	chr14:92925545:G:A	3.6594e-08	-0.793663	-0.86144
92925914	chr14:92925914:G:A	5.18972e-08	-1.54759e-10	-1.30572
92925942	chr14:92925942:C:T	9.58298e-09	-1.68634	-1.30866
92925964	chr14:92925964:C:T	7.51004e-08	-1.54759e-10	-0.936163
92926088	chr14:92926088:A:G	2.13044e-08	-1.0886	-1.10748
92926489	chr14:92926489:C:A	1.84155e-08	-1.23181	-1.10999
92926757	chr14:92926757:T:C	1.00991e-07	-0.63996	-3.44535e-10
92926955	chr14:92926955:A:G	1.80891e-08	-1.49473	-0.864951
92927830	chr14:92927830:G:A	3.68567e-08	-1.64795	-3.44535e-10
92927935	chr14:92927935:G:A	1.83696e-08	-1.22725	-1.11704
92928025	chr14:92928025:C:A	6.9935e-08	-1.54759e-10	-1.00742
92928221	chr14:92928221:C:T	5.56226e-08	-1.54759e-10	-1.2364
92928234	chr14:92928234:T:A	3.97023e-08	-0.404332	-1.16925
92928336	chr14:92928336:T:C	9.08519e-09	-1.70453	-1.34381
92928370	chr14:92928370:A:G	4.67833e-08	-0.983751	-0.425711
92928372	chr14:92928372:G:A	6.1889e-08	-1.12965	-3.44535e-10
92928467	chr14:92928467:C:T	1.5176e-07	-1.54759e-10	-0.232686
92928556	chr14:92928556:T:C	7.65385e-08	0.0972833	-1.01448
92928606	chr14:92928606:C:T	8.22408e-08	-1.54759e-10	-0.845337
92928682	chr14:92928682:A:G	1.02685e-08	-1.5803	-1.34561
92928699	chr14:92928699:T:C	1.01985e-08	-1.58697	-1.34578
92928742	chr14:92928742:T:C	1.00368e-08	-1.60369	-1.34504
92929062	chr14:92929062:A:G	1.55379e-08	-1.53797	-0.973739
92929120	chr14:92929120:G:A	3.43875e-08	-1.7173	-3.44535e-10
92929161	chr14:92929161:G:A	1.72619e-07	-1.54759e-10	-0.103903
92929252	chr14:92929252:A:G	7.20249e-08	-1.54759e-10	-0.977977
92929437	chr14:92929437:G:A	7.64337e-08	-1.54759e-10	-0.918565
92930370	chr14:92930370:G:A	5.61489e-08	-1.54759e-10	-1.22698
92930579	chr14:92930579:T:A	8.15749e-08	-1.54759e-10	-0.853466
92931099	chr14:92931099:A:T	5.68901e-08	-1.21387	-3.44535e-10
92931278	chr14:92931278:T:C	9.1383e-08	-1.54759e-10	-0.739929
92931420	chr14:92931420:G:A	5.62112e-08	-1.54759e-10	-1.22587
92931733	chr14:92931733:G:A	3.86645e-08	-0.519016	-1.08105
92931799	chr14:92931799:A:G	1.066e-08	-1.59534	-1.29315
92931833	chr14:92931833:G:A	5.93191e-08	-1.17206	-3.44535e-10
92931902	chr14:92931902:TG:T	9.61827e-09	-1.69694	-1.29438
92932163	chr14:92932163:AG:A	8.95831e-09	-1.71656	-1.34584
92932203	chr14:92932203:C:T	1.14151e-07	-1.54759e-10	-0.517468
92932325	chr14:92932325:T:C	1.47235e-08	-1.39015	-1.1754
92932382	chr14:92932382:C:G	7.69245e-08	-1.54759e-10	-0.912164
92932504	chr14:92932504:G:A	3.44765e-08	-1.71471	-3.44535e-10
92932556	chr14:92932556:T:C	7.63254e-08	-1.54759e-10	-0.919982
92932705	chr14:92932705:G:A	1.08098e-07	-0.571948	-3.44535e-10
92932824	chr14:92932824:G:A	6.12602e-08	-1.13986	-3.44535e-10
92932884	chr14:92932884:GGCCACGGA:G	7.69245e-08	-1.54759e-10	-0.912164
92932961	chr14:92932961:A:G	3.50369e-08	-0.572615	-1.12597
92933687	chr14:92933687:C:T	5.40529e-08	-1.54759e-10	-1.26502
92934041	chr14:92934041:G:A	8.54599e-08	-1.54759e-10	-0.806941
92934209	chr14:92934209:G:A	3.7562e-08	-0.707236	-0.92176
92934271	chr14:92934271:G:A	9.00033e-09	-1.71739	-1.34033
92934446	chr14:92934446:T:C	1.17688e-08	-1.72309	-1.06644
92934516	chr14:92934516:A:G	4.5799e-08	-0.431886	-0.99884
92934532	chr14:92934532:G:A	6.39473e-08	-1.54759e-10	-1.09693
92934534	chr14:92934534:A:G	9.8732e-09	-1.65733	-1.30783
92934729	chr14:92934729:G:A	5.80913e-08	-1.54759e-10	-1.19297
92934833	chr14:92934833:A:G	1.41394e-08	-1.32653	-1.2795
92935158	chr14:92935158:C:T	5.72105e-08	-1.54759e-10	-1.20825
92935312	chr14:92935312:TA:T	5.23493e-08	-1.54759e-10	-1.29705
92935365	chr14:92935365:GTCC:G	5.58005e-08	-1.54759e-10	-1.23321
92936291	chr14:92936291:C:T	5.5491e-08	-1.54759e-10	-1.23877
92936491	chr14:92936491:C:T	3.65656e-08	-1.65588	-3.44535e-10
92936658	chr14:92936658:A:C	1.33534e-08	-1.3903	-1.27292
92936680	chr14:92936680:G:T	5.55266e-08	-1.54759e-10	-1.23813
92936682	chr14:92936682:G:A	7.30933e-08	-1.54759e-10	-0.963251
92937062	chr14:92937062:A:C	2.76756e-08	-0.899752	-1.03469
92937063	chr14:92937063:T:C	1.90384e-08	-1.685	-0.623527
92937112	chr14:92937112:T:C	6.75971e-08	-1.54759e-10	-1.04142
92937191	chr14:92937191:G:A	5.95502e-08	-1.54759e-10	-1.16817
92937218	chr14:92937218:C:T	2.40426e-08	-1.61337	-0.461792
92937269	chr14:92937269:A:G	5.6766e-08	-1.54759e-10	-1.21605
92937287	chr14:92937287:T:C	1.26363e-08	-1.38166	-1.33675
92937342	chr14:92937342:T:C	5.0581e-08	-1.54759e-10	-1.33141
92937415	chr14:92937415:C:T	3.5699e-08	-1.62976	-0.0501038
92937421	chr14:92937421:G:A	5.13287e-08	-1.54759e-10	-1.31674
92937803	chr14:92937803:C:T	1.16814e-07	0.0667966	-0.561204
92938046	chr14:92938046:G:A	5.42939e-08	-1.54759e-10	-1.26058
92938210	chr14:92938210:A:G	1.40062e-07	-0.312907	-3.44535e-10
92938310	chr14:92938310:T:C	5.10893e-08	-1.54759e-10	-1.32141
92938329	chr14:92938329:T:C	2.34578e-08	-1.5769	-0.522883
92938392	chr14:92938392:C:T	1.80323e-08	-1.14893	-1.2139
92938765	chr14:92938765:G:A	2.10033e-08	-1.60663	-0.603678
92938916	chr14:92938916:T:C	5.14747e-08	-1.54759e-10	-1.3139
92939156	chr14:92939156:CCAGA:C	7.56554e-08	-0.0650832	-0.863717
92939218	chr14:92939218:C:T	1.46776e-08	-1.22818	-1.34049
92939299	chr14:92939299:C:T	8.31203e-08	-1.54759e-10	-0.834699
92939304	chr14:92939304:C:T	1.28989e-08	-1.58518	-1.11267
92939331	chr14:92939331:T:C	1.47049e-07	-1.68242	1.4182
92939338	chr14:92939338:C:T	5.49953e-08	-1.54759e-10	-1.24774
92939887	chr14:92939887:T:C	9.17018e-08	-1.68788	0.951437
92940357	chr14:92940357:A:G	5.17166e-08	-1.62143	0.312225
92940609	chr14:92940609:C:T	1.43457e-08	-1.25764	-1.3339
92940717	chr14:92940717:A:G	6.14789e-08	-1.58497	0.448675
92940850	chr14:92940850:T:TA	5.11707e-08	-0.117037	-1.20278
92940903	chr14:92940903:A:G	8.94661e-09	-1.71987	-1.34385
92940956	chr14:92940956:C:A	4.27862e-08	-1.72531	0.226533
92941022	chr14:92941022:C:T	5.42814e-08	-1.54759e-10	-1.26081
92941160	chr14:92941160:C:T	6.00399e-08	-1.54759e-10	-1.15998
92941161	chr14:92941161:G:A	5.61802e-08	-1.54759e-10	-1.22642
92941190	chr14:92941190:G:A	2.9667e-08	-1.60021	-0.264747
92941238	chr14:92941238:T:C	3.14066e-08	-1.67265	-0.135319
92941911	chr14:92941911:G:A	3.44514e-08	-1.71544	-3.44535e-10
92942715	chr14:92942715:AAC:A	3.13388e-08	-0.669894	-1.14024
92942766	chr14:92942766:G:A	4.36572e-08	-1.47862	-3.44535e-10
92942863	chr14:92942863:C:T	3.06922e-08	-0.546846	-1.28413
92942963	chr14:92942963:C:T	7.41735e-08	-1.54759e-10	-0.948581
92943153	chr14:92943153:G:A	5.62811e-08	-1.54759e-10	-1.22463
92943220	chr14:92943220:C:T	3.74512e-08	-1.63195	-3.44535e-10
92943250	chr14:92943250:C:T	1.34345e-08	-1.50244	-1.15472
92943528	chr14:92943528:G:A	1.11321e-07	-1.54759e-10	-0.542575
92943556	chr14:92943556:A:G	1.03346e-07	-1.54759e-10	-0.616907
92944070	chr14:92944070:G:A	2.43372e-08	-0.74558	-1.3174
92944151	chr14:92944151:G:A	1.8458e-08	-1.05235	-1.28714
92944367	chr14:92944367:C:T	2.21291e-08	-0.877919	-1.28018
92944390	chr14:92944390:C:T	6.7886e-08	-1.54759e-10	-1.03716
92944677	chr14:92944677:A:G	5.1844e-08	-1.54759e-10	-1.30675
92944816	chr14:92944816:T:C	3.96536e-08	-1.57481	-3.44535e-10
92944912	chr14:92944912:G:A	9.5881e-08	-1.54759e-10	-0.69188
92945143	chr14:92945143:A:G	1.05539e-07	-1.54759e-10	-0.595907
92945152	chr14:92945152:G:A	3.6504e-08	-1.65757	-3.44535e-10
92945299	chr14:92945299:C:T	5.62166e-08	-1.54759e-10	-1.22578
92945306	chr14:92945306:G:A	5.03649e-08	-1.54759e-10	-1.33569
92945559	chr14:92945559:A:G	4.36955e-08	-1.72498	0.247233
92945573	chr14:92945573:C:T	3.49536e-08	-1.70097	-3.44535e-10
92945594	chr14:92945594:G:C	5.01196e-08	-1.54759e-10	-1.34058
92945702	chr14:92945702:G:A	1.57168e-07	-1.54759e-10	-0.197671
92945757	chr14:92945757:AC:A	8.44538e-08	-1.54759e-10	-0.818783
92946216	chr14:92946216:T:C	5.29781e-08	-1.54759e-10	-1.28511
92946238	chr14:92946238:C:T	5.08564e-08	-1.54759e-10	-1.32598
92946264	chr14:92946264:A:G	3.62775e-08	-1.72418	0.0603864
92946398	chr14:92946398:G:A	2.26329e-08	-0.826512	-1.30907
92946717	chr14:92946717:T:A	5.07342e-08	-1.54759e-10	-1.32839
92946842	chr14:92946842:T:C	5.25496e-08	-1.54759e-10	-1.29323
92946916	chr14:92946916:T:C	2.56406e-08	-0.686847	-1.32396
92947183	chr14:92947183:A:C	2.78503e-08	-1.19312	-0.735019
92947340	chr14:92947340:C:T	3.46026e-08	-1.71106	-3.44535e-10
92947343	chr14:92947343:G:A	5.71787e-08	-1.54759e-10	-1.20881
92947376	chr14:92947376:G:A	5.6146e-08	-1.54759e-10	-1.22703
92947404	chr14:92947404:C:T	1.02783e-07	-1.54759e-10	-0.622364
92947623	chr14:92947623:G:A	6.44916e-08	-1.54759e-10	-1.08845
92947900	chr14:92947900:G:A	5.74285e-08	-1.54759e-10	-1.20445
92947917	chr14:92947917:G:A	6.94651e-08	-1.54759e-10	-1.01416
92948122	chr14:92948122:A:G	2.39096e-08	-0.808665	-1.27204
92948512	chr14:92948512:G:GT	3.44309e-08	-0.934071	-0.781963
92949179	chr14:92949179:G:A	3.47722e-08	-1.70617	-3.44535e-10
92949199	chr14:92949199:A:T	1.14632e-07	-1.54759e-10	-0.513263
92949360	chr14:92949360:A:G	1.89421e-07	-1.54759e-10	-0.0110159
92949379	chr14:92949379:T:C	2.06159e-08	-1.61417	-0.614754
92949652	chr14:92949652:C:T	9.1957e-08	-1.54759e-10	-0.733667
92949722	chr14:92949722:C:T	2.67824e-08	-0.641685	-1.32556
92949766	chr14:92949766:T:G	6.23447e-08	-1.54759e-10	-1.12231
92949940	chr14:92949940:G:A	6.02417e-08	-0.983281	-0.173343
92949950	chr14:92949950:A:C	6.82452e-08	-1.54759e-10	-1.03188
92950090	chr14:92950090:C:T	9.30843e-08	-1.54759e-10	-0.721483
92950340	chr14:92950340:C:T	6.56819e-08	-1.54759e-10	-1.07016
92950591	chr14:92950591:A:G	1.60681e-08	-1.67109	-0.807065
92950702	chr14:92950702:A:C	1.00929e-07	-1.54759e-10	-0.640574
92950907	chr14:92950907:G:A	4.98609e-08	-1.54759e-10	-1.34575
92951141	chr14:92951141:T:C	6.13914e-08	-1.54759e-10	-1.13772
92951543	chr14:92951543:C:T	1.29972e-08	-1.7235	-0.966754
92951724	chr14:92951724:C:T	3.47439e-08	-1.70698	-3.44535e-10
92951810	chr14:92951810:T:C	1.85018e-08	-1.37	-0.967122
92952071	chr14:92952071:C:T	2.06291e-07	-1.54759e-10	0.0742977
92952174	chr14:92952174:C:T	6.31243e-08	-1.54759e-10	-1.10988
92952257	chr14:92952257:A:T	5.6338e-08	-1.54759e-10	-1.22362
92952607	chr14:92952607:T:C	5.43323e-08	-1.39672	0.136853
92952821	chr14:92952821:G:A	3.47221e-08	-1.70761	-3.44535e-10
92952852	chr14:92952852:GA:G	4.76017e-07	-1.54759e-10	0.910466
92952868	chr14:92952868:A:G	4.98662e-08	-1.54759e-10	-1.34564
92952973	chr14:92952973:G:A	5.23773e-08	-1.54759e-10	-1.29651
92953065	chr14:92953065:G:A	5.22795e-08	-1.54759e-10	-1.29838
92953102	chr14:92953102:C:T	5.03419e-08	-1.54759e-10	-1.33615
92953151	chr14:92953151:C:T	3.47211e-08	-1.70764	-3.44535e-10
92953190	chr14:92953190:T:C	1.20663e-08	-1.42497	-1.33959
92953618	chr14:92953618:T:C	5.31721e-08	-1.54759e-10	-1.28145
92953630	chr14:92953630:G:A	8.43169e-08	-1.54759e-10	-0.820406
92953712	chr14:92953712:C:T	9.69945e-08	-1.54759e-10	-0.680334
92953854	chr14:92953854:A:G	2.37546e-08	-0.770896	-1.31632
92954201	chr14:92954201:G:C	5.00503e-08	-1.54759e-10	-1.34196
92954390	chr14:92954390:A:G	7.60903e-08	-1.54759e-10	-0.923067
92954732	chr14:92954732:C:A	1.44128e-08	-1.33291	-1.25396
92954752	chr14:92954752:CTT:C	1.03267e-08	-1.62494	-1.29532
92955041	chr14:92955041:G:A	5.8361e-08	-1.54759e-10	-1.18834
92955059	chr14:92955059:G:A	5.0009e-08	-1.54759e-10	-1.34279
92955077	chr14:92955077:T:C	6.83106e-08	-1.54759e-10	-1.03092
92955510	chr14:92955510:G:A	9.33569e-08	-1.54759e-10	-0.718558
92955615	chr14:92955615:GCCT:G	9.34732e-08	-1.54759e-10	-0.717313
92955622	chr14:92955622:C:G	9.34732e-08	-1.54759e-10	-0.717313
92955911	chr14:92955911:G:T	1.22261e-08	-1.71906	-1.03235
92956100	chr14:92956100:C:T	9.26063e-08	-1.54759e-10	-0.726631
92956547	chr14:92956547:A:AT	2.30575e-08	-1.32781	-0.789183
92957086	chr14:92957086:A:G	2.6807e-08	-1.55921	-0.407112
92957603	chr14:92957603:C:A	1.53702e-07	-1.54759e-10	-0.21997
92957605	chr14:92957605:C:T	1.53702e-07	-1.54759e-10	-0.21997
92957643	chr14:92957643:C:T	1.49227e-07	-1.54759e-10	-0.249518
92957757	chr14:92957757:T:A	1.06686e-07	-1.54759e-10	-0.585098
92957881	chr14:92957881:C:T	3.60557e-08	-1.66992	-3.44535e-10
92957981	chr14:92957981:G:A	6.88663e-08	-0.666355	-0.356466
92958589	chr14:92958589:T:C	7.92804e-08	-1.54759e-10	-0.881997
92958701	chr14:92958701:T:A	5.07048e-08	-1.54759e-10	-1.32897
92958943	chr14:92958943:T:C	2.03092e-08	-0.941971	-1.30195
92959092	chr14:92959092:T:C	1.42863e-07	-1.54759e-10	-0.293105
92959394	chr14:92959394:G:A	9.04215e-09	-1.70805	-1.34504
92959553	chr14:92959553:G:A	4.14388e-08	-1.53077	-3.44535e-10
92959661	chr14:92959661:T:A	1.71565e-08	-1.66916	-0.743449
92959914	chr14:92959914:C:T	8.75094e-08	-1.54759e-10	-0.783242
92960060	chr14:92960060:C:A	2.57922e-08	-0.727746	-1.27717
92960275	chr14:92960275:T:C	1.70133e-08	-1.69273	-0.728264
92960295	chr14:92960295:C:T	3.44255e-08	-1.71619	-3.44535e-10
92960829	chr14:92960829:T:C	1.19501e-08	-1.44806	-1.32619
92961286	chr14:92961286:C:T	6.13507e-08	-1.54759e-10	-1.13838
92961298	chr14:92961298:G:A	5.14961e-08	-1.54759e-10	-1.31348
92962174	chr14:92962174:C:G	1.04234e-07	-1.54759e-10	-0.608348
92962457	chr14:92962457:T:A	1.71407e-08	-1.08461	-1.32892
92962466	chr14:92962466:C:T	1.43853e-07	-1.54759e-10	-0.286199
92962544	chr14:92962544:C:A	5.01195e-08	-1.54759e-10	-1.34058
92962636	chr14:92962636:C:T	6.16951e-08	-1.54759e-10	-1.13278
92962715	chr14:92962715:G:A	2.31045e-07	-0.82427	1.01189
92962922	chr14:92962922:G:A	2.15211e-07	-1.54759e-10	0.11663
92963173	chr14:92963173:G:A	1.0274e-07	-1.54759e-10	-0.622785
92963324	chr14:92963324:C:T	1.23164e-08	-1.65352	-1.09054
92963652	chr14:92963652:T:A	1.4065e-07	-1.54759e-10	-0.308714
92963658	chr14:92963658:A:G	1.01097e-07	-0.634887	-0.00401711
92963877	chr14:92963877:G:A	5.68593e-08	-1.54759e-10	-1.21441
92964599	chr14:92964599:A:T	3.78801e-08	-1.62056	-3.44535e-10
92965160	chr14:92965160:T:C	1.4086e-07	-1.54759e-10	-0.307225
92965276	chr14:92965276:T:C	1.52909e-07	-1.54759e-10	-0.225145
92965741	chr14:92965741:C:T	5.02126e-08	-1.54759e-10	-1.33872
92965760	chr14:92965760:T:C	1.81669e-08	-1.02146	-1.33392
92965852	chr14:92965852:A:C	9.19816e-09	-1.72484	-1.31114
92966022	chr14:92966022:G:A	5.70833e-08	-1.66808	0.457605
92966262	chr14:92966262:G:A	2.68311e-08	-1.70365	-0.26178
92966291	chr14:92966291:C:T	8.31779e-07	-1.54759e-10	1.46858
92966385	chr14:92966385:A:T	2.66941e-08	-0.681689	-1.28886
92966834	chr14:92966834:C:G	7.37005e-08	-1.54759e-10	-0.954978
92966928	chr14:92966928:G:A	5.37395e-08	-1.54759e-10	-1.27084
92967243	chr14:92967243:G:C	6.89305e-08	-1.54759e-10	-1.02189
92967294	chr14:92967294:C:T	5.00019e-08	-1.54759e-10	-1.34293
92967483	chr14:92967483:C:T	1.27695e-07	-1.54759e-10	-0.40534
92967695	chr14:92967695:T:C	7.19693e-08	-1.54759e-10	-0.978749
92968293	chr14:92968293:T:C	6.11983e-08	-1.14087	-3.44535e-10
92968517	chr14:92968517:T:TC	3.57031e-08	-1.67975	-3.44535e-10
92968845	chr14:92968845:A:T	4.98565e-08	-1.54759e-10	-1.34584
92969041	chr14:92969041:C:A	1.26945e-07	-1.54759e-10	-0.411235
92969107	chr14:92969107:G:A	1.63502e-07	-0.702577	0.544416
92969123	chr14:92969123:C:T	6.45124e-08	-1.54759e-10	-1.08813
92969410	chr14:92969410:G:A	1.2036e-07	-1.54759e-10	-0.464501
92969594	chr14:92969594:T:A	3.59503e-08	-1.67285	-3.44535e-10
92970007	chr14:92970007:G:A	8.10703e-08	-1.54759e-10	-0.859672
92970148	chr14:92970148:T:C	1.37683e-07	-0.815127	0.48509
92970520	chr14:92970520:C:T	5.12928e-08	-1.54759e-10	-1.31744
92970859	chr14:92970859:T:C	1.27012e-07	-1.54759e-10	-0.410705
92971033	chr14:92971033:C:T	1.9371e-07	-1.54759e-10	0.0113719
92971269	chr14:92971269:G:A	1.70718e-07	-0.739968	0.624991
92971379	chr14:92971379:C:T	4.98662e-08	-1.54759e-10	-1.34565
92971500	chr14:92971500:A:C	6.30886e-08	-1.11045	-3.44535e-10
92971503	chr14:92971503:C:T	4.52708e-08	-1.44233	-3.44535e-10
92971784	chr14:92971784:C:G	5.69087e-08	-1.54759e-10	-1.21354
92971904	chr14:92971904:C:A	3.58121e-08	-1.6767	-3.44535e-10
92972006	chr14:92972006:C:T	9.34598e-09	-1.72561	-1.29443
92972065	chr14:92972065:C:T	1.58474e-07	-0.832569	0.643173
92972158	chr14:92972158:C:T	1.02062e-07	-1.54759e-10	-0.629407
92972472	chr14:92972472:C:T	5.12577e-08	-1.54759e-10	-1.31812
92972476	chr14:92972476:A:C	9.74014e-08	-0.620944	-0.0552032
92972880	chr14:92972880:C:T	1.76269e-08	-1.04098	-1.34458
92972963	chr14:92972963:T:C	8.08911e-08	-1.54759e-10	-0.861884
92973134	chr14:92973134:T:C	1.40124e-07	-1.54759e-10	-0.312461
92973564	chr14:92973564:A:G	1.77692e-07	-0.0749378	-3.44535e-10
92973566	chr14:92973566:G:A	1.53299e-07	-0.79927	0.576671
92973619	chr14:92973619:C:T	6.13751e-08	-1.54759e-10	-1.13798
92973747	chr14:92973747:G:A	1.25378e-07	-1.54759e-10	-0.423659
92974227	chr14:92974227:G:T	5.21416e-08	-1.54759e-10	-1.30102
92974234	chr14:92974234:G:A	3.62706e-08	-1.66398	-3.44535e-10
92974304	chr14:92974304:C:T	3.48106e-08	-1.70507	-3.44535e-10
92974792	chr14:92974792:CA:C	3.57365e-08	-0.893585	-0.78523
92974808	chr14:92974808:T:C	7.13067e-08	-0.632139	-0.355859
92974878	chr14:92974878:T:A	1.26284e-07	-1.54759e-10	-0.416459
92975119	chr14:92975119:G:A	5.22482e-08	-1.54759e-10	-1.29898
92975733	chr14:92975733:A:G	8.6602e-08	-1.54759e-10	-0.793666
92976138	chr14:92976138:A:G	5.14596e-08	-1.54759e-10	-1.31419
92976175	chr14:92976175:C:T	8.61549e-08	-1.54759e-10	-0.798842
92976309	chr14:92976309:G:A	8.38835e-08	-1.54759e-10	-0.825559
92976423	chr14:92976423:C:T	1.1859e-06	-1.54759e-10	1.82327
92976538	chr14:92976538:C:T	1.27064e-07	-1.54759e-10	-0.410298
92976773	chr14:92976773:A:G	6.94312e-08	-1.54759e-10	-1.01465
92977091	chr14:92977091:G:A	8.21612e-08	-1.54759e-10	-0.846305
92977126	chr14:92977126:G:A	5.04024e-08	-1.54759e-10	-1.33495
92977505	chr14:92977505:T:C	3.69995e-08	-1.64408	-3.44535e-10
92977687	chr14:92977687:A:T	5.16074e-08	-1.54759e-10	-1.31132
92978170	chr14:92978170:C:A	3.53542e-07	-1.54759e-10	0.613013
92978810	chr14:92978810:C:T	9.58874e-07	1.61077	-3.44535e-10
92978850	chr14:92978850:G:A	5.34269e-08	-1.54759e-10	-1.27667
92979151	chr14:92979151:C:A	5.09202e-08	-1.54759e-10	-1.32473
92979959	chr14:92979959:T:C	1.27913e-07	-1.54759e-10	-0.403638
92980276	chr14:92980276:G:A	6.14488e-08	-1.54759e-10	-1.13678
92980485	chr14:92980485:T:C	1.49461e-07	-1.54759e-10	-0.247952
92980638	chr14:92980638:T:C	1.05371e-06	1.70508	-3.44535e-10
92980647	chr14:92980647:T:C	1.45678e-07	-0.787252	0.513665
92980733	chr14:92980733:T:C	1.52665e-07	-1.54759e-10	-0.226739
92980738	chr14:92980738:C:T	5.44726e-08	-1.54759e-10	-1.25729
92980780	chr14:92980780:A:G	5.07777e-08	-1.54759e-10	-1.32753
92980998	chr14:92980998:G:A	7.10085e-08	-1.54759e-10	-0.992188
92981228	chr14:92981228:C:A	1.7157e-07	-0.752907	0.642909
92981359	chr14:92981359:C:G	5.22996e-08	-1.54759e-10	-1.298
92981475	chr14:92981475:C:T	3.64518e-08	-1.659	-3.44535e-10
92982016	chr14:92982016:G:A	5.70938e-08	-1.54759e-10	-1.21029
92982259	chr14:92982259:T:C	1.62949e-07	-1.54759e-10	-0.161553
92982392	chr14:92982392:G:A	2.28722e-07	-0.859262	1.03678
92983311	chr14:92983311:T:C	3.74623e-08	-1.63165	-3.44535e-10
92984032	chr14:92984032:T:C	8.7755e-08	-1.54759e-10	-0.780439
92984048	chr14:92984048:T:C	9.36393e-08	-1.54759e-10	-0.715538
92984366	chr14:92984366:T:A	1.79661e-07	-1.54759e-10	-0.063915
92984517	chr14:92984517:T:G	3.56068e-08	-1.68245	-3.44535e-10
92984805	chr14:92984805:T:C	1.78378e-07	-1.54759e-10	-0.0710852
92984937	chr14:92984937:A:G	5.76081e-08	-1.54759e-10	-1.20133
92985419	chr14:92985419:T:C	1.63545e-08	-1.14868	-1.3118
92985921	chr14:92985921:T:TG	8.26845e-08	-1.54759e-10	-0.839956
92985972	chr14:92985972:T:C	7.36444e-08	-1.36118	0.405439
92986019	chr14:92986019:C:T	3.85715e-08	-1.60247	-3.44535e-10
92986342	chr14:92986342:T:C	2.47315e-07	-0.497176	0.752852
92986493	chr14:92986493:A:T	2.92734e-07	-0.108091	0.532366
92986723	chr14:92986723:T:C	1.42285e-07	-1.54759e-10	-0.297157
92987110	chr14:92987110:G:A	4.9962e-08	-1.54759e-10	-1.34373
92987331	chr14:92987331:T:C	3.52028e-07	-0.138481	0.747203
92987518	chr14:92987518:G:C	3.05977e-07	-1.54759e-10	0.468522
92987656	chr14:92987656:G:T	5.02851e-08	-1.54759e-10	-1.33728
92987890	chr14:92987890:G:A	1.48338e-08	-1.27088	-1.2872
92987937	chr14:92987937:C:T	1.22375e-07	-1.54759e-10	-0.447896
92988046	chr14:92988046:G:A	1.45218e-08	-1.51915	-1.06019
92988442	chr14:92988442:C:T	3.8331e-08	-1.60873	-3.44535e-10
92988587	chr14:92988587:T:A	3.06622e-08	-1.54742	-0.284535
92988597	chr14:92988597:T:C	1.45029e-08	-1.52028	-1.06036
92988906	chr14:92988906:C:T	5.95256e-08	-1.54759e-10	-1.16858
92989057	chr14:92989057:C:T	3.7751e-08	-1.62398	-3.44535e-10
92989352	chr14:92989352:G:C	1.90788e-08	-1.0172	-1.28921
92989568	chr14:92989568:T:C	3.64708e-08	-1.5591	-0.0993721
92989746	chr14:92989746:G:A	1.22027e-07	-1.54759e-10	-0.450742
92990065	chr14:92990065:G:A	2.05067e-08	-1.72381	-0.510429
92990097	chr14:92990097:G:A	5.31128e-08	-1.54759e-10	-1.28257
92990208	chr14:92990208:A:G	4.48475e-08	-0.193088	-1.25863
92990374	chr14:92990374:TAAGGAGCTAG:T	9.91401e-09	-1.68268	-1.27836
92990427	chr14:92990427:T:C	5.26382e-08	-1.54759e-10	-1.29155
92990453	chr14:92990453:A:G	3.69309e-08	-1.64594	-3.44535e-10
92990958	chr14:92990958:T:C	6.91401e-08	-1.54759e-10	-1.01885
92991246	chr14:92991246:TGGGG:T	3.74707e-08	-1.63143	-3.44535e-10
92991406	chr14:92991406:T:C	2.01994e-08	-1.59615	-0.653181
92991438	chr14:92991438:C:G	5.2415e-08	-1.54759e-10	-1.29579
92991681	chr14:92991681:C:G	7.49912e-08	-1.66989	0.732269
92992156	chr14:92992156:G:A	6.54636e-08	-1.54759e-10	-1.07349
92992300	chr14:92992300:T:G	2.63233e-08	-1.59073	-0.393808
92992402	chr14:92992402:G:A	6.67671e-08	-1.54759e-10	-1.05378
92992472	chr14:92992472:G:A	2.68813e-07	-1.54759e-10	0.339026
92992721	chr14:92992721:G:C	3.57729e-07	-1.54759e-10	0.624788
92993022	chr14:92993022:C:T	2.71119e-08	-1.72546	-0.229554
92993102	chr14:92993102:C:G	5.25406e-08	-1.54759e-10	-1.2934
92993268	chr14:92993268:A:G	3.58264e-08	-1.6763	-3.44535e-10
92993472	chr14:92993472:A:G	6.73599e-08	-1.54759e-10	-1.04494
92994136	chr14:92994136:C:G	3.5305e-08	-1.69096	-3.44535e-10
92994252	chr14:92994252:G:C	5.1713e-08	-1.54759e-10	-1.30928
92994341	chr14:92994341:G:C	9.99392e-09	-1.70521	-1.2478
92995078	chr14:92995078:C:T	6.00391e-08	-1.54759e-10	-1.15999
92995694	chr14:92995694:C:A	9.52279e-09	-1.69845	-1.30285
92995869	chr14:92995869:C:T	1.86196e-07	-1.54759e-10	-0.0281908
92996290	chr14:92996290:C:A	3.47403e-08	-1.70709	-3.44535e-10
92996754	chr14:92996754:T:A	4.93505e-08	-1.35604	-3.44535e-10
92997148	chr14:92997148:C:T	5.03736e-08	-1.54759e-10	-1.33552
92997214	chr14:92997214:C:T	5.51768e-08	-1.54759e-10	-1.24445
92997300	chr14:92997300:G:A	3.46824e-08	-1.70876	-3.44535e-10
92997311	chr14:92997311:A:C	5.06989e-08	-1.54759e-10	-1.32908
92997535	chr14:92997535:G:A	1.18385e-08	-1.63771	-1.14592
92997730	chr14:92997730:G:A	3.856e-08	-1.60277	-3.44535e-10
92998310	chr14:92998310:C:T	1.96827e-08	-1.16558	-1.10967
92998831	chr14:92998831:TA:T	5.00774e-08	-1.54759e-10	-1.34142
92999002	chr14:92999002:C:T	1.12941e-07	-1.54759e-10	-0.528124
92999165	chr14:92999165:C:T	0.000543613	4.22743	3.72357
92999215	chr14:92999215:G:A	8.5362e-08	-1.54759e-10	-0.808088
93000081	chr14:93000081:T:C	2.321e-08	-0.776608	-1.3338
93000829	chr14:93000829:T:G	9.61499e-08	-0.909712	0.220632
93000856	chr14:93000856:A:C	1.84148e-07	-1.54759e-10	-0.039247
93001088	chr14:93001088:T:C	5.33975e-08	-1.54759e-10	-1.27722
93001542	chr14:93001542:T:C	3.43713e-08	-1.71777	-3.44535e-10
93001721	chr14:93001721:C:T	9.87641e-08	-1.54759e-10	-0.662254
93001830	chr14:93001830:C:T	1.00148e-07	-1.54759e-10	-0.648341
93002345	chr14:93002345:A:G	1.28019e-07	-1.54759e-10	-0.402808
93002606	chr14:93002606:C:T	4.9876e-08	-1.54759e-10	-1.34545
93002704	chr14:93002704:C:T	6.08674e-08	-1.54759e-10	-1.14629
93002847	chr14:93002847:C:A	1.86011e-08	-0.993386	-1.33838
93002953	chr14:93002953:G:A	3.42788e-08	-1.72046	-3.44535e-10
93002987	chr14:93002987:C:T	9.98446e-09	-1.71235	-1.24161
93003092	chr14:93003092:G:A	1.02779e-07	-1.54759e-10	-0.622408
93003132	chr14:93003132:C:T	5.36684e-08	-1.54759e-10	-1.27216
93003372	chr14:93003372:G:A	3.47232e-08	-1.70758	-3.44535e-10
93003425	chr14:93003425:AT:A	3.42214e-08	-1.72214	-3.44535e-10
93004080	chr14:93004080:G:C	2.79706e-07	-1.54759e-10	0.37875
93004140	chr14:93004140:C:T	5.26856e-08	-1.54759e-10	-1.29065
93004549	chr14:93004549:A:C	5.45617e-08	-1.54759e-10	-1.25566
93004639	chr14:93004639:T:A	5.66735e-08	-1.54759e-10	-1.21768
93004972	chr14:93004972:G:A	2.56311e-08	-0.969232	-1.04195
93005215	chr14:93005215:T:C	5.0811e-08	-1.54759e-10	-1.32688
93005674	chr14:93005674:C:T	3.42321e-08	-1.72182	-3.44535e-10
93005849	chr14:93005849:G:A	4.34515e-08	-1.48334	-3.44535e-10
93005870	chr14:93005870:G:A	9.02476e-09	-1.70982	-1.34519
93005967	chr14:93005967:C:T	2.34842e-08	-0.87919	-1.21947
93006069	chr14:93006069:A:G	2.33357e-08	-0.861107	-1.2439
93006706	chr14:93006706:A:C	5.52272e-08	-1.54759e-10	-1.24353
93006992	chr14:93006992:C:T	2.8447e-08	-0.830786	-1.07616
93007075	chr14:93007075:AGGGGTC:A	4.98819e-08	-1.54759e-10	-1.34533
93007110	chr14:93007110:A:G	5.26553e-08	-1.54759e-10	-1.29122
93007158	chr14:93007158:C:T	5.71045e-08	-1.54759e-10	-1.2101
93008391	chr14:93008391:GGA:G	5.37261e-08	-0.839978	-0.43111
93009149	chr14:93009149:C:T	1.02566e-08	-1.69948	-1.22759
93009473	chr14:93009473:C:T	2.71269e-08	-0.883325	-1.07114
93009507	chr14:93009507:C:T	3.42093e-08	-1.72249	-3.44535e-10
93010161	chr14:93010161:G:A	2.62144e-08	-0.915235	-1.07345
93010195	chr14:93010195:C:T	1.0975e-07	-1.54759e-10	-0.55678
93010769	chr14:93010769:G:A	2.01446e-08	-0.97527	-1.27678
93011139	chr14:93011139:G:A	5.18243e-08	-1.54759e-10	-1.30713
93011331	chr14:93011331:C:T	1.16325e-08	-1.58473	-1.21646
93011576	chr14:93011576:C:A	3.42956e-08	-1.71997	-3.44535e-10
93011634	chr14:93011634:G:C	2.24078e-08	-0.812246	-1.33333
93012132	chr14:93012132:A:C	2.12191e-08	-0.891646	-1.30844
93012224	chr14:93012224:G:A	5.60471e-07	-1.54759e-10	1.07379
93012263	chr14:93012263:C:T	1.10249e-07	-1.54759e-10	-0.552246
93012477	chr14:93012477:C:T	1.15067e-08	-1.68492	-1.12714
93012591	chr14:93012591:T:C	7.97577e-08	-1.54759e-10	-0.875995
93013126	chr14:93013126:G:A	3.43877e-08	-1.71729	-3.44535e-10
93013301	chr14:93013301:A:C	1.55029e-08	-1.20943	-1.30453
93013740	chr14:93013740:A:C	1.82768e-08	-1.03594	-1.31342
93014313	chr14:93014313:C:T	5.18439e-08	-1.54759e-10	-1.30675
93014741	chr14:93014741:AGCT:A	1.29159e-08	-1.39055	-1.30597
93014929	chr14:93014929:C:T	5.15955e-08	-1.54759e-10	-1.31155
93015149	chr14:93015149:G:T	8.89913e-08	-1.54759e-10	-0.76645
93015269	chr14:93015269:C:A	1.02553e-07	-1.54759e-10	-0.624605
93015279	chr14:93015279:A:G	7.53407e-08	-1.54759e-10	-0.932968
93015342	chr14:93015342:G:C	3.64091e-08	-1.66017	-3.44535e-10
93015458	chr14:93015458:T:C	5.35426e-08	-1.54759e-10	-1.27451
93015493	chr14:93015493:T:C	8.57512e-08	-1.54759e-10	-0.803538
93015756	chr14:93015756:G:A	2.00273e-08	-0.952875	-1.30502
93015826	chr14:93015826:C:T	9.53669e-08	-1.54759e-10	-0.697257
93015866	chr14:93015866:T:C	1.90598e-08	-1.03675	-1.27066
93015953	chr14:93015953:A:G	2.07851e-08	-0.928614	-1.29214
93015978	chr14:93015978:T:C	2.37161e-08	-1.14142	-0.94742
93016049	chr14:93016049:T:G	5.0049e-08	-1.54759e-10	-1.34199
93016105	chr14:93016105:G:A	1.87924e-08	-1.0176	-1.30394
93016140	chr14:93016140:G:A	3.4441e-08	-1.71574	-3.44535e-10
93016283	chr14:93016283:A:G	6.41181e-08	-1.54759e-10	-1.09426
93016364	chr14:93016364:A:G	2.80593e-08	-0.986488	-0.934179
93016477	chr14:93016477:C:T	9.62759e-07	1.61481	-3.44535e-10
93017218	chr14:93017218:A:G	5.5712e-08	-1.54759e-10	-1.23479
93017934	chr14:93017934:T:C	5.32356e-08	-1.54759e-10	-1.28026
93018282	chr14:93018282:C:T	2.72234e-08	-0.999061	-0.951851
93018544	chr14:93018544:T:C	5.65507e-08	-1.54759e-10	-1.21985
93018625	chr14:93018625:T:C	2.96934e-08	-0.976727	-0.887335
93018747	chr14:93018747:G:A	3.41924e-08	-1.72298	-3.44535e-10
93019017	chr14:93019017:T:A	8.36509e-08	-1.54759e-10	-0.828336
93019021	chr14:93019021:C:T	1.05849e-08	-1.72191	-1.17365
93019282	chr14:93019282:C:A	1.08036e-07	0.602799	-1.17532
93019444	chr14:93019444:C:G	7.45793e-08	-0.943126	-3.44535e-10
93019577	chr14:93019577:G:A	7.09399e-08	-1.09826	0.105103
93019693	chr14:93019693:C:T	2.84086e-07	0.39429	-3.44535e-10
93019920	chr14:93019920:A:G	1.22903e-08	-1.72546	-1.02072
93020753	chr14:93020753:A:G	1.03239e-08	-1.72409	-1.19644
93020779	chr14:93020779:G:A	4.88778e-08	-1.36567	-3.44535e-10
93020824	chr14:93020824:C:T	1.13723e-08	-1.72088	-1.10293
93020839	chr14:93020839:A:G	1.04907e-08	-1.72519	-1.17931
93020918	chr14:93020918:C:T	5.06799e-08	-1.54759e-10	-1.32946
93021336	chr14:93021336:T:C	5.32305e-08	-1.54759e-10	-1.28036
93021355	chr14:93021355:G:A	1.0771e-08	-1.72402	-1.15412
93021414	chr14:93021414:A:C	7.97693e-08	-1.54759e-10	-0.87585
93021549	chr14:93021549:T:C	8.08744e-08	-0.546864	-0.315227
93021624	chr14:93021624:AC:A	1.03565e-08	-1.72447	-1.1929
93021867	chr14:93021867:T:C	1.03349e-06	-1.54759e-10	1.68571
93022166	chr14:93022166:C:T	1.16788e-08	-1.4986	-1.29861
93022629	chr14:93022629:AG:A	7.99721e-08	-1.54759e-10	-0.873311
93022873	chr14:93022873:A:T	1.05954e-08	-1.7246	-1.16997
93022918	chr14:93022918:A:G	9.55237e-09	-1.72572	-1.27247
93023875	chr14:93023875:T:A	5.00211e-08	-1.54759e-10	-1.34254
93023923	chr14:93023923:G:A	5.01316e-08	-1.54759e-10	-1.34034
93023969	chr14:93023969:G:A	1.06435e-08	-1.72572	-1.16432
93024135	chr14:93024135:C:A	1.07081e-08	-1.72566	-1.15833
93024138	chr14:93024138:G:GT	1.07379e-08	-1.72565	-1.15555
93024213	chr14:93024213:G:A	5.42487e-08	-1.54759e-10	-1.26141
93024260	chr14:93024260:C:A	9.3555e-09	-1.71505	-1.30397
93024397	chr14:93024397:C:T	1.1671e-07	-0.0801977	-0.415097
93024465	chr14:93024465:A:G	1.08137e-08	-1.72439	-1.14979
93024688	chr14:93024688:T:C	7.07567e-08	-1.54759e-10	-0.995741
93025192	chr14:93025192:C:CA	8.1108e-08	-1.54759e-10	-0.859206
93025231	chr14:93025231:G:A	6.59149e-08	-1.54759e-10	-1.06662
93025556	chr14:93025556:T:C	3.67517e-08	-1.6508	-3.44535e-10
93025884	chr14:93025884:T:C	1.20373e-08	-1.72167	-1.04531
93025943	chr14:93025943:C:T	5.68294e-08	-1.54759e-10	-1.21493
93026052	chr14:93026052:C:T	1.20493e-08	-1.66296	-1.10302
93026317	chr14:93026317:C:T	1.07799e-08	-1.6822	-1.19511
93026379	chr14:93026379:T:C	1.08061e-08	-1.61658	-1.2583
93026392	chr14:93026392:A:T	1.0699e-08	-1.68973	-1.19511
93026547	chr14:93026547:G:A	5.73874e-08	-1.54759e-10	-1.20516
93026749	chr14:93026749:T:C	1.79587e-08	-1.63255	-0.734365
93026751	chr14:93026751:G:T	5.8274e-08	-1.54759e-10	-1.18983
93026774	chr14:93026774:AGAGAACGGG:A	5.11468e-08	-1.54759e-10	-1.32029
93026803	chr14:93026803:G:A	1.07085e-08	-1.68854	-1.19541
93027086	chr14:93027086:G:A	1.06688e-08	-1.69174	-1.19592
93027110	chr14:93027110:GCA:G	6.55172e-08	-1.54759e-10	-1.07267
93027218	chr14:93027218:A:G	1.07998e-08	-1.68394	-1.19152
93027425	chr14:93027425:A:G	3.54805e-08	-1.686	-3.44535e-10
93027460	chr14:93027460:A:G	9.60615e-09	-1.68562	-1.30697
93027612	chr14:93027612:G:A	7.17541e-08	-1.54759e-10	-0.981743
93027685	chr14:93027685:G:A	9.30921e-08	-0.0181379	-0.703261
93028013	chr14:93028013:C:T	1.06795e-08	-1.67455	-1.21211
93028145	chr14:93028145:G:A	1.06464e-08	-1.67766	-1.21211
93028155	chr14:93028155:G:A	0.00839289	10.4238	0.264061
93028330	chr14:93028330:A:G	9.9876e-09	-1.67902	-1.27463
93028684	chr14:93028684:A:G	5.9355e-08	-1.54759e-10	-1.17145
93028921	chr14:93028921:C:T	6.38145e-08	-1.54759e-10	-1.09901
93028994	chr14:93028994:C:T	1.08159e-08	-1.67203	-1.20194
93029231	chr14:93029231:G:A	7.49136e-08	-1.54759e-10	-0.938653
93029286	chr14:93029286:C:G	1.84608e-06	-1.54759e-10	2.26583
93029495	chr14:93029495:C:CAAGG	6.21797e-08	-1.54759e-10	-1.12496
93029783	chr14:93029783:T:C	7.03794e-07	-1.54759e-10	1.3015
93029932	chr14:93029932:A:T	1.06214e-08	-1.68113	-1.21099
93030185	chr14:93030185:G:A	1.14908e-07	-1.54759e-10	-0.51086
93030528	chr14:93030528:A:G	1.25953e-07	0.89891	-1.31799
93030619	chr14:93030619:T:C	1.18966e-07	-1.54759e-10	-0.476149
93030640	chr14:93030640:C:T	4.16324e-08	-1.52611	-3.44535e-10
93030664	chr14:93030664:A:G	1.15285e-06	-1.54759e-10	1.795
93030685	chr14:93030685:C:T	1.19572e-07	-1.54759e-10	-0.471073
93030766	chr14:93030766:G:A	1.31242e-08	-1.54545	-1.13508
93031209	chr14:93031209:T:C	2.06863e-06	-1.54759e-10	2.37966
93031315	chr14:93031315:T:C	1.09308e-08	-1.69603	-1.16737
93031743	chr14:93031743:A:G	1.15745e-08	-1.67319	-1.133
93031804	chr14:93031804:T:C	5.94029e-08	-0.411628	-0.759017
93031885	chr14:93031885:T:C	6.55226e-08	-0.366233	-0.706359
93032028	chr14:93032028:C:G	6.39709e-08	-1.54759e-10	-1.09656
93032030	chr14:93032030:G:A	9.18589e-08	-0.0288127	-0.705922
93032085	chr14:93032085:C:CA	5.06706e-08	-1.54759e-10	-1.32964
93032384	chr14:93032384:A:T	1.0224e-08	-1.69182	-1.23842
93032415	chr14:93032415:T:A	1.02457e-08	-1.68548	-1.24264
93032736	chr14:93032736:C:T	2.92539e-08	-1.60524	-0.273738
93033117	chr14:93033117:G:A	6.45472e-08	-1.54759e-10	-1.08759
93033164	chr14:93033164:T:C	3.53836e-08	-1.68874	-3.44535e-10
93033423	chr14:93033423:A:G	9.97659e-09	-1.69109	-1.26366
93033900	chr14:93033900:A:G	9.96089e-09	-1.6928	-1.26352
93034393	chr14:93034393:C:G	1.0003e-08	-1.6874	-1.2647
93034426	chr14:93034426:G:A	7.38674e-08	-0.952717	-3.44535e-10
93034529	chr14:93034529:A:C	9.87914e-09	-1.68881	-1.27575
93034674	chr14:93034674:C:T	4.99663e-08	-1.54759e-10	-1.34364
93034681	chr14:93034681:A:G	0.0328079	12.3757	-0.324556
93034722	chr14:93034722:A:C	9.93591e-09	-1.69533	-1.2635
93034785	chr14:93034785:G:A	6.73538e-08	-1.54759e-10	-1.04503
93035380	chr14:93035380:C:T	9.57677e-09	-1.69107	-1.30457
93035679	chr14:93035679:A:G	9.9851e-09	-1.69118	-1.26272
93035793	chr14:93035793:C:T	9.99853e-09	-1.68952	-1.26303
93035877	chr14:93035877:G:A	3.55704e-08	-1.68347	-3.44535e-10
93036616	chr14:93036616:C:T	3.56346e-08	-1.68167	-3.44535e-10
93036709	chr14:93036709:C:T	9.99235e-09	-1.69014	-1.26303
93037041	chr14:93037041:T:C	0.000655648	8.91821	-0.779822
93037160	chr14:93037160:A:G	6.69391e-08	0.252353	-1.30356
93037194	chr14:93037194:C:T	9.56641e-08	-1.54759e-10	-0.694145
93037890	chr14:93037890:T:G	1.00824e-08	-1.68117	-1.26303
93038173	chr14:93038173:T:G	6.19001e-08	-1.54759e-10	-1.12947
93038437	chr14:93038437:C:T	6.10465e-08	-1.54759e-10	-1.14335
93038522	chr14:93038522:T:G	1.04439e-08	-1.67526	-1.23371
93038778	chr14:93038778:C:T	5.81376e-08	-1.54759e-10	-1.19218
93039115	chr14:93039115:T:C	1.02244e-08	-1.6865	-1.24372
93039445	chr14:93039445:T:C	9.20117e-08	0.400354	-1.13343
93039603	chr14:93039603:G:A	1.00987e-08	-1.69299	-1.24959
93040291	chr14:93040291:A:G	9.78352e-09	-1.68176	-1.29253
93040461	chr14:93040461:A:C	6.92198e-08	0.289518	-1.30722
93040809	chr14:93040809:A:C	3.42313e-08	-1.72185	-3.44535e-10
93040852	chr14:93040852:T:C	0.000889962	8.82884	-0.384892
93040945	chr14:93040945:C:T	6.33694e-08	-1.54759e-10	-1.10601
93041262	chr14:93041262:T:C	1.04362e-08	-1.66724	-1.24247
93041497	chr14:93041497:T:A	1.03606e-08	-1.67489	-1.24209
93042088	chr14:93042088:C:T	6.17861e-08	-1.54759e-10	-1.13131
93042411	chr14:93042411:A:G	1.02926e-08	-1.68157	-1.24199
93042520	chr14:93042520:G:A	1.04302e-08	-1.67656	-1.23372
93042658	chr14:93042658:G:A	4.58149e-08	-1.43038	-3.44535e-10
93042778	chr14:93042778:G:C	5.54047e-08	-1.54759e-10	-1.24032
93042836	chr14:93042836:G:A	1.12804e-08	-1.66354	-1.16839
93042887	chr14:93042887:G:A	5.01085e-08	-1.54759e-10	-1.3408
93043143	chr14:93043143:GT:G	9.83982e-09	-1.71376	-1.25479
93043284	chr14:93043284:CCA:C	9.88004e-09	-1.71554	-1.24893
93043447	chr14:93043447:CA:C	1.26939e-07	-1.54759e-10	-0.411282
93043778	chr14:93043778:T:C	2.09975e-08	-1.38883	-0.821751
93043826	chr14:93043826:CA:C	1.18635e-07	-1.54759e-10	-0.478937
93043921	chr14:93043921:G:A	1.36463e-08	-1.69539	-0.946127
93044034	chr14:93044034:T:C	0.228641	13.0636	0.929113
93044186	chr14:93044186:G:A	4.46679e-07	-0.184116	1.03097
93044200	chr14:93044200:C:T	1.57791e-08	-1.18978	-1.30652
93044347	chr14:93044347:CT:C	3.85095e-07	-0.0681612	0.766664
93044458	chr14:93044458:C:T	6.20839e-08	-1.54759e-10	-1.1265
93044586	chr14:93044586:C:G	1.56828e-08	-1.2498	-1.25262
93044663	chr14:93044663:T:C	6.19489e-08	-1.54759e-10	-1.12868
93045241	chr14:93045241:C:T	1.10559e-07	-1.54759e-10	-0.549438
93045296	chr14:93045296:G:A	0.568546	12.7401	2.16347
93045535	chr14:93045535:C:T	5.44018e-08	-1.54759e-10	-1.25859
93045686	chr14:93045686:C:T	1.09454e-06	-1.54759e-10	1.7431
93045926	chr14:93045926:C:T	1.82299e-08	-1.49616	-0.85577
93046185	chr14:93046185:T:C	5.77839e-08	0.0888232	-1.2871
93046796	chr14:93046796:A:G	2.50979e-08	-0.725375	-1.30683
93047616	chr14:93047616:G:A	1.94429e-07	-1.54759e-10	0.01508
93047643	chr14:93047643:A:T	1.37744e-07	-1.54759e-10	-0.329589
93048348	chr14:93048348:C:A	5.05529e-08	-1.54759e-10	-1.33197
93048379	chr14:93048379:G:A	1.54125e-07	-1.54759e-10	-0.217225
93048380	chr14:93048380:G:A	5.87369e-08	-1.54759e-10	-1.18192
93048535	chr14:93048535:A:G	5.40163e-08	0.0557031	-1.32141
93048537	chr14:93048537:G:A	7.82599e-06	3.74462	-0.0344061
93048730	chr14:93048730:C:T	3.12333e-08	-0.826879	-0.986624
93048927	chr14:93048927:C:T	3.48097e-08	-1.70509	-3.44535e-10
93048930	chr14:93048930:C:T	1.00218e-07	-1.54759e-10	-0.647637
93049256	chr14:93049256:T:G	6.54885e-08	-1.54759e-10	-1.07311
93049911	chr14:93049911:G:A	1.49455e-07	-1.54759e-10	-0.247996
93050053	chr14:93050053:T:G	0.0888604	12.4861	0.561498
93050099	chr14:93050099:G:A	5.16566e-08	-1.54759e-10	-1.31037
93050120	chr14:93050120:T:C	0.0510325	12.3376	0.155357
93050428	chr14:93050428:G:A	1.51194e-07	-1.54759e-10	-0.236422
93050796	chr14:93050796:A:G	5.16082e-08	-1.54759e-10	-1.31131
93050920	chr14:93050920:C:T	1.44986e-05	4.57963	-0.252808
93051023	chr14:93051023:G:A	2.45718e-07	-1.54759e-10	0.249194
93051196	chr14:93051196:C:T	3.42515e-08	-1.72126	-3.44535e-10
93051396	chr14:93051396:G:A	6.72017e-08	-1.54759e-10	-1.04729
93052058	chr14:93052058:G:A	3.11356e-08	-0.639283	-1.17735
93052200	chr14:93052200:A:G	4.98767e-08	-1.54759e-10	-1.34543
93052442	chr14:93052442:A:G	8.19317e-08	-1.54759e-10	-0.849103
93052536	chr14:93052536:C:T	2.56324e-08	-0.723274	-1.28785
93052658	chr14:93052658:G:A	6.67644e-08	-1.54759e-10	-1.05382
93052753	chr14:93052753:C:G	5.87094e-07	1.71038	-0.590187
93052891	chr14:93052891:C:A	8.35438e-08	-1.54759e-10	-0.829618
93053334	chr14:93053334:C:A	2.35489e-08	-0.773976	-1.32193
93053402	chr14:93053402:G:A	1.911e-07	0.224395	-0.226585
93053423	chr14:93053423:G:A	8.60393e-08	-1.54759e-10	-0.800184
93053699	chr14:93053699:G:A	5.19389e-08	-1.54759e-10	-1.30492
93053889	chr14:93053889:C:T	4.99252e-08	-1.54759e-10	-1.34446
93054004	chr14:93054004:G:A	5.65325e-08	-1.54759e-10	-1.22017
93054210	chr14:93054210:C:T	5.46377e-08	-1.54759e-10	-1.25426
93054211	chr14:93054211:G:A	3.69998e-08	-1.64408	-3.44535e-10
93054212	chr14:93054212:T:A	5.39667e-08	-1.54759e-10	-1.26662
93054466	chr14:93054466:C:T	8.82479e-08	-1.54759e-10	-0.774839
93055222	chr14:93055222:G:A	3.4818e-08	-1.70485	-3.44535e-10
93055280	chr14:93055280:C:T	3.41251e-08	-1.72495	-3.44535e-10
93055326	chr14:93055326:A:G	8.22527e-08	-1.54759e-10	-0.845192
93055388	chr14:93055388:A:T	7.40993e-08	-1.54759e-10	-0.949583
93055573	chr14:93055573:C:T	8.5871e-08	-1.54759e-10	-0.802142
93055585	chr14:93055585:A:G	8.32995e-08	-1.54759e-10	-0.832546
93055966	chr14:93055966:T:A	7.07448e-08	-1.54759e-10	-0.995909
93056008	chr14:93056008:C:T	9.08591e-08	-1.54759e-10	-0.745679
93056030	chr14:93056030:T:C	5.03498e-08	-1.54759e-10	-1.33599
93056186	chr14:93056186:G:A	1.27562e-07	-0.406389	-3.44535e-10
93056240	chr14:93056240:G:A	1.08941e-06	3.02208	-1.28368
93056271	chr14:93056271:C:T	5.62431e-08	-1.54759e-10	-1.2253
93056359	chr14:93056359:T:C	1.56184e-07	-1.54759e-10	-0.203952
93056475	chr14:93056475:A:G	0.00119515	8.14099	0.597801
93056715	chr14:93056715:G:A	0.0012128	8.13759	0.61587
93056724	chr14:93056724:G:GC	6.75785e-08	-1.54759e-10	-1.0417
93056907	chr14:93056907:G:A	1.02997e-07	-1.54759e-10	-0.62029
93057166	chr14:93057166:G:A	8.38309e-08	-1.54759e-10	-0.826186
93057198	chr14:93057198:G:A	5.08083e-08	-1.54759e-10	-1.32693
93057232	chr14:93057232:C:T	2.61388e-08	-1.01576	-0.975811
93057549	chr14:93057549:C:T	0.00110182	9.23462	-0.577131
93057554	chr14:93057554:G:A	5.9845e-08	-1.54759e-10	-1.16323
93057559	chr14:93057559:C:T	1.17744e-07	-1.54759e-10	-0.486475
93057674	chr14:93057674:C:T	3.41016e-08	-1.72564	-3.44535e-10
93058364	chr14:93058364:C:T	1.04325e-07	-1.54759e-10	-0.607477
93060402	chr14:93060402:A:G	7.35057e-08	-1.54759e-10	-0.957626
93060413	chr14:93060413:T:C	5.01893e-08	-1.54759e-10	-1.33919
93060893	chr14:93060893:T:C	1.6001e-07	-1.54759e-10	-0.179752
93061279	chr14:93061279:G:A	4.99847e-08	-1.54759e-10	-1.34327
93061457	chr14:93061457:T:C	3.35953e-08	-1.14364	-0.596958
93061517	chr14:93061517:G:A	9.89057e-08	-1.54759e-10	-0.660821
93061769	chr14:93061769:T:C	3.16048e-07	1.15786	-0.656953
93061915	chr14:93061915:G:A	1.68304e-07	-1.54759e-10	-0.129217
93061974	chr14:93061974:C:T	4.66349e-07	1.38576	-0.495815
93061989	chr14:93061989:T:C	3.77658e-08	-1.62359	-3.44535e-10
93062088	chr14:93062088:C:T	9.52355e-09	-1.72556	-1.27566
93062414	chr14:93062414:A:G	4.16138e-07	1.2524	-0.476372
93062457	chr14:93062457:T:G	1.0017e-08	-1.71961	-1.23109
93062643	chr14:93062643:TCAGAACATCATGCAGGA:T	8.18251e-08	-1.54759e-10	-0.850404
93062668	chr14:93062668:C:T	7.67378e-08	-1.54759e-10	-0.914593
93062669	chr14:93062669:A:T	7.57579e-08	-1.54759e-10	-0.927446
93062721	chr14:93062721:G:A	1.40811e-08	-1.65267	-0.957478
93062868	chr14:93062868:A:C	3.68599e-07	1.17634	-0.521622
93063352	chr14:93063352:C:G	8.10046e-08	-1.54759e-10	-0.860483
93063580	chr14:93063580:C:T	5.22686e-08	-1.54759e-10	-1.29859
93063899	chr14:93063899:G:A	7.85421e-08	-1.54759e-10	-0.891354
93064139	chr14:93064139:C:T	3.47589e-08	-1.70655	-3.44535e-10
93064280	chr14:93064280:C:T	1.3455e-07	-1.54759e-10	-0.35305
93065669	chr14:93065669:T:C	1.72877e-08	-1.36666	-1.03834
93065748	chr14:93065748:G:A	5.11166e-08	-1.54759e-10	-1.32088
93066034	chr14:93066034:T:C	5.04402e-08	-1.54759e-10	-1.3342
93066039	chr14:93066039:A:C	8.09008e-07	-1.54759e-10	1.44082
93066333	chr14:93066333:T:G	0.000630519	8.22164	-0.122329
93066335	chr14:93066335:T:G	0.00148937	9.23065	-0.271773
93066344	chr14:93066344:G:GC	6.79824e-08	-1.54759e-10	-1.03574
93066861	chr14:93066861:A:G	7.30302e-08	-1.54759e-10	-0.964116
93067220	chr14:93067220:G:A	5.15734e-08	-1.54759e-10	-1.31198
93067959	chr14:93067959:G:A	5.39486e-08	-1.54759e-10	-1.26696
93068082	chr14:93068082:G:A	6.21886e-08	-1.54759e-10	-1.12482
93068967	chr14:93068967:C:T	5.22086e-08	-1.54759e-10	-1.29974
93069077	chr14:93069077:C:G	4.98738e-08	-1.54759e-10	-1.34549
93070367	chr14:93070367:G:A	5.08477e-08	-1.54759e-10	-1.32615
93070455	chr14:93070455:T:C	2.88164e-08	-0.889507	-1.00454
93070462	chr14:93070462:C:T	6.00301e-08	-1.54759e-10	-1.16014
93070624	chr14:93070624:C:T	5.18279e-08	-1.54759e-10	-1.30706
93071694	chr14:93071694:T:C	7.19514e-08	-1.54759e-10	-0.978998
93071827	chr14:93071827:A:T	2.02149e-07	-1.54759e-10	0.0540171
93072067	chr14:93072067:G:A	8.35438e-08	-1.54759e-10	-0.829618
93072214	chr14:93072214:A:G	1.99031e-07	-1.54759e-10	0.0384724
93072611	chr14:93072611:T:C	3.49455e-08	-0.80344	-0.897759
93072718	chr14:93072718:G:A	0.00497911	9.92947	0.2363
93072950	chr14:93072950:G:A	1.34903e-07	-1.54759e-10	-0.350435
93073117	chr14:93073117:T:C	8.96969e-08	-1.54759e-10	-0.758552
93073248	chr14:93073248:C:A	1.33195e-07	-1.54759e-10	-0.363174
93074316	chr14:93074316:C:T	3.63659e-08	-1.66136	-3.44535e-10
93074650	chr14:93074650:G:A	5.05206e-08	-1.54759e-10	-1.33261
93075725	chr14:93075725:C:T	1.6243e-07	-1.54759e-10	-0.164744
93076336	chr14:93076336:A:G	0.000304915	8.67175	-1.29895
93076339	chr14:93076339:C:A	3.41007e-08	-1.72567	-3.44535e-10
93076501	chr14:93076501:C:T	5.63457e-08	-1.54759e-10	-1.22348
93076806	chr14:93076806:C:T	4.98561e-08	-1.54759e-10	-1.34585
93076865	chr14:93076865:C:T	0.00146861	9.11269	-0.167857
93077160	chr14:93077160:T:C	3.45056e-08	-1.71387	-3.44535e-10
93077311	chr14:93077311:C:T	6.39243e-08	-1.09729	-3.44535e-10
93077404	chr14:93077404:G:A	5.07638e-08	-1.54759e-10	-1.3278
93077458	chr14:93077458:C:T	4.98665e-08	-1.54759e-10	-1.34564
93077791	chr14:93077791:C:T	7.70932e-08	-1.54759e-10	-0.909973
93077829	chr14:93077829:C:T	1.3475e-08	-1.35093	-1.30322
93078048	chr14:93078048:TATG:T	4.9968e-08	-1.54759e-10	-1.34361
93079535	chr14:93079535:A:G	3.46722e-08	-1.70905	-3.44535e-10
93079608	chr14:93079608:C:T	2.2578e-07	-1.54759e-10	0.164573
93079694	chr14:93079694:C:T	2.79055e-07	-1.54759e-10	0.376419
93080297	chr14:93080297:G:A	3.41315e-08	-1.72477	-3.44535e-10
93080370	chr14:93080370:A:G	5.00875e-08	-1.54759e-10	-1.34122
93080862	chr14:93080862:G:A	5.79249e-08	-1.54759e-10	-1.19584
93080955	chr14:93080955:T:C	7.3429e-05	7.2889	-1.33982
93081251	chr14:93081251:T:C	3.42627e-08	-1.72093	-3.44535e-10
93082381	chr14:93082381:G:A	3.41071e-08	-1.72548	-3.44535e-10
93082393	chr14:93082393:A:G	2.1812e-08	-0.99159	-1.18094
93082447	chr14:93082447:CT:C	5.00958e-08	-1.54759e-10	-1.34105
93082728	chr14:93082728:A:G	0.000102486	7.62813	-1.34564
93082767	chr14:93082767:T:C	0.00474519	9.5187	0.598954
93082896	chr14:93082896:C:T	0.000316721	8.71807	-1.30728
93082907	chr14:93082907:G:A	6.4586e-08	-1.54759e-10	-1.08699
93083151	chr14:93083151:C:T	9.36304e-08	-1.54759e-10	-0.715633
93083257	chr14:93083257:G:A	5.09704e-08	-1.54759e-10	-1.32374
93083664	chr14:93083664:G:A	6.06287e-06	3.54192	-0.0869665
93083740	chr14:93083740:G:A	9.36054e-08	-1.54759e-10	-0.7159
93083748	chr14:93083748:G:A	4.32669e-08	-1.6542	0.166601
93084341	chr14:93084341:G:T	3.41138e-08	-1.72529	-3.44535e-10
93084721	chr14:93084721:C:T	3.41524e-08	-1.72416	-3.44535e-10
93084860	chr14:93084860:C:T	0.00146707	9.451	-0.507213
93085106	chr14:93085106:G:A	3.41016e-08	-1.72564	-3.44535e-10
93085365	chr14:93085365:C:T	5.48958e-08	-1.54759e-10	-1.24955
93085551	chr14:93085551:C:T	8.61229e-08	-1.54759e-10	-0.799213
93085867	chr14:93085867:C:T	7.1855e-08	-1.54759e-10	-0.980338
93085953	chr14:93085953:G:C	1.05608e-08	-1.72419	-1.17365
93086274	chr14:93086274:C:T	1.00372e-08	-1.66653	-1.28216
93086596	chr14:93086596:A:ACATG	7.12669e-07	-1.54759e-10	1.31403
93086841	chr14:93086841:C:A	3.33448e-07	-1.54759e-10	0.5545
93087371	chr14:93087371:A:G	1.38193e-08	-1.60607	-1.02285
93087873	chr14:93087873:G:A	1.54016e-07	-1.33547	1.11754
93087896	chr14:93087896:C:T	9.91481e-07	-1.51224	3.15645
93087981	chr14:93087981:G:A	1.03206e-07	-1.54759e-10	-0.618265
93088074	chr14:93088074:C:T	1.73468e-07	-1.44078	1.34178
93088163	chr14:93088163:C:T	3.64538e-07	-1.51345	2.15709
93088316	chr14:93088316:A:C	6.70688e-08	-1.54759e-10	-1.04927
93088486	chr14:93088486:G:A	3.38843e-07	-1.54759e-10	0.57055
93088789	chr14:93088789:G:A	2.25571e-07	-1.54759e-10	0.163647
93088882	chr14:93088882:C:T	3.42555e-08	-1.72114	-3.44535e-10
93089158	chr14:93089158:G:A	1.48185e-07	-1.49358	1.23705
93089186	chr14:93089186:A:G	1.50612e-08	-1.50854	-1.03432
93089313	chr14:93089313:C:T	8.88676e-08	-1.54759e-10	-0.767841
93089372	chr14:93089372:C:A	3.56753e-08	-1.68053	-3.44535e-10
93089818	chr14:93089818:A:T	4.987e-08	-1.54759e-10	-1.34557
93090107	chr14:93090107:A:G	1.07269e-07	-1.54759e-10	-0.579645
93090209	chr14:93090209:C:T	1.20394e-08	-1.72167	-1.04513
93090236	chr14:93090236:G:A	5.21716e-08	-1.54759e-10	-1.30045
93090314	chr14:93090314:C:T	4.95844e-08	-1.35131	-3.44535e-10
93090388	chr14:93090388:G:T	5.53813e-08	-1.54759e-10	-1.24075
93090448	chr14:93090448:T:C	3.54307e-08	-1.68741	-3.44535e-10
93090453	chr14:93090453:C:A	5.80897e-08	-1.70616	0.513157
93090469	chr14:93090469:T:G	5.15567e-08	-1.54759e-10	-1.31231
93091452	chr14:93091452:C:T	5.59116e-08	-1.54759e-10	-1.23122
93091700	chr14:93091700:C:T	7.24017e-08	-1.54759e-10	-0.972758
93091809	chr14:93091809:T:C	1.01183e-07	-1.08176	0.443694
93091881	chr14:93091881:C:T	1.9367e-07	0.0111659	-3.44535e-10
93092048	chr14:93092048:A:G	1.22726e-08	-1.45924	-1.28838
93092108	chr14:93092108:G:T	1.50826e-08	-1.55819	-0.983264
93092425	chr14:93092425:T:C	1.24006e-08	-1.45155	-1.28569
93092429	chr14:93092429:C:T	5.50283e-08	-1.54759e-10	-1.24714
93092460	chr14:93092460:T:C	6.81662e-08	-1.7071	0.674057
93092711	chr14:93092711:C:G	2.61328e-07	-1.54759e-10	0.310789
93092900	chr14:93092900:G:A	5.23568e-07	-1.54759e-10	1.00568
93092941	chr14:93092941:G:A	2.39394e-07	-1.49535	1.71847
93093110	chr14:93093110:G:A	5.26344e-08	-1.54759e-10	-1.29162
93093337	chr14:93093337:C:T	8.24248e-08	-1.54759e-10	-0.843102
93093406	chr14:93093406:C:T	9.7393e-09	-1.63547	-1.34335
93093453	chr14:93093453:C:T	3.40853e-07	-1.54759e-10	0.576462
93093632	chr14:93093632:G:T	5.14457e-08	-1.54323	0.228771
93094097	chr14:93094097:G:A	2.58192e-07	-1.54759e-10	0.298714
93094392	chr14:93094392:G:A	1.05869e-08	-1.71163	-1.18374
93094763	chr14:93094763:G:C	3.40853e-07	-1.54759e-10	0.576462
93094870	chr14:93094870:C:T	9.77317e-09	-1.71516	-1.26019
93094957	chr14:93094957:T:C	1.09188e-08	-1.68274	-1.18176
93094960	chr14:93094960:G:A	1.09165e-08	-1.68295	-1.18176
93095075	chr14:93095075:A:G	1.09796e-08	-1.68041	-1.17854
93095393	chr14:93095393:C:T	3.41827e-08	-1.72327	-3.44535e-10
93095530	chr14:93095530:AC:A	9.87269e-09	-1.71439	-1.25083
93095552	chr14:93095552:G:A	1.06416e-08	-1.71642	-1.1738
93095813	chr14:93095813:G:A	1.42026e-07	-1.54759e-10	-0.298978
93095845	chr14:93095845:AC:A	6.02188e-07	-1.54759e-10	1.14558
93095979	chr14:93095979:T:C	5.22558e-08	-1.54759e-10	-1.29884
93096077	chr14:93096077:A:G	5.20725e-08	-1.54759e-10	-1.30235
93096160	chr14:93096160:G:A	3.56343e-08	-1.68168	-3.44535e-10
93096510	chr14:93096510:C:T	1.2857e-08	-1.45363	-1.24747
93096743	chr14:93096743:C:T	7.9843e-07	-1.54759e-10	1.42766
93097223	chr14:93097223:G:C	3.19088e-08	-1.63464	-0.157466
93097224	chr14:93097224:C:A	3.15487e-08	-1.6392	-0.16426
93097444	chr14:93097444:T:C	1.27396e-08	-1.4633	-1.24697
93097516	chr14:93097516:C:T	2.203e-07	-1.54759e-10	0.140002
93097577	chr14:93097577:C:T	3.61862e-08	-1.66631	-3.44535e-10
93097584	chr14:93097584:T:C	7.22993e-07	-1.54759e-10	1.32841
93097683	chr14:93097683:C:T	1.36682e-08	-1.33285	-1.30707
93097746	chr14:93097746:T:C	1.58084e-08	-1.21052	-1.28393
93097919	chr14:93097919:G:A	1.13941e-08	-1.62973	-1.19216
93097935	chr14:93097935:G:A	1.32862e-08	-1.3632	-1.30506
93098004	chr14:93098004:C:T	1.31682e-08	-1.37193	-1.30525
93098302	chr14:93098302:A:G	1.29397e-08	-1.39447	-1.30022
93098345	chr14:93098345:T:C	4.28129e-08	-1.37922	-0.118928
93098871	chr14:93098871:A:G	1.36153e-08	-1.32115	-1.32264
93099227	chr14:93099227:C:T	5.90822e-08	-1.54759e-10	-1.17606
93099471	chr14:93099471:A:G	1.26852e-08	-1.52363	-1.19093
93099596	chr14:93099596:G:C	3.54042e-08	-1.68816	-3.44535e-10
93100202	chr14:93100202:C:A	1.13829e-07	-1.54759e-10	-0.520288
93100208	chr14:93100208:G:C	5.22103e-08	-1.54759e-10	-1.29971
93101094	chr14:93101094:T:C	6.03383e-08	-1.54759e-10	-1.15502
93101522	chr14:93101522:A:T	1.41535e-08	-1.30518	-1.29985
93101534	chr14:93101534:A:C	1.38814e-08	-1.31911	-1.30533
93101565	chr14:93101565:G:A	5.27622e-08	-1.54759e-10	-1.28919
93101647	chr14:93101647:G:T	1.8564e-07	-1.54759e-10	-0.0311788
93101656	chr14:93101656:C:T	5.60517e-08	-1.54759e-10	-1.22871
93102132	chr14:93102132:G:A	1.48422e-08	-1.25899	-1.29852
93102225	chr14:93102225:C:G	4.40358e-08	-1.46999	-3.44535e-10
93102361	chr14:93102361:C:G	1.05133e-07	-1.54759e-10	-0.599758
93102396	chr14:93102396:G:A	3.74884e-08	-1.61864	-0.0123166
93102499	chr14:93102499:G:A	1.39612e-08	-1.30982	-1.30889
93102714	chr14:93102714:C:T	1.13967e-07	-1.54759e-10	-0.519081
93102954	chr14:93102954:G:T	5.15176e-08	-1.54759e-10	-1.31307
93103055	chr14:93103055:G:A	5.11979e-08	-1.54759e-10	-1.31929
93103083	chr14:93103083:A:G	1.523e-08	-1.49246	-1.03927
93103186	chr14:93103186:T:G	1.37198e-08	-1.33824	-1.29791
93103334	chr14:93103334:G:A	1.45582e-08	-1.29774	-1.27909
93103344	chr14:93103344:G:A	7.87898e-07	-1.54759e-10	1.41438
93103763	chr14:93103763:G:A	5.616e-08	-1.54759e-10	-1.22678
93103900	chr14:93103900:G:A	5.21807e-08	-1.54759e-10	-1.30028
93103994	chr14:93103994:C:T	1.11576e-07	-1.54759e-10	-0.540282
93104033	chr14:93104033:G:A	3.39769e-08	-1.6003	-0.12901
93104093	chr14:93104093:C:T	4.84982e-08	-1.37346	-3.44535e-10
93104151	chr14:93104151:C:T	2.70572e-07	-1.54759e-10	0.345551
93104279	chr14:93104279:A:C	5.3838e-08	-1.54759e-10	-1.26901
93104342	chr14:93104342:T:C	8.96283e-09	-1.72333	-1.33857
93104357	chr14:93104357:C:T	1.92185e-08	-1.69146	-0.607658
93104864	chr14:93104864:C:T	3.51326e-08	-1.69586	-3.44535e-10
93106297	chr14:93106297:C:T	3.70542e-07	-1.54759e-10	0.65998
93106468	chr14:93106468:T:C	1.6226e-07	-1.54759e-10	-0.165785
93106510	chr14:93106510:T:C	1.40303e-08	-1.33614	-1.27763
93106569	chr14:93106569:G:A	1.18446e-07	-1.54759e-10	-0.480529
93106587	chr14:93106587:T:G	5.39234e-08	-1.26742	-3.44535e-10
93106634	chr14:93106634:T:C	5.22979e-08	-1.54759e-10	-1.29803
93107069	chr14:93107069:T:C	3.7501e-07	-1.54759e-10	0.671966
93107345	chr14:93107345:T:C	5.94317e-08	-1.54759e-10	-1.17016
93107479	chr14:93107479:C:T	9.87e-09	-1.63569	-1.3298
93107555	chr14:93107555:C:A	5.25593e-08	-1.54759e-10	-1.29305
93107625	chr14:93107625:C:T	3.03372e-07	-1.54759e-10	0.459971
93107701	chr14:93107701:C:T	3.80405e-08	-1.61634	-3.44535e-10
93107821	chr14:93107821:A:G	5.68343e-08	-1.54759e-10	-1.21485
93107914	chr14:93107914:G:A	5.15474e-08	-1.54759e-10	-1.31249
93108146	chr14:93108146:G:A	5.92529e-08	-1.54759e-10	-1.17317
93108289	chr14:93108289:C:T	1.14018e-08	-1.47537	-1.34584
93108636	chr14:93108636:G:A	2.39307e-07	-1.54759e-10	0.222757
93109189	chr14:93109189:A:T	5.14329e-08	-1.54759e-10	-1.31471
93109317	chr14:93109317:T:C	1.25371e-08	-1.40688	-1.31941
93109328	chr14:93109328:G:A	3.66053e-07	-1.54759e-10	0.64779
93109370	chr14:93109370:C:T	5.17108e-08	-1.54759e-10	-1.30932
93109967	chr14:93109967:C:T	3.70539e-08	-1.64261	-3.44535e-10
93110031	chr14:93110031:G:A	4.9903e-08	-1.54759e-10	-1.34491
93110130	chr14:93110130:G:A	1.22348e-08	-1.5635	-1.1872
93110136	chr14:93110136:T:C	1.22441e-08	-1.55831	-1.19163
93110173	chr14:93110173:A:G	5.08365e-08	-1.54759e-10	-1.32637
93110198	chr14:93110198:T:C	1.10809e-08	-1.51295	-1.33681
93110247	chr14:93110247:C:A	1.21199e-08	-1.56766	-1.19248
93110436	chr14:93110436:G:A	5.41141e-08	-1.54759e-10	-1.26389
93110472	chr14:93110472:T:C	1.18372e-08	-1.61925	-1.16449
93110533	chr14:93110533:G:A	3.68909e-08	-1.64702	-3.44535e-10
93110624	chr14:93110624:T:C	1.15264e-08	-1.60159	-1.20876
93110724	chr14:93110724:T:C	7.216e-08	-1.54759e-10	-0.976102
93110746	chr14:93110746:A:G	3.73661e-08	-1.63422	-3.44535e-10
93111042	chr14:93111042:C:T	7.46263e-07	-1.54759e-10	1.36009
93111486	chr14:93111486:G:A	7.09442e-07	-1.54759e-10	1.30949
93111643	chr14:93111643:G:A	1.75325e-08	-1.67871	-0.712224
93111742	chr14:93111742:G:A	5.17132e-08	-1.54759e-10	-1.30927
93111821	chr14:93111821:G:A	1.22436e-08	-1.55093	-1.19905
93112033	chr14:93112033:G:A	1.22468e-08	-1.57282	-1.17691
93112284	chr14:93112284:C:T	5.60647e-08	-1.54759e-10	-1.22848
93112343	chr14:93112343:A:T	5.35022e-08	-1.54759e-10	-1.27527
93112361	chr14:93112361:C:T	5.24343e-08	-1.54759e-10	-1.29543
93112377	chr14:93112377:C:G	3.60719e-08	-1.66947	-3.44535e-10
93112471	chr14:93112471:G:A	5.6891e-08	-1.54759e-10	-1.21385
93113116	chr14:93113116:C:T	1.23517e-07	-0.438608	-3.44535e-10
93113272	chr14:93113272:C:T	7.47468e-08	-1.54759e-10	-0.940881
93113582	chr14:93113582:T:C	1.15653e-08	-1.60399	-1.20299
93113919	chr14:93113919:A:C	1.22e-08	-1.56022	-1.19334
93114425	chr14:93114425:G:C	5.15648e-08	-1.54759e-10	-1.31215
93114726	chr14:93114726:C:T	5.16674e-08	-1.54759e-10	-1.31016
93115493	chr14:93115493:C:A	2.18402e-08	-1.61258	-0.558656
93115749	chr14:93115749:T:C	1.15414e-08	-1.61582	-1.19323
93116045	chr14:93116045:C:T	7.19934e-07	-1.54759e-10	1.32417
93116274	chr14:93116274:GC:G	6.16716e-08	-1.54759e-10	-1.13317
93116350	chr14:93116350:C:T	3.95883e-08	-1.57645	-3.44535e-10
93116518	chr14:93116518:A:G	5.35897e-08	-1.54759e-10	-1.27363
93116659	chr14:93116659:G:A	4.92618e-07	-1.54759e-10	0.944747
93116724	chr14:93116724:G:A	1.2272e-08	-1.54917	-1.19849
93116964	chr14:93116964:T:A	4.99527e-08	-1.54759e-10	-1.34391
93117126	chr14:93117126:T:C	1.16949e-08	-1.59696	-1.19887
93117216	chr14:93117216:A:G	1.16341e-08	-1.59807	-1.20297
93117232	chr14:93117232:A:G	1.17974e-08	-1.58536	-1.20175
93117413	chr14:93117413:T:C	3.48302e-08	-1.7045	-3.44535e-10
93117589	chr14:93117589:G:A	3.72057e-08	-1.63853	-3.44535e-10
93117787	chr14:93117787:G:A	4.98728e-08	-1.54759e-10	-1.34551
93117969	chr14:93117969:G:A	5.74387e-08	-1.54759e-10	-1.20427
93118022	chr14:93118022:C:T	6.23284e-08	-1.54759e-10	-1.12257
93118056	chr14:93118056:G:A	7.0842e-08	-1.54759e-10	-0.994536
93118131	chr14:93118131:A:G	7.29355e-07	-1.54759e-10	1.33717
93118153	chr14:93118153:A:G	5.15189e-08	-1.54759e-10	-1.31304
93118230	chr14:93118230:C:T	1.03525e-07	-1.54759e-10	-0.615176
93118486	chr14:93118486:G:A	5.41474e-08	-1.54759e-10	-1.26328
93118774	chr14:93118774:C:T	7.39651e-07	-1.54759e-10	1.35119
93118776	chr14:93118776:C:T	1.10247e-08	-1.50938	-1.34547
93118783	chr14:93118783:G:A	7.37688e-07	-1.54759e-10	1.34853
93118968	chr14:93118968:G:A	5.22456e-08	-1.54759e-10	-1.29903
93119169	chr14:93119169:G:A	1.06988e-08	-1.5441	-1.34076
93119567	chr14:93119567:C:T	1.08748e-08	-1.52327	-1.34527
93119639	chr14:93119639:G:A	5.15818e-08	-1.54759e-10	-1.31182
93119738	chr14:93119738:C:T	8.06655e-08	-1.54759e-10	-0.864677
93119943	chr14:93119943:G:A	6.30476e-07	-1.54759e-10	1.19149
93120005	chr14:93120005:A:G	5.02997e-08	-1.54759e-10	-1.33699
93120720	chr14:93120720:A:G	1.08569e-08	-1.5251	-1.34509
93120771	chr14:93120771:A:G	5.36503e-08	-1.54759e-10	-1.2725
93120910	chr14:93120910:G:A	8.69045e-08	-1.54759e-10	-0.790178
93121300	chr14:93121300:G:A	6.41123e-08	-1.54759e-10	-1.09435
93121358	chr14:93121358:G:A	3.85487e-08	-1.28574	-0.317321
93121527	chr14:93121527:C:A	3.99179e-07	-1.54759e-10	0.734421
93121786	chr14:93121786:C:T	2.06685e-08	-1.68165	-0.544729
93121903	chr14:93121903:C:T	6.92655e-08	-1.54759e-10	-1.01704
93121941	chr14:93121941:T:G	1.37383e-08	-1.51064	-1.12416
93121960	chr14:93121960:C:T	3.54565e-08	-1.68668	-3.44535e-10
93122182	chr14:93122182:G:A	3.73432e-07	-1.54759e-10	0.667749
93122314	chr14:93122314:G:C	3.8656e-07	-1.54759e-10	0.702299
93122898	chr14:93122898:C:T	1.24167e-07	-1.54759e-10	-0.433362
93122908	chr14:93122908:C:T	1.95725e-08	-1.67099	-0.609873
93122965	chr14:93122965:G:A	4.89915e-07	-1.54759e-10	0.939244
93123039	chr14:93123039:C:T	1.31279e-07	-1.54759e-10	-0.377663
93123075	chr14:93123075:G:C	1.0297e-08	-1.63669	-1.28645
93123123	chr14:93123123:G:A	5.36784e-08	-1.54759e-10	-1.27198
93123372	chr14:93123372:G:A	1.04604e-08	-1.61275	-1.29464
93123429	chr14:93123429:G:A	5.63871e-08	-1.54759e-10	-1.22275
93123587	chr14:93123587:GT:G	6.98313e-08	-1.54759e-10	-1.00891
93123620	chr14:93123620:A:C	1.31512e-08	-1.4968	-1.18167
93123737	chr14:93123737:G:A	5.0076e-08	-1.54759e-10	-1.34145
93124101	chr14:93124101:C:T	5.33012e-08	-1.54759e-10	-1.27903
93124242	chr14:93124242:C:T	5.1068e-08	-1.54759e-10	-1.32183
93124543	chr14:93124543:T:C	5.81784e-08	-1.54759e-10	-1.19147
93124550	chr14:93124550:T:G	3.51995e-08	-1.69396	-3.44535e-10
93124589	chr14:93124589:C:T	5.02931e-08	-1.54759e-10	-1.33712
93124712	chr14:93124712:T:G	5.00983e-08	-1.54759e-10	-1.341
93125163	chr14:93125163:G:A	1.35372e-08	-1.45165	-1.19789
93125328	chr14:93125328:A:G	1.57683e-08	-1.72573	-0.771252
93125423	chr14:93125423:G:A	5.05597e-08	-1.54759e-10	-1.33183
93125515	chr14:93125515:G:A	3.58197e-08	-1.67649	-3.44535e-10
93125570	chr14:93125570:T:C	4.99993e-08	-1.54759e-10	-1.34298
93125592	chr14:93125592:G:A	5.33835e-08	-1.54759e-10	-1.27749
93125621	chr14:93125621:C:T	4.10077e-08	-1.54123	-3.44535e-10
93125748	chr14:93125748:G:A	3.41492e-08	-1.72425	-3.44535e-10
93126722	chr14:93126722:T:C	1.31575e-08	-1.45479	-1.22321
93126757	chr14:93126757:T:C	6.21665e-08	-1.54759e-10	-1.12517
93126813	chr14:93126813:C:T	7.34474e-08	-1.54759e-10	-0.958419
93126887	chr14:93126887:C:T	3.58523e-08	-1.67558	-3.44535e-10
93127250	chr14:93127250:G:A	1.21784e-08	-1.52772	-1.2276
93127263	chr14:93127263:T:C	9.91137e-09	-1.66923	-1.29207
93127382	chr14:93127382:T:C	1.64608e-08	-1.24273	-1.21127
93127504	chr14:93127504:T:C	6.37491e-08	-1.54759e-10	-1.10003
93127540	chr14:93127540:A:G	2.14361e-08	-0.847016	-1.3429
93127613	chr14:93127613:C:T	1.50699e-08	-1.48082	-1.06147
93127667	chr14:93127667:C:A	1.07195e-07	-1.54759e-10	-0.580343
93127671	chr14:93127671:T:G	1.2688e-08	-1.45024	-1.26409
93127926	chr14:93127926:C:T	7.11912e-08	-1.54759e-10	-0.989619
93128444	chr14:93128444:C:T	1.87219e-08	-1.26842	-1.05687
93128454	chr14:93128454:C:T	4.03565e-08	-1.55724	-3.44535e-10
93128673	chr14:93128673:C:T	7.5683e-08	-1.54759e-10	-0.928435
93128785	chr14:93128785:C:T	1.00666e-08	-1.60853	-1.33724
93128842	chr14:93128842:A:C	1.66976e-07	-1.54759e-10	-0.13714
93128918	chr14:93128918:A:C	3.79678e-07	-1.54759e-10	0.684335
93129262	chr14:93129262:T:C	1.16534e-08	-1.53664	-1.26276
93129594	chr14:93129594:A:G	6.45395e-08	-1.54759e-10	-1.08771
93129740	chr14:93129740:A:G	1.2285e-08	-1.47872	-1.26789
93129911	chr14:93129911:A:G	9.79646e-09	-1.7154	-1.25757
93129918	chr14:93129918:A:T	1.07394e-08	-1.59907	-1.282
93129970	chr14:93129970:C:T	8.94185e-08	-1.72526	0.963601
93130955	chr14:93130955:G:A	6.29952e-08	-1.54759e-10	-1.11193
93131062	chr14:93131062:C:T	5.15595e-08	-1.54759e-10	-1.31225
93131063	chr14:93131063:A:G	1.5222e-08	-1.40748	-1.12477
93131589	chr14:93131589:A:G	4.79453e-08	-1.38493	-3.44535e-10
93131638	chr14:93131638:C:T	5.73503e-08	-1.20581	-3.44535e-10
93132133	chr14:93132133:A:C	5.33692e-08	-1.27775	-3.44535e-10
93132148	chr14:93132148:G:A	5.20229e-08	-1.54759e-10	-1.30331
93132291	chr14:93132291:T:TGGA	1.89432e-07	-1.54759e-10	-0.0109605
93132294	chr14:93132294:T:TTCACCA	2.01348e-07	-1.54759e-10	0.050048
93132296	chr14:93132296:GTATTT:G	1.91982e-07	-1.54759e-10	0.00241368
93132403	chr14:93132403:G:A	6.37437e-08	-1.54759e-10	-1.10012
93133130	chr14:93133130:C:T	5.20427e-08	-1.54759e-10	-1.30292
93133411	chr14:93133411:G:A	2.23458e-08	-1.53883	-0.609517
93134726	chr14:93134726:A:G	1.08626e-08	-1.65786	-1.2118
93135141	chr14:93135141:C:T	1.75413e-07	-1.54759e-10	-0.0878458
93135735	chr14:93135735:G:A	3.71227e-08	-1.64076	-3.44535e-10
93135884	chr14:93135884:T:C	5.74348e-08	-1.54759e-10	-1.20434
93135991	chr14:93135991:C:T	3.22874e-08	-1.49566	-0.284655
93136156	chr14:93136156:G:T	5.75602e-07	-1.54759e-10	1.10043
93136635	chr14:93136635:C:T	1.07147e-08	-1.60957	-1.27381
93136717	chr14:93136717:C:T	1.96987e-07	-1.54759e-10	0.0281483
93136756	chr14:93136756:G:A	3.28897e-08	-0.65572	-1.10611
93136901	chr14:93136901:C:G	1.0815e-08	-1.5299	-1.34416
93137051	chr14:93137051:A:G	1.09599e-08	-1.59479	-1.26595
93137141	chr14:93137141:C:T	1.07023e-08	-1.61252	-1.27201
93137211	chr14:93137211:T:C	1.06679e-08	-1.61315	-1.2746
93137215	chr14:93137215:G:A	1.0728e-08	-1.60753	-1.2746
93137235	chr14:93137235:A:G	1.07378e-08	-1.60781	-1.27341
93137444	chr14:93137444:A:G	1.37686e-08	-1.41201	-1.22059
93138185	chr14:93138185:C:T	3.82407e-08	-1.61109	-3.44535e-10
93138718	chr14:93138718:A:C	7.45012e-07	-1.54759e-10	1.35841
93138732	chr14:93138732:T:C	1.15106e-08	-1.54185	-1.26987
93138788	chr14:93138788:G:C	7.88998e-07	-1.54759e-10	1.41578
93138911	chr14:93138911:C:T	3.07195e-08	-1.55627	-0.273823
93139029	chr14:93139029:A:G	3.00331e-08	-1.44846	-0.404223
93139368	chr14:93139368:T:A	1.26791e-08	-1.4387	-1.27633
93139613	chr14:93139613:T:G	3.45977e-08	-0.479645	-1.23156
93139697	chr14:93139697:C:A	1.90564e-08	-1.00121	-1.30638
93139823	chr14:93139823:T:C	8.75217e-08	-1.46888	0.685778
93139877	chr14:93139877:C:A	6.4132e-08	-1.54759e-10	-1.09405
93139969	chr14:93139969:T:C	4.0658e-08	-1.54979	-3.44535e-10
93140209	chr14:93140209:C:T	6.53125e-08	-1.54759e-10	-1.0758
93140230	chr14:93140230:A:G	5.0177e-08	-1.54759e-10	-1.33943
93140305	chr14:93140305:C:A	7.29423e-08	-1.54369	0.578367
93140403	chr14:93140403:A:G	1.95433e-08	-1.199	-1.08336
93140411	chr14:93140411:C:T	7.76347e-08	-1.47941	0.576433
93140557	chr14:93140557:T:C	6.9042e-08	0.296817	-1.31709
93140726	chr14:93140726:C:T	7.35895e-08	-1.51682	0.560337
93140739	chr14:93140739:G:A	5.1851e-08	-1.54759e-10	-1.30661
93140790	chr14:93140790:C:G	9.53503e-08	-1.36519	0.667757
93141147	chr14:93141147:G:A	6.86399e-08	-1.55071	0.524595
93141342	chr14:93141342:C:T	7.00868e-08	-1.51955	0.514299
93141502	chr14:93141502:C:A	1.25874e-08	-1.41865	-1.30364
93141503	chr14:93141503:C:A	1.26314e-08	-1.4126	-1.3062
93141645	chr14:93141645:C:T	7.1652e-08	-1.50224	0.519072
93141701	chr14:93141701:A:G	3.77649e-08	-1.62361	-3.44535e-10
93141722	chr14:93141722:C:G	3.89137e-08	-1.59364	-3.44535e-10
93141823	chr14:93141823:C:T	3.95867e-08	-1.5765	-3.44535e-10
93142104	chr14:93142104:T:C	2.31893e-08	-1.54551	-0.565788
93142291	chr14:93142291:G:A	4.11659e-07	-1.54759e-10	0.765206
93142572	chr14:93142572:T:C	9.26809e-08	-1.54759e-10	-0.725825
93143040	chr14:93143040:C:T	4.06421e-08	-0.673065	-0.87712
93143304	chr14:93143304:C:T	1.59473e-07	-1.54759e-10	-0.183113
93143312	chr14:93143312:C:T	1.17829e-08	-1.47032	-1.31802
93143370	chr14:93143370:C:T	1.15368e-08	-1.49727	-1.31218
93143596	chr14:93143596:C:T	1.17022e-08	-1.47674	-1.31847
93143668	chr14:93143668:G:A	5.27962e-08	-1.54759e-10	-1.28855
93143846	chr14:93143846:C:T	1.22434e-08	-1.44467	-1.30534
93143996	chr14:93143996:T:C	1.63543e-08	-1.27824	-1.18226
93144060	chr14:93144060:G:A	6.07191e-07	-1.54759e-10	1.15386
93144459	chr14:93144459:A:G	6.31321e-08	-1.51323	0.403473
93144597	chr14:93144597:G:A	5.15533e-08	-1.54759e-10	-1.31237
93144634	chr14:93144634:G:A	4.27135e-08	-1.50047	-3.44535e-10
93144665	chr14:93144665:A:G	5.40117e-08	-1.54759e-10	-1.26579
93144724	chr14:93144724:A:G	6.31058e-08	-1.53079	0.420612
93144817	chr14:93144817:C:T	4.88279e-07	-1.54759e-10	0.9359
93144898	chr14:93144898:T:C	6.16724e-08	-1.53233	0.399181
93145077	chr14:93145077:C:T	6.44575e-08	-1.51181	0.422831
93145117	chr14:93145117:T:C	6.32514e-08	-1.53258	0.424708
93145190	chr14:93145190:T:G	6.40208e-08	-1.5355	0.439718
93145322	chr14:93145322:C:T	6.31779e-08	-1.50854	0.399506
93145333	chr14:93145333:C:T	4.12647e-08	-1.53498	-3.44535e-10
93145536	chr14:93145536:T:C	5.44299e-08	-1.61208	0.354006
93145580	chr14:93145580:C:T	5.60316e-08	-1.54759e-10	-1.22907
93145581	chr14:93145581:G:A	3.74288e-08	-1.63255	-3.44535e-10
93145703	chr14:93145703:C:T	5.33485e-08	-1.54759e-10	-1.27814
93145715	chr14:93145715:C:T	4.84392e-07	-1.54759e-10	0.927906
93145750	chr14:93145750:G:A	6.55395e-07	-1.54759e-10	1.23025
93145851	chr14:93145851:A:G	6.2324e-07	-1.54759e-10	1.17994
93146153	chr14:93146153:C:CAG	4.23305e-08	-1.52636	0.0168756
93146199	chr14:93146199:A:G	5.13786e-08	-1.64572	0.32995
93146232	chr14:93146232:A:AG	3.47375e-08	-1.70717	-3.44535e-10
93146424	chr14:93146424:C:T	2.49489e-07	-1.35453	1.61896
93146514	chr14:93146514:A:G	7.69517e-08	-1.47841	0.566596
93146539	chr14:93146539:T:C	6.4672e-08	-1.54759e-10	-1.08566
93146570	chr14:93146570:C:T	1.50685e-07	1.05235	-1.29215
93146972	chr14:93146972:T:C	2.32281e-07	-1.26858	1.46154
93147054	chr14:93147054:C:T	1.72744e-07	0.448037	-0.551215
93147096	chr14:93147096:C:T	1.88748e-07	0.70818	-0.722758
93147128	chr14:93147128:G:T	1.92051e-07	0.776304	-0.773529
93147275	chr14:93147275:G:A	2.08165e-07	-1.54759e-10	0.0833417
93147357	chr14:93147357:A:T	9.38068e-09	-1.72548	-1.29085
93147568	chr14:93147568:C:T	7.19399e-08	-0.651526	-0.327631
93147668	chr14:93147668:T:C	4.61043e-08	-0.212146	-1.21194
93147717	chr14:93147717:C:A	1.54863e-08	-1.59809	-0.916942
93147951	chr14:93147951:G:A	6.856e-08	-1.54759e-10	-1.02728
93148191	chr14:93148191:G:T	4.98602e-08	-1.54759e-10	-1.34577
93148210	chr14:93148210:G:A	3.18303e-08	-0.574104	-1.22047
93148373	chr14:93148373:G:T	9.2568e-09	-1.68492	-1.34471
93148520	chr14:93148520:G:A	1.02277e-08	-1.66865	-1.26124
93148560	chr14:93148560:A:G	1.0038e-08	-1.68863	-1.25999
93148656	chr14:93148656:C:T	3.23706e-08	-0.562213	-1.21552
93148660	chr14:93148660:A:G	9.86357e-09	-1.67484	-1.2913
93148782	chr14:93148782:T:C	3.64768e-08	-1.65831	-3.44535e-10
93149028	chr14:93149028:G:T	4.98576e-08	-1.54759e-10	-1.34582
93149120	chr14:93149120:C:T	9.96326e-09	-1.67242	-1.28366
93149131	chr14:93149131:A:C	3.51076e-08	-1.69657	-3.44535e-10
93149159	chr14:93149159:G:T	4.9919e-08	-1.54759e-10	-1.34459
93149202	chr14:93149202:G:C	9.282e-09	-1.68305	-1.34386
93149249	chr14:93149249:G:A	5.39562e-08	-1.54759e-10	-1.26682
93149262	chr14:93149262:A:G	9.35001e-09	-1.67965	-1.33996
93149283	chr14:93149283:G:A	5.88134e-08	-1.54759e-10	-1.18062
93149302	chr14:93149302:C:T	2.80016e-07	-1.54759e-10	0.379859
93149370	chr14:93149370:G:T	8.43684e-08	-1.54759e-10	-0.819795
93149544	chr14:93149544:G:A	8.15443e-08	-0.261386	-0.592455
93149682	chr14:93149682:G:A	3.08885e-07	-0.399513	0.877495
93150384	chr14:93150384:GA:G	8.21282e-08	-1.54759e-10	-0.846706
93150503	chr14:93150503:T:C	3.24065e-08	-0.49351	-1.28312
93150611	chr14:93150611:A:T	3.08226e-08	-0.538354	-1.28839
93150681	chr14:93150681:G:A	8.22773e-08	-1.54759e-10	-0.844894
93150701	chr14:93150701:G:C	1.11644e-07	-0.657056	0.117384
93150780	chr14:93150780:A:G	3.35101e-08	-0.475688	-1.26745
93150866	chr14:93150866:C:T	3.3065e-08	-0.487671	-1.26884
93150915	chr14:93150915:G:A	3.33349e-08	-0.472755	-1.27563
93150989	chr14:93150989:A:T	6.90225e-08	-0.869672	-0.150884
93151053	chr14:93151053:A:AG	2.96574e-08	-0.591977	-1.2733
93151157	chr14:93151157:A:G	3.0873e-08	-0.55959	-1.26552
93151258	chr14:93151258:C:T	3.07961e-08	-0.564225	-1.26338
93151472	chr14:93151472:A:G	2.98978e-08	-0.572719	-1.28448
93151484	chr14:93151484:C:T	3.04896e-08	-0.557084	-1.28052
93151566	chr14:93151566:C:G	2.97959e-08	-0.590887	-1.26973
93151572	chr14:93151572:C:T	5.4969e-08	-1.54759e-10	-1.24822
93151594	chr14:93151594:A:G	2.92112e-08	-0.602949	-1.27749
93151640	chr14:93151640:T:C	2.83943e-08	-0.622813	-1.28599
93151712	chr14:93151712:G:A	2.77676e-08	-0.65771	-1.27341
93151742	chr14:93151742:G:A	3.00167e-08	-0.575361	-1.27787
93151743	chr14:93151743:C:T	3.01822e-08	-0.573017	-1.27472
93151909	chr14:93151909:A:G	2.93503e-08	-0.595163	-1.28052
93151953	chr14:93151953:A:G	5.04565e-08	-1.54759e-10	-1.33388
93151985	chr14:93151985:C:A	2.91689e-08	-0.601369	-1.28052
93151989	chr14:93151989:T:G	2.92093e-08	-0.598079	-1.28242
93152029	chr14:93152029:G:T	3.05303e-08	-0.541556	-1.29471
93152059	chr14:93152059:G:C	2.92978e-08	-0.598855	-1.27862
93152093	chr14:93152093:TC:T	8.88204e-08	-1.16405	0.39568
93152258	chr14:93152258:G:C	2.80583e-08	-0.65116	-1.26955
93152299	chr14:93152299:C:T	4.98625e-08	-1.54759e-10	-1.34572
93152300	chr14:93152300:A:G	4.98616e-08	-1.54759e-10	-1.34574
93152324	chr14:93152324:G:T	2.91838e-08	-0.594327	-1.28705
93152360	chr14:93152360:T:G	3.49264e-08	-0.477749	-1.224
93152419	chr14:93152419:G:A	1.11255e-08	-1.54031	-1.30544
93152434	chr14:93152434:G:C	3.26983e-08	-0.454242	-1.31342
93152526	chr14:93152526:C:T	3.2975e-08	-0.444673	-1.31457
93152641	chr14:93152641:G:A	1.01299e-07	-1.54759e-10	-0.636913
93152688	chr14:93152688:G:A	3.09169e-08	-0.510011	-1.31368
93152719	chr14:93152719:C:G	8.49744e-08	-1.54759e-10	-0.812638
93152789	chr14:93152789:C:T	5.0095e-08	-1.54759e-10	-1.34107
93152790	chr14:93152790:G:A	3.70926e-08	-1.64157	-3.44535e-10
93152841	chr14:93152841:C:T	7.83423e-08	-1.54759e-10	-0.8939
93152911	chr14:93152911:C:T	4.21311e-08	-0.377991	-1.13621
93152935	chr14:93152935:A:G	3.24513e-08	-0.471014	-1.30424
93152959	chr14:93152959:A:G	6.02791e-08	-1.54759e-10	-1.156
93153003	chr14:93153003:G:C	4.9893e-08	-1.54759e-10	-1.34511
93153071	chr14:93153071:T:C	2.84042e-07	-1.54759e-10	0.394133
93153077	chr14:93153077:T:C	3.98558e-08	-0.273231	-1.29649
93153161	chr14:93153161:T:C	5.05103e-08	-1.54759e-10	-1.33281
93153175	chr14:93153175:C:T	5.27445e-08	-0.580057	-0.709472
93153202	chr14:93153202:T:C	3.54516e-08	-0.389338	-1.29748
93153394	chr14:93153394:G:A	1.09255e-08	-1.56016	-1.30373
93153417	chr14:93153417:A:G	5.39046e-08	-1.54759e-10	-1.26777
93153555	chr14:93153555:A:G	1.11862e-08	-1.55403	-1.28627
93153645	chr14:93153645:A:G	1.16882e-08	-1.64816	-1.14824
93153655	chr14:93153655:T:C	1.09703e-08	-1.5881	-1.2717
93153668	chr14:93153668:G:A	1.81176e-08	-1.66262	-0.695489
93153673	chr14:93153673:C:G	5.72884e-08	-1.20689	-3.44535e-10
93153676	chr14:93153676:C:T	5.32887e-08	-1.54759e-10	-1.27926
93153791	chr14:93153791:T:G	1.21522e-08	-1.53803	-1.21945
93153869	chr14:93153869:A:G	9.01123e-08	-1.54759e-10	-0.753932
93154021	chr14:93154021:G:A	1.84475e-08	-1.59201	-0.748053
93154104	chr14:93154104:T:C	2.07845e-08	-1.63999	-0.580788
93154221	chr14:93154221:T:G	1.23864e-08	-1.43686	-1.30153
93154577	chr14:93154577:G:A	1.87478e-08	-1.63891	-0.685005
93154584	chr14:93154584:T:C	1.9902e-08	-1.63571	-0.628464
93154599	chr14:93154599:T:C	1.95437e-08	-1.65603	-0.626306
93154609	chr14:93154609:T:C	1.97609e-08	-1.653	-0.618286
93154614	chr14:93154614:G:A	1.99904e-08	-1.64722	-0.612513
93154652	chr14:93154652:C:T	6.02277e-08	-1.54759e-10	-1.15686
93154691	chr14:93154691:G:A	1.95415e-08	-1.6443	-0.638151
93154935	chr14:93154935:G:A	1.78329e-07	-1.54759e-10	-0.0713592
93155075	chr14:93155075:A:G	1.18285e-08	-1.49855	-1.28592
93155166	chr14:93155166:G:A	8.86037e-07	-1.54759e-10	1.53177
93155291	chr14:93155291:T:C	1.13686e-08	-1.54674	-1.27739
93155549	chr14:93155549:A:G	7.72911e-08	-0.354533	-0.552877
93155605	chr14:93155605:C:T	1.13123e-08	-1.52943	-1.29966
93155902	chr14:93155902:G:A	5.19682e-08	-1.54759e-10	-1.30436
93156001	chr14:93156001:T:C	2.98669e-07	-1.54759e-10	0.444347
93156167	chr14:93156167:A:C	2.51582e-08	-1.49469	-0.535118
93156285	chr14:93156285:G:A	6.80832e-08	-0.702636	-0.331621
93156538	chr14:93156538:A:T	5.13377e-08	-1.54759e-10	-1.31656
93156648	chr14:93156648:T:C	3.02835e-07	-1.54759e-10	0.4582
93156800	chr14:93156800:T:C	6.07509e-08	-1.54759e-10	-1.14821
93157247	chr14:93157247:A:G	1.41857e-08	-1.65716	-0.945594
93157251	chr14:93157251:T:C	1.51893e-07	-0.714729	0.482918
93157646	chr14:93157646:C:T	3.84215e-08	-1.60637	-3.44535e-10
93157756	chr14:93157756:T:G	1.47161e-07	-1.54759e-10	-0.263461
93157880	chr14:93157880:G:A	3.59526e-08	-1.67279	-3.44535e-10
93158058	chr14:93158058:G:T	1.10519e-07	-1.54759e-10	-0.549804
93158105	chr14:93158105:C:G	4.98897e-08	-1.54759e-10	-1.34517
93158107	chr14:93158107:T:A	4.99186e-08	-1.54759e-10	-1.34459
93158224	chr14:93158224:A:G	1.0661e-07	0.394777	-0.980588
93160026	chr14:93160026:C:T	5.09649e-08	-1.54759e-10	-1.32385
93160182	chr14:93160182:G:A	1.37266e-07	-0.333064	-3.44535e-10
93160302	chr14:93160302:G:A	1.56731e-07	-1.54759e-10	-0.20046
93160472	chr14:93160472:CTAT:C	3.71191e-08	-1.64086	-3.44535e-10
93160512	chr14:93160512:T:C	8.09818e-08	0.0317437	-0.892508
93160776	chr14:93160776:A:C	6.14078e-08	-1.54759e-10	-1.13745
93160938	chr14:93160938:ACATGTGAC:A	3.66023e-08	-1.65488	-3.44535e-10
93161119	chr14:93161119:G:A	1.4487e-07	-0.739794	0.460643
93161197	chr14:93161197:C:T	5.22973e-08	-1.54759e-10	-1.29804
93161591	chr14:93161591:G:C	4.98566e-08	-1.54759e-10	-1.34584
93161616	chr14:93161616:C:T	1.033e-07	-1.54759e-10	-0.617347
93161627	chr14:93161627:T:G	6.19978e-08	-0.578685	-0.549204
93161794	chr14:93161794:G:C	7.47588e-07	-1.54759e-10	1.36186
93162188	chr14:93162188:C:T	3.4328e-08	-1.71903	-3.44535e-10
93162205	chr14:93162205:A:G	5.65571e-08	-1.54759e-10	-1.21974
93162411	chr14:93162411:A:G	6.60186e-08	-1.54759e-10	-1.06505
93162493	chr14:93162493:T:C	5.81233e-08	-1.54759e-10	-1.19242
93162756	chr14:93162756:G:A	2.50352e-08	-0.845807	-1.1889
93162786	chr14:93162786:G:A	5.05162e-08	-1.54759e-10	-1.33269
93162789	chr14:93162789:G:A	1.38684e-07	-1.54759e-10	-0.322789
93162994	chr14:93162994:G:A	3.02844e-07	-1.54759e-10	0.458231
93163012	chr14:93163012:T:C	1.0552e-07	0.178166	-0.774254
93163054	chr14:93163054:C:T	6.01779e-08	-1.54759e-10	-1.15768
93163058	chr14:93163058:T:C	2.32791e-07	-0.418361	0.613514
93163063	chr14:93163063:G:A	5.00331e-08	-1.54759e-10	-1.3423
93163189	chr14:93163189:G:A	5.93195e-08	-1.54759e-10	-1.17205
93163223	chr14:93163223:T:G	1.50869e-07	-0.48732	0.248743
93163287	chr14:93163287:C:T	3.46593e-08	-1.70942	-3.44535e-10
93163601	chr14:93163601:G:A	1.30457e-08	-1.62264	-1.06389
93163614	chr14:93163614:C:T	6.49671e-08	0.20811	-1.28922
93163815	chr14:93163815:C:T	5.17929e-08	-1.54759e-10	-1.30774
93164125	chr14:93164125:TC:T	1.46818e-08	-1.27655	-1.29183
93164159	chr14:93164159:G:A	5.23864e-08	-1.54759e-10	-1.29634
93164691	chr14:93164691:C:G	2.37145e-08	-1.51354	-0.575359
93165033	chr14:93165033:C:T	3.46305e-08	-0.732668	-0.977584
93165097	chr14:93165097:C:T	3.15609e-07	-1.54759e-10	0.499516
93165098	chr14:93165098:G:A	1.59072e-08	-1.52228	-0.965938
93165170	chr14:93165170:T:C	5.31823e-08	-1.72571	0.444448
93165519	chr14:93165519:A:G	2.46848e-08	-1.56598	-0.482826
93165577	chr14:93165577:C:T	9.3449e-08	-1.54759e-10	-0.717572
93165833	chr14:93165833:G:A	6.73933e-08	-1.54759e-10	-1.04444
93166139	chr14:93166139:T:C	3.73228e-08	-1.63538	-3.44535e-10
93166509	chr14:93166509:G:A	1.07322e-07	-1.54759e-10	-0.579156
93166521	chr14:93166521:C:T	6.78933e-08	-1.54759e-10	-1.03705
93167494	chr14:93167494:G:A	6.53352e-08	-1.54759e-10	-1.07546
93167708	chr14:93167708:C:T	5.00152e-08	-1.54759e-10	-1.34266
93167842	chr14:93167842:T:C	1.28941e-08	-1.70873	-0.989489
93167881	chr14:93167881:G:A	3.59712e-08	-0.824988	-0.847283
93168018	chr14:93168018:C:T	5.69766e-08	-1.21235	-3.44535e-10
93169082	chr14:93169082:C:T	9.2686e-08	-0.725771	-3.44535e-10
93169147	chr14:93169147:T:C	5.18105e-08	-1.54759e-10	-1.3074
93169258	chr14:93169258:A:G	3.52e-08	-0.784333	-0.90961
93169720	chr14:93169720:C:T	7.06753e-08	-1.54759e-10	-0.996892
93170327	chr14:93170327:G:A	3.02508e-08	-0.742645	-1.10282
93170501	chr14:93170501:T:C	1.49093e-08	-1.40045	-1.15255
93170542	chr14:93170542:A:G	2.7558e-08	-1.64177	-0.296932
93170601	chr14:93170601:G:A	3.42128e-08	-1.72239	-3.44535e-10
93170991	chr14:93170991:C:A	5.12555e-08	-1.54759e-10	-1.31816
93172289	chr14:93172289:G:A	1.54e-08	-1.4722	-1.04842
93172362	chr14:93172362:T:C	1.55177e-08	-1.18484	-1.32817
93172391	chr14:93172391:C:T	1.14144e-08	-1.53015	-1.28996
93172529	chr14:93172529:T:G	5.40125e-08	-1.54759e-10	-1.26577
93172542	chr14:93172542:T:C	1.61554e-08	-1.33911	-1.13362
93172752	chr14:93172752:A:G	1.38615e-07	-1.54759e-10	-0.323286
93172973	chr14:93172973:T:C	1.85202e-08	-1.27075	-1.06538
93173085	chr14:93173085:T:C	5.50657e-08	-1.54759e-10	-1.24646
93173091	chr14:93173091:C:T	3.50018e-08	-1.69959	-3.44535e-10
93173488	chr14:93173488:G:A	3.53253e-08	-1.69039	-3.44535e-10
93173556	chr14:93173556:C:T	1.89604e-08	-1.26909	-1.04354
93173586	chr14:93173586:T:C	9.80239e-08	-1.54759e-10	-0.669777
93174103	chr14:93174103:C:T	2.08873e-08	-0.95166	-1.26419
93174164	chr14:93174164:A:C	1.52261e-08	-1.21367	-1.31831
93174405	chr14:93174405:G:A	1.04793e-07	-1.54759e-10	-0.603
93174418	chr14:93174418:A:C	1.92672e-08	-1.31202	-0.984567
93175780	chr14:93175780:A:T	4.85437e-08	-1.55746	0.184931
93176043	chr14:93176043:G:A	3.33554e-08	-1.69367	-0.0540943
93176064	chr14:93176064:CTGA:C	7.78727e-08	-0.899912	-3.44535e-10
93176201	chr14:93176201:G:C	1.1945e-08	-1.49777	-1.27691
93176297	chr14:93176297:A:AT	3.44476e-08	-1.71555	-3.44535e-10
93176428	chr14:93176428:G:A	7.71987e-08	-1.54759e-10	-0.908606
93176623	chr14:93176623:C:T	6.19092e-07	1.17327	-3.44535e-10
93176834	chr14:93176834:T:C	1.0289e-07	-1.6939	1.07258
93177338	chr14:93177338:C:T	1.122e-08	-1.5486	-1.28868
93177594	chr14:93177594:CAG:C	8.36929e-08	-1.72502	0.89719
93177603	chr14:93177603:A:T	4.62734e-08	-1.71722	0.296798
93177899	chr14:93177899:A:G	5.51827e-08	-0.841173	-0.403166
93178034	chr14:93178034:A:C	9.2173e-09	-1.72383	-1.31008
93178277	chr14:93178277:A:G	3.55953e-08	-0.408969	-1.27381
93178283	chr14:93178283:G:A	1.22483e-07	-0.447013	-3.44535e-10
93178369	chr14:93178369:G:T	3.62174e-08	-1.66545	-3.44535e-10
93178496	chr14:93178496:A:G	1.36364e-07	-1.54759e-10	-0.339662
93178672	chr14:93178672:C:T	8.3898e-08	-1.54759e-10	-0.825386
93178752	chr14:93178752:G:A	4.54407e-08	-1.43858	-3.44535e-10
93179026	chr14:93179026:C:T	1.08473e-08	-1.57751	-1.29356
93179342	chr14:93179342:A:T	7.03774e-08	-1.00112	-3.44535e-10
93179606	chr14:93179606:G:A	5.07856e-08	-1.54759e-10	-1.32738
93179666	chr14:93179666:C:T	1.071e-08	-1.5558	-1.32801
93179854	chr14:93179854:C:T	9.5312e-08	-1.54759e-10	-0.697833
93180064	chr14:93180064:T:C	2.22069e-08	-1.70705	-0.447532
93180395	chr14:93180395:A:G	1.46371e-07	-1.54759e-10	-0.268845
93180538	chr14:93180538:C:A	7.46434e-08	-1.54759e-10	-0.942266
93180868	chr14:93180868:T:A	1.04838e-08	-1.71549	-1.18967
93181162	chr14:93181162:T:C	9.91084e-09	-1.63519	-1.32617
93181559	chr14:93181559:A:T	9.58569e-09	-1.72243	-1.27229
93181663	chr14:93181663:C:A	1.33618e-08	-1.43287	-1.22972
93182015	chr14:93182015:T:C	1.13019e-07	-1.54759e-10	-0.52743
93182605	chr14:93182605:A:G	1.25675e-08	-1.37971	-1.34417
93182758	chr14:93182758:C:T	9.63602e-08	-1.54759e-10	-0.686895
93182906	chr14:93182906:G:A	3.54919e-08	-1.68568	-3.44535e-10
93182911	chr14:93182911:C:T	5.85648e-08	-1.54759e-10	-1.18486
93183156	chr14:93183156:A:G	1.02096e-08	-1.72192	-1.20974
93183207	chr14:93183207:A:G	1.77005e-07	-1.54759e-10	-0.0788107
93183368	chr14:93183368:T:C	6.70554e-08	-1.54759e-10	-1.04947
93183654	chr14:93183654:C:T	3.6198e-08	-1.66598	-3.44535e-10
93184457	chr14:93184457:G:A	1.29622e-07	-1.54759e-10	-0.390366
93184511	chr14:93184511:T:C	1.29883e-08	-1.34664	-1.3443
93184541	chr14:93184541:G:A	1.11619e-07	-1.54759e-10	-0.539897
93184700	chr14:93184700:G:A	1.11693e-07	-1.54759e-10	-0.53923
93184709	chr14:93184709:A:G	9.8704e-09	-1.70202	-1.26343
93185647	chr14:93185647:T:C	1.23652e-08	-1.39544	-1.34466
93185791	chr14:93185791:T:G	6.75933e-08	-1.54759e-10	-1.04148
93185815	chr14:93185815:GTTTAA:G	6.14103e-08	-1.54759e-10	-1.13741
93185942	chr14:93185942:C:T	2.54892e-08	-1.53007	-0.486664
93186035	chr14:93186035:T:A	1.18567e-08	-1.48916	-1.29294
93186491	chr14:93186491:A:G	1.22746e-07	-1.54759e-10	-0.44487
93187317	chr14:93187317:T:C	1.3484e-07	-1.54759e-10	-0.3509
93187352	chr14:93187352:G:A	2.90494e-07	-1.54759e-10	0.416595
93187678	chr14:93187678:A:T	2.58517e-07	-0.583806	0.883779
93188945	chr14:93188945:C:T	1.11693e-07	-1.54759e-10	-0.53923
93189562	chr14:93189562:T:C	1.05371e-08	-1.70914	-1.19094
93189630	chr14:93189630:T:C	9.84485e-08	-1.54759e-10	-0.665454
93189979	chr14:93189979:A:G	3.46297e-08	-1.71028	-3.44535e-10
93190238	chr14:93190238:G:A	1.3138e-08	-1.71297	-0.966508
93190587	chr14:93190587:A:G	4.98582e-08	-1.54759e-10	-1.3458
93190878	chr14:93190878:T:G	5.48623e-08	-1.54759e-10	-1.25016
93191091	chr14:93191091:T:C	2.38433e-07	-0.757725	0.976826
93191338	chr14:93191338:C:T	1.50804e-07	-1.54759e-10	-0.239005
93191897	chr14:93191897:C:T	9.31874e-08	-1.54759e-10	-0.720375
93191990	chr14:93191990:A:C	3.42472e-08	-1.72138	-3.44535e-10
93192005	chr14:93192005:T:C	1.13535e-08	-1.48004	-1.34542
93192220	chr14:93192220:C:T	3.88353e-08	-1.59566	-3.44535e-10
93192273	chr14:93192273:C:G	1.42781e-07	-1.54759e-10	-0.293676
93192420	chr14:93192420:T:C	1.47041e-07	-1.54759e-10	-0.264279
93192759	chr14:93192759:C:A	3.41789e-08	-1.72338	-3.44535e-10
93193083	chr14:93193083:TCAG:T	1.84806e-07	-1.54759e-10	-0.0356837
93193098	chr14:93193098:G:A	9.5032e-08	-1.54759e-10	-0.700775
93193239	chr14:93193239:TGAGC:T	1.14779e-08	-1.72363	-1.09093
93193380	chr14:93193380:G:A	2.18547e-08	-1.5812	-0.589372
93193449	chr14:93193449:C:G	9.64064e-09	-1.70084	-1.28816
93193506	chr14:93193506:G:C	9.50044e-09	-1.67714	-1.32651
93193724	chr14:93193724:A:G	6.39666e-08	-1.54759e-10	-1.09663
93193861	chr14:93193861:T:C	1.17904e-07	-1.54759e-10	-0.485118
93193975	chr14:93193975:A:G	1.33088e-08	-1.55686	-1.1097
93194400	chr14:93194400:A:G	5.95569e-08	-1.54759e-10	-1.16806
93195025	chr14:93195025:A:C	5.80608e-08	-1.54759e-10	-1.1935
93195149	chr14:93195149:T:A	5.0284e-08	-1.54759e-10	-1.3373
93195473	chr14:93195473:G:C	5.8641e-08	-1.18355	-3.44535e-10
93196534	chr14:93196534:C:T	1.72952e-07	-1.54759e-10	-0.101975
93196565	chr14:93196565:G:A	9.25831e-09	-1.68859	-1.34087
93196602	chr14:93196602:G:A	9.64466e-09	-1.65452	-1.33407
93196630	chr14:93196630:C:T	5.13343e-08	-1.54759e-10	-1.31663
93196656	chr14:93196656:T:C	9.83286e-09	-1.62418	-1.34508
93197213	chr14:93197213:T:A	3.79497e-08	-1.17267	-0.446057
93197489	chr14:93197489:G:A	1.00711e-08	-1.59995	-1.34537
93197528	chr14:93197528:T:C	3.23511e-08	-0.987754	-0.790588
93197611	chr14:93197611:A:G	5.08485e-08	-1.54759e-10	-1.32614
93197696	chr14:93197696:C:A	5.06627e-08	-1.54759e-10	-1.3298
93198226	chr14:93198226:A:C	5.73135e-08	-1.54759e-10	-1.20645
93198416	chr14:93198416:G:A	1.09248e-08	-1.62792	-1.23603
93198557	chr14:93198557:G:T	7.5367e-08	-1.54759e-10	-0.932619
93198677	chr14:93198677:C:G	5.44644e-08	-1.25744	-3.44535e-10
93199021	chr14:93199021:G:A	5.00936e-08	-1.54759e-10	-1.3411
93199173	chr14:93199173:C:G	9.9322e-09	-1.70491	-1.25429
93199312	chr14:93199312:C:A	9.56768e-09	-1.65332	-1.34328
93199496	chr14:93199496:G:A	7.14142e-08	-1.54759e-10	-0.986492
93200035	chr14:93200035:A:G	9.33581e-09	-1.68194	-1.33919
93200097	chr14:93200097:A:G	2.3473e-08	-1.04872	-1.05042
93200184	chr14:93200184:C:T	5.42724e-08	-1.54759e-10	-1.26097
93201180	chr14:93201180:T:G	9.33875e-09	-1.67786	-1.34296
93201375	chr14:93201375:T:C	9.00659e-09	-1.71119	-1.34585
93201507	chr14:93201507:C:T	9.97018e-09	-1.62405	-1.33134
93201651	chr14:93201651:C:T	9.5485e-09	-1.65451	-1.34409
93202105	chr14:93202105:G:A	5.33537e-08	-1.54759e-10	-1.27804
93203121	chr14:93203121:G:C	5.90681e-08	-1.1763	-3.44535e-10
93203124	chr14:93203124:T:C	2.16902e-07	-1.54759e-10	0.124457
93204085	chr14:93204085:T:G	4.98673e-08	-1.54759e-10	-1.34562
93205103	chr14:93205103:T:C	5.73571e-08	-1.20569	-3.44535e-10
93205881	chr14:93205881:T:C	5.48879e-08	-1.54759e-10	-1.2497
93206387	chr14:93206387:T:C	8.07841e-08	-1.54759e-10	-0.863208
93206606	chr14:93206606:G:T	4.98797e-08	-1.54759e-10	-1.34537
93207310	chr14:93207310:G:A	9.55801e-09	-1.72559	-1.27202
93207589	chr14:93207589:T:C	1.36738e-08	-1.48929	-1.15022
93207742	chr14:93207742:C:A	5.7718e-08	-1.54759e-10	-1.19942
93208738	chr14:93208738:G:A	9.60677e-09	-1.65543	-1.33709
93208853	chr14:93208853:A:G	5.90267e-08	-1.177	-3.44535e-10
93208947	chr14:93208947:G:A	1.83143e-07	-0.0447228	-3.44535e-10
93208994	chr14:93208994:T:C	5.02322e-08	-1.54759e-10	-1.33833
93209106	chr14:93209106:C:T	1.26724e-08	-1.55891	-1.15665
93209137	chr14:93209137:G:T	1.00668e-08	-1.71085	-1.2349
93209174	chr14:93209174:G:C	5.75239e-08	-1.54759e-10	-1.20279
93210152	chr14:93210152:A:T	2.32683e-07	-1.54759e-10	0.194687
93210210	chr14:93210210:A:C	9.5092e-09	-1.69242	-1.31031
93210240	chr14:93210240:C:T	5.39569e-08	-1.54759e-10	-1.2668
93210325	chr14:93210325:C:T	3.36612e-08	-1.31851	-0.420135
93210949	chr14:93210949:G:T	5.01245e-08	-1.54759e-10	-1.34048
93211417	chr14:93211417:C:T	5.25786e-08	-1.54759e-10	-1.29268
93211446	chr14:93211446:C:T	4.98729e-08	-1.54759e-10	-1.34551
93211621	chr14:93211621:G:C	3.40546e-08	-0.779747	-0.947275
93211641	chr14:93211641:G:A	1.49947e-07	-1.54759e-10	-0.244709
93211707	chr14:93211707:T:C	9.23432e-09	-1.70375	-1.32831
93212176	chr14:93212176:A:T	4.16646e-08	-1.52534	-3.44535e-10
93212246	chr14:93212246:T:C	1.53545e-07	-1.54759e-10	-0.220992
93212404	chr14:93212404:T:C	3.0679e-08	-1.12749	-0.703919
93212548	chr14:93212548:T:G	5.04326e-08	-1.54759e-10	-1.33435
93213275	chr14:93213275:T:G	1.1186e-07	-1.54759e-10	-0.537738
93213278	chr14:93213278:G:A	1.00945e-08	-1.71987	-1.22313
93213338	chr14:93213338:C:T	5.00841e-08	-1.54759e-10	-1.34128
93213456	chr14:93213456:C:T	7.62146e-08	-1.54759e-10	-0.921435
93213607	chr14:93213607:A:G	9.72619e-09	-1.63544	-1.34472
93213949	chr14:93213949:C:T	5.02948e-08	-1.54759e-10	-1.33709
93214402	chr14:93214402:T:C	1.30768e-08	-1.5244	-1.15974
93215379	chr14:93215379:G:A	1.01644e-08	-1.69343	-1.24266
93215396	chr14:93215396:T:C	3.31616e-08	-1.26573	-0.487864
93215645	chr14:93215645:C:T	9.32937e-09	-1.67601	-1.34581
93216092	chr14:93216092:C:T	5.58926e-08	-1.54759e-10	-1.23156
93216243	chr14:93216243:A:G	9.05274e-09	-1.70681	-1.34511
93216515	chr14:93216515:C:T	4.62297e-08	-0.714982	-0.706385
93216586	chr14:93216586:T:C	9.28357e-09	-1.70404	-1.3227
93217111	chr14:93217111:A:G	4.45119e-08	-1.45923	-3.44535e-10
93217167	chr14:93217167:C:T	7.32634e-08	-1.54759e-10	-0.960927
93217313	chr14:93217313:T:C	9.68878e-09	-1.64053	-1.34349
93217442	chr14:93217442:G:A	2.4763e-07	-1.54759e-10	0.256948
93217545	chr14:93217545:CTG:C	1.03863e-08	-1.72261	-1.19189
93217753	chr14:93217753:C:T	1.7643e-08	-1.66323	-0.721415
93217754	chr14:93217754:G:A	2.37274e-07	-1.54759e-10	0.214226
93218030	chr14:93218030:G:T	5.0251e-08	-1.54759e-10	-1.33796
93218098	chr14:93218098:A:C	3.42909e-08	-1.3434	-0.376709
93218273	chr14:93218273:T:C	3.35634e-08	-1.2753	-0.466252
93218275	chr14:93218275:G:T	1.00329e-08	-1.7233	-1.22582
93218468	chr14:93218468:T:C	3.39184e-08	-1.26991	-0.46112
93218751	chr14:93218751:C:T	9.10171e-09	-1.71615	-1.33038
93218821	chr14:93218821:T:C	9.30273e-09	-1.70987	-1.31481
93218875	chr14:93218875:G:T	9.75232e-09	-1.63511	-1.34237
93219016	chr14:93219016:C:T	5.78242e-08	-1.19758	-3.44535e-10
93219280	chr14:93219280:T:C	5.31508e-08	-1.28186	-3.44535e-10
93219835	chr14:93219835:T:C	9.98995e-09	-1.61025	-1.34316
93220021	chr14:93220021:C:G	1.34974e-08	-1.55739	-1.0951
93220114	chr14:93220114:C:T	5.52792e-08	-1.24259	-3.44535e-10
93220219	chr14:93220219:TTTC:T	5.05606e-08	-1.54759e-10	-1.33182
93220509	chr14:93220509:G:T	1.33485e-07	-1.54759e-10	-0.361
93220912	chr14:93220912:G:A	9.27121e-09	-1.69302	-1.33505
93221109	chr14:93221109:C:G	9.43923e-09	-1.70862	-1.3015
93221180	chr14:93221180:G:A	1.0173e-08	-1.60592	-1.32933
93221482	chr14:93221482:C:T	5.11335e-08	-1.54759e-10	-1.32055
93221752	chr14:93221752:C:T	2.3133e-07	-1.54759e-10	0.188857
93221856	chr14:93221856:G:A	7.7025e-08	-0.910858	-3.44535e-10
93223021	chr14:93223021:C:T	4.69246e-08	-1.40645	-3.44535e-10
93223248	chr14:93223248:T:G	5.00184e-08	-1.54759e-10	-1.3426
93223309	chr14:93223309:C:T	9.82457e-09	-1.64853	-1.32157
93223429	chr14:93223429:G:A	5.00049e-08	-1.54759e-10	-1.34287
93223617	chr14:93223617:C:T	9.9754e-09	-1.63535	-1.31952
93223694	chr14:93223694:G:A	9.76344e-09	-1.65074	-1.3256
93223828	chr14:93223828:C:T	1.78767e-07	-1.54759e-10	-0.0689078
93223917	chr14:93223917:G:A	6.3073e-08	-1.54759e-10	-1.1107
93223955	chr14:93223955:A:G	8.90338e-09	-1.72294	-1.34561
93224145	chr14:93224145:C:T	1.62492e-07	-1.54759e-10	-0.164359
93224539	chr14:93224539:G:A	5.67473e-08	-1.54759e-10	-1.21638
93224602	chr14:93224602:T:C	1.8387e-08	-1.002	-1.34134
93225280	chr14:93225280:A:C	5.07887e-08	-1.54759e-10	-1.32731
93225352	chr14:93225352:T:C	9.38149e-09	-1.72568	-1.29057
93225372	chr14:93225372:A:C	5.13026e-08	-1.31725	-3.44535e-10
93226116	chr14:93226116:G:A	5.0036e-08	-1.54759e-10	-1.34225
93226259	chr14:93226259:G:A	1.04539e-08	-1.60444	-1.30357
93226780	chr14:93226780:G:A	3.87087e-08	-1.59892	-3.44535e-10
93226829	chr14:93226829:T:G	1.31295e-08	-1.36483	-1.3153
93227076	chr14:93227076:C:T	9.03427e-09	-1.7091	-1.34486
93227503	chr14:93227503:A:C	5.03641e-08	-1.54759e-10	-1.33571
93227602	chr14:93227602:A:C	8.21544e-08	-1.54759e-10	-0.846388
93228116	chr14:93228116:G:A	9.6933e-09	-1.63813	-1.34542
93228334	chr14:93228334:G:A	9.06924e-09	-1.71723	-1.33287
93228527	chr14:93228527:T:C	8.58057e-08	-1.54759e-10	-0.802903
93228672	chr14:93228672:G:A	9.13507e-09	-1.71825	-1.32462
93228796	chr14:93228796:A:G	5.13653e-08	-1.54759e-10	-1.31603
93229525	chr14:93229525:G:A	1.03234e-08	-1.59372	-1.32685
93230142	chr14:93230142:G:A	8.21664e-08	-1.54759e-10	-0.846242
93230360	chr14:93230360:A:C	7.24433e-08	-1.54759e-10	-0.972184
93230404	chr14:93230404:T:C	1.03228e-08	-1.69818	-1.22246
93230656	chr14:93230656:C:T	5.34423e-08	-1.54759e-10	-1.27639
93230959	chr14:93230959:A:G	2.34748e-07	-1.54759e-10	0.203524
93231159	chr14:93231159:G:A	7.15451e-08	-1.54759e-10	-0.984661
93231358	chr14:93231358:C:G	1.34316e-08	-1.68798	-0.969393
93231735	chr14:93231735:A:G	7.43835e-08	0.373549	-1.3193
93231789	chr14:93231789:CAGG:C	2.41718e-08	-1.12587	-0.943931
93232657	chr14:93232657:C:T	6.40258e-08	-0.0216132	-1.07409
93232745	chr14:93232745:G:T	3.41339e-08	-1.7247	-3.44535e-10
93234475	chr14:93234475:A:T	1.09252e-08	-1.58604	-1.27788
93234499	chr14:93234499:C:T	2.97393e-08	-1.05069	-0.811829
93234525	chr14:93234525:T:C	9.6921e-08	-1.54759e-10	-0.681092
93234600	chr14:93234600:T:A	8.28532e-08	0.294819	-1.13274
93234985	chr14:93234985:C:A	1.14323e-07	-1.54759e-10	-0.515963
93235004	chr14:93235004:C:T	4.98603e-08	-1.54759e-10	-1.34576
93235165	chr14:93235165:T:G	1.26168e-08	-1.57833	-1.14163
93235193	chr14:93235193:A:G	1.2255e-08	-1.58101	-1.16804
93235496	chr14:93235496:G:T	9.33433e-09	-1.67799	-1.3433
93235902	chr14:93235902:C:T	4.28018e-08	-1.49841	-3.44535e-10
93236058	chr14:93236058:C:A	9.4158e-09	-1.67363	-1.33897
93236098	chr14:93236098:C:T	1.36817e-08	-1.60903	-1.0299
93236121	chr14:93236121:G:T	5.41238e-08	-1.54759e-10	-1.26371
93236129	chr14:93236129:C:T	1.65598e-08	-1.54673	-0.901284
93236286	chr14:93236286:A:G	1.06772e-08	-1.70772	-1.17916
93236326	chr14:93236326:T:A	1.14362e-08	-1.56851	-1.2497
93236577	chr14:93236577:C:G	8.12467e-08	-0.857498	-3.44535e-10
93236984	chr14:93236984:A:G	1.13544e-07	-1.54759e-10	-0.522802
93237508	chr14:93237508:G:A	9.80859e-09	-1.72557	-1.24616
93238383	chr14:93238383:C:CT	5.3324e-08	-1.54759e-10	-1.2786
93238768	chr14:93238768:C:T	1.02543e-07	-1.54759e-10	-0.624707
93238778	chr14:93238778:T:C	1.36735e-08	-1.3887	-1.25083
93239341	chr14:93239341:C:T	4.17227e-08	-1.52394	-3.44535e-10
93240209	chr14:93240209:T:C	1.01336e-08	-1.72573	-1.2134
93240261	chr14:93240261:G:A	3.42213e-08	-1.72214	-3.44535e-10
93240856	chr14:93240856:T:C	5.14192e-08	-1.54759e-10	-1.31498
93240938	chr14:93240938:A:T	4.39306e-08	-1.47238	-3.44535e-10
93241287	chr14:93241287:G:A	3.44992e-08	-1.71405	-3.44535e-10
93241289	chr14:93241289:A:G	1.13626e-08	-1.55041	-1.27425
93241300	chr14:93241300:C:T	5.06349e-08	-1.54759e-10	-1.33035
93241395	chr14:93241395:T:C	1.05002e-08	-1.6309	-1.27269
93241406	chr14:93241406:G:A	2.70647e-08	-0.618362	-1.3384
93241476	chr14:93241476:T:G	5.64894e-08	-1.54759e-10	-1.22094
93241504	chr14:93241504:A:C	1.26022e-08	-1.49546	-1.22566
93241878	chr14:93241878:G:A	2.49772e-08	-1.47587	-0.561151
93242413	chr14:93242413:A:C	1.63974e-08	-1.30282	-1.15504
93243114	chr14:93243114:G:A	7.31576e-08	-1.54759e-10	-0.962372
93243275	chr14:93243275:C:A	5.50288e-08	-1.54759e-10	-1.24713
93243342	chr14:93243342:C:T	2.21992e-08	-1.48304	-0.671885
93243350	chr14:93243350:C:T	1.43525e-07	-1.72545	1.43697
93244044	chr14:93244044:G:C	4.25878e-08	-1.50342	-3.44535e-10
93244372	chr14:93244372:C:T	3.43096e-08	-1.71956	-3.44535e-10
93244519	chr14:93244519:C:T	4.56764e-08	-1.43341	-3.44535e-10
93244947	chr14:93244947:C:T	7.16266e-08	-1.54759e-10	-0.983522
93245029	chr14:93245029:C:T	1.22073e-08	-1.50665	-1.2463
93245307	chr14:93245307:T:TCAGAGG	9.81299e-08	-1.54759e-10	-0.668696
93247432	chr14:93247432:C:T	2.04886e-07	-1.54759e-10	0.0674675
93247638	chr14:93247638:G:A	1.24667e-08	-1.66336	-1.06858
93248145	chr14:93248145:C:CAATA	5.82374e-08	-1.54759e-10	-1.19046
93248166	chr14:93248166:T:C	1.72151e-07	-1.54759e-10	-0.106615
93248234	chr14:93248234:A:C	1.96534e-08	-1.33245	-0.944285
93248304	chr14:93248304:A:G	1.23575e-08	-1.46972	-1.27101
93248377	chr14:93248377:C:T	1.49969e-08	-1.43816	-1.10898
93248706	chr14:93248706:C:T	5.17649e-08	-1.30828	-3.44535e-10
93248997	chr14:93248997:G:T	5.20634e-07	-1.54759e-10	1.00006
93249528	chr14:93249528:T:C	1.05671e-08	-1.57073	-1.32652
93249731	chr14:93249731:C:G	1.10289e-08	-1.5368	-1.31767
93249789	chr14:93249789:TAAG:T	1.3329e-08	-1.31938	-1.34566
93249931	chr14:93249931:G:A	1.01607e-08	-1.59076	-1.3457
93249945	chr14:93249945:C:G	1.22314e-08	-1.40764	-1.34334
93250250	chr14:93250250:T:G	2.16819e-08	-1.4495	-0.729012
93250508	chr14:93250508:T:C	1.31791e-08	-1.3344	-1.34196
93251387	chr14:93251387:G:C	9.36162e-09	-1.72462	-1.29375
93251429	chr14:93251429:C:T	7.11901e-08	-1.54759e-10	-0.989634
93252179	chr14:93252179:G:A	1.2717e-08	-1.58717	-1.12488
93252278	chr14:93252278:C:A	5.69498e-08	-1.54759e-10	-1.21282
93252485	chr14:93252485:T:C	7.79327e-08	-1.54759e-10	-0.899142
93252503	chr14:93252503:C:T	1.29558e-08	-1.349	-1.34445
93252563	chr14:93252563:C:T	5.05073e-08	-1.54759e-10	-1.33287
93252717	chr14:93252717:T:C	1.33072e-08	-1.34007	-1.32661
93252812	chr14:93252812:A:G	1.62241e-07	-1.54759e-10	-0.165908
93253307	chr14:93253307:C:T	6.98737e-08	-1.54759e-10	-1.0083
93253835	chr14:93253835:T:C	1.10269e-08	-1.53945	-1.31521
93254457	chr14:93254457:G:A	7.83318e-08	-1.54759e-10	-0.894034
93254634	chr14:93254634:T:C	7.40579e-08	-1.54759e-10	-0.950141
93254996	chr14:93254996:T:C	3.86174e-08	-1.60129	-3.44535e-10
93255046	chr14:93255046:C:T	1.13047e-08	-1.6596	-1.17017
93255149	chr14:93255149:C:T	1.09545e-08	-1.54624	-1.315
93255198	chr14:93255198:G:C	7.48288e-08	-1.54759e-10	-0.939786
93255265	chr14:93255265:T:C	1.06975e-08	-1.57033	-1.31464
93255456	chr14:93255456:T:A	5.33364e-08	-1.54759e-10	-1.27837
93255464	chr14:93255464:T:A	5.34128e-08	-1.54759e-10	-1.27694
93255569	chr14:93255569:C:A	5.21439e-08	-1.54759e-10	-1.30098
93255876	chr14:93255876:G:A	8.56678e-08	-1.54759e-10	-0.804512
93256340	chr14:93256340:T:C	1.07055e-08	-1.57381	-1.31043
93256388	chr14:93256388:A:AT	5.44546e-08	-1.54759e-10	-1.25762
93256526	chr14:93256526:C:G	1.6507e-08	-1.44043	-1.01078
93256529	chr14:93256529:C:T	2.15872e-08	-1.45099	-0.731893
93257562	chr14:93257562:A:T	1.52854e-08	-1.4414	-1.0867
93257908	chr14:93257908:A:T	8.50366e-08	-1.54759e-10	-0.811907
93257911	chr14:93257911:GCATAAAAGTAGAC:G	7.6165e-08	-1.54759e-10	-0.922087
93257928	chr14:93257928:TTGATCTTTGACATGTAATATATGTCCATCATCCAA:T	7.83591e-08	-1.54759e-10	-0.893686
93257965	chr14:93257965:GCAGAGA:G	8.75807e-08	-1.54759e-10	-0.782428
93258463	chr14:93258463:T:G	1.63493e-08	-1.27519	-1.18561
93258733	chr14:93258733:C:T	5.17757e-08	-1.54759e-10	-1.30807
93258741	chr14:93258741:C:T	5.38542e-08	-1.54759e-10	-1.26871
93260437	chr14:93260437:A:T	3.62602e-08	-1.66427	-3.44535e-10
93260500	chr14:93260500:C:T	4.91728e-07	-1.54759e-10	0.942938
93260503	chr14:93260503:C:G	4.38993e-08	-1.47309	-3.44535e-10
93260717	chr14:93260717:CTTA:C	1.24112e-08	-1.39456	-1.34183
93260795	chr14:93260795:C:T	4.98835e-08	-1.54759e-10	-1.3453
93261089	chr14:93261089:C:T	3.41846e-08	-1.72321	-3.44535e-10
93261104	chr14:93261104:T:TG	3.89501e-08	-1.59271	-3.44535e-10
93261233	chr14:93261233:T:C	1.11174e-08	-1.66509	-1.18138
93262091	chr14:93262091:T:C	5.39038e-08	-1.54759e-10	-1.26779
93262292	chr14:93262292:C:T	7.80885e-08	-1.54759e-10	-0.897145
93262871	chr14:93262871:T:A	4.39178e-08	-1.47267	-3.44535e-10
93262902	chr14:93262902:AC:A	5.37298e-08	-1.54759e-10	-1.27102
93263039	chr14:93263039:G:T	4.98964e-08	-1.54759e-10	-1.34504
93263041	chr14:93263041:A:G	5.02536e-08	-1.54759e-10	-1.33791
93263426	chr14:93263426:T:A	5.33838e-08	-1.54759e-10	-1.27748
93264587	chr14:93264587:G:T	1.63043e-07	-1.54759e-10	-0.160976
93264642	chr14:93264642:A:T	1.24729e-08	-1.3856	-1.34583
93265037	chr14:93265037:T:C	1.02431e-08	-1.58743	-1.34095
93265288	chr14:93265288:A:T	1.53978e-08	-1.30348	-1.21729
93265477	chr14:93265477:G:A	3.51468e-08	-1.60532	-0.0901334
93265509	chr14:93265509:T:C	4.5605e-08	-1.43497	-3.44535e-10
93265652	chr14:93265652:C:T	9.25875e-08	-1.54759e-10	-0.726834
93265788	chr14:93265788:G:A	5.08227e-08	-1.54759e-10	-1.32664
93265822	chr14:93265822:T:TGA	5.47843e-08	-1.54759e-10	-1.25158
93265841	chr14:93265841:G:A	1.2837e-08	-1.36029	-1.34236
93266409	chr14:93266409:C:T	1.26381e-08	-1.37483	-1.34344
93266957	chr14:93266957:T:C	4.31756e-08	-1.48971	-3.44535e-10
93267615	chr14:93267615:G:C	5.47944e-08	-1.54759e-10	-1.2514
93267710	chr14:93267710:T:C	7.56817e-08	-1.54759e-10	-0.928452
93268212	chr14:93268212:CAG:C	1.36177e-08	-1.33453	-1.30909
93268217	chr14:93268217:T:A	1.32509e-08	-1.35719	-1.31374
93268218	chr14:93268218:AGATGCT:A	1.37065e-08	-1.33122	-1.3059
93268333	chr14:93268333:A:T	1.22157e-08	-1.40901	-1.34327
93268846	chr14:93268846:C:T	2.12638e-08	-1.15937	-1.03861
93269005	chr14:93269005:C:T	1.53196e-08	-1.21279	-1.31307
93269431	chr14:93269431:G:A	1.37375e-08	-1.29183	-1.34303
93269451	chr14:93269451:A:G	1.69021e-08	-1.30978	-1.11777
93269660	chr14:93269660:T:C	8.0803e-08	-1.54759e-10	-0.862974
93269776	chr14:93269776:GC:G	1.27382e-08	-1.3685	-1.34189
93270394	chr14:93270394:C:T	7.3458e-08	-1.54759e-10	-0.958275
93270490	chr14:93270490:C:T	6.98463e-08	-1.54759e-10	-1.00869
93270541	chr14:93270541:G:A	2.09888e-08	-1.21395	-0.997049
93270651	chr14:93270651:T:C	1.24362e-08	-1.52592	-1.20845
93270682	chr14:93270682:G:A	5.43255e-08	-1.54759e-10	-1.25999
93270762	chr14:93270762:G:C	1.04676e-08	-1.65185	-1.25485
93270994	chr14:93270994:T:C	5.61522e-08	-1.54759e-10	-1.22692
93271264	chr14:93271264:T:C	9.7648e-09	-1.72427	-1.25194
93271322	chr14:93271322:T:C	1.01866e-08	-1.67356	-1.26036
93271330	chr14:93271330:A:G	1.06259e-08	-1.71343	-1.17826
93271732	chr14:93271732:T:C	1.03013e-08	-1.6223	-1.30042
93271858	chr14:93271858:T:C	1.03618e-08	-1.67543	-1.24143
93272317	chr14:93272317:T:C	1.07107e-08	-1.65831	-1.22543
93272405	chr14:93272405:T:G	1.01686e-08	-1.6265	-1.30918
93272530	chr14:93272530:A:T	1.94061e-08	-1.39549	-0.893904
93272842	chr14:93272842:CAGG:C	1.06338e-08	-1.6728	-1.21815
93273004	chr14:93273004:C:G	1.98863e-08	-1.39365	-0.871312
93273005	chr14:93273005:A:G	3.46345e-08	-1.71014	-3.44535e-10
93273009	chr14:93273009:T:C	1.3015e-08	-1.70744	-0.98144
93273209	chr14:93273209:C:T	1.18102e-08	-1.54038	-1.24565
93273246	chr14:93273246:G:A	7.31001e-08	-1.54759e-10	-0.963158
93273790	chr14:93273790:C:A	2.05036e-08	-1.36862	-0.865764
93273865	chr14:93273865:C:T	3.41063e-08	-1.72551	-3.44535e-10
93273902	chr14:93273902:C:T	5.51071e-08	-1.54759e-10	-1.24571
93274485	chr14:93274485:A:G	1.03686e-08	-1.67166	-1.24455
93274560	chr14:93274560:G:A	5.37236e-08	-1.54759e-10	-1.27114
93274613	chr14:93274613:T:TC	1.14255e-07	-1.54759e-10	-0.516553
93274750	chr14:93274750:G:T	5.67297e-08	-1.21669	-3.44535e-10
93274787	chr14:93274787:A:C	1.16358e-08	-1.71635	-1.08455
93275065	chr14:93275065:A:G	4.3728e-08	-1.477	-3.44535e-10
93275415	chr14:93275415:T:A	2.29324e-08	-0.80476	-1.31768
93275918	chr14:93275918:G:A	5.26914e-08	-1.54759e-10	-1.29054
93276148	chr14:93276148:C:T	1.04645e-08	-1.56725	-1.33975
93276446	chr14:93276446:A:G	1.04508e-08	-1.5874	-1.3209
93276740	chr14:93276740:C:T	7.57457e-08	-1.54759e-10	-0.927607
93276863	chr14:93276863:C:T	5.38399e-08	-1.54759e-10	-1.26897
93277033	chr14:93277033:C:T	7.99731e-08	-1.54759e-10	-0.873298
93277844	chr14:93277844:C:A	3.42388e-08	-1.72163	-3.44535e-10
93278139	chr14:93278139:G:A	5.70027e-08	-1.54759e-10	-1.21189
93279234	chr14:93279234:G:A	4.11362e-08	-1.5381	-3.44535e-10
93279605	chr14:93279605:T:C	7.31529e-08	-1.54759e-10	-0.962437
93279745	chr14:93279745:A:C	1.11479e-08	-1.66918	-1.17456
93280216	chr14:93280216:G:A	1.08804e-08	-1.67659	-1.19143
93280321	chr14:93280321:C:T	1.08726e-08	-1.67033	-1.19841
93280448	chr14:93280448:CAA:C	1.08879e-08	-1.67601	-1.19133
93280769	chr14:93280769:C:T	6.88686e-08	-1.54759e-10	-1.02279
93281084	chr14:93281084:T:C	7.43352e-08	-1.54759e-10	-0.946403
93281950	chr14:93281950:A:G	1.06764e-08	-1.57694	-1.31001
93282099	chr14:93282099:T:C	7.84069e-08	-1.54759e-10	-0.893076
93282454	chr14:93282454:T:A	1.369e-08	-1.55432	-1.08401
93283164	chr14:93283164:G:A	5.11145e-08	-1.54759e-10	-1.32092
93283324	chr14:93283324:C:T	2.09886e-08	-1.36428	-0.846735
93283810	chr14:93283810:T:C	1.00953e-08	-1.62369	-1.31923
93284060	chr14:93284060:C:CATT	1.00845e-08	-1.63784	-1.30614
93284153	chr14:93284153:A:G	6.00694e-08	-1.54759e-10	-1.15949
93284489	chr14:93284489:G:T	1.0258e-08	-1.60593	-1.321
93284672	chr14:93284672:C:T	1.06514e-08	-1.71724	-1.17206
93284680	chr14:93284680:A:G	3.53778e-08	-1.6889	-3.44535e-10
93285180	chr14:93285180:T:C	4.10875e-08	-1.53928	-3.44535e-10
93285494	chr14:93285494:T:C	1.126e-07	-0.531149	-3.44535e-10
93285553	chr14:93285553:C:G	9.3075e-08	-1.54759e-10	-0.721583
93286189	chr14:93286189:C:T	2.84552e-08	-1.46427	-0.442383
93286535	chr14:93286535:G:T	5.94842e-07	-1.54759e-10	1.13331
93286723	chr14:93286723:G:A	9.37066e-08	-1.54759e-10	-0.71482
93287462	chr14:93287462:TTAAA:T	1.09462e-08	-1.64895	-1.21305
93287671	chr14:93287671:T:C	5.31388e-08	-1.54759e-10	-1.28208
93287672	chr14:93287672:T:C	4.99032e-08	-1.54759e-10	-1.3449
93288091	chr14:93288091:A:G	1.1349e-08	-1.65525	-1.17061
93289067	chr14:93289067:C:T	8.97503e-08	-1.54759e-10	-0.757957
93289079	chr14:93289079:G:A	1.68362e-08	-1.54667	-0.884787
93289131	chr14:93289131:A:G	4.13964e-08	-1.53179	-3.44535e-10
93289187	chr14:93289187:A:C	1.52015e-07	-1.54759e-10	-0.231011
93289216	chr14:93289216:C:T	2.67154e-08	-0.62443	-1.34532
93289585	chr14:93289585:T:C	2.29398e-07	-1.54759e-10	0.180469
93289896	chr14:93289896:C:T	7.71764e-08	-1.54759e-10	-0.908894
93290154	chr14:93290154:A:C	2.0938e-08	-1.56009	-0.653336
93290353	chr14:93290353:C:T	4.0439e-08	-1.55519	-3.44535e-10
93290447	chr14:93290447:C:T	5.78966e-08	-1.54759e-10	-1.19633
93290766	chr14:93290766:C:G	1.51434e-07	-1.54759e-10	-0.23484
93291727	chr14:93291727:G:A	1.11694e-08	-1.66299	-1.17882
93291802	chr14:93291802:AG:A	2.31929e-08	-1.65114	-0.460002
93292144	chr14:93292144:G:A	1.34725e-07	-0.351755	-3.44535e-10
93293102	chr14:93293102:A:G	1.227e-08	-1.52897	-1.21886
93293309	chr14:93293309:G:A	1.32621e-08	-1.37354	-1.29654
93293510	chr14:93293510:T:C	1.36261e-07	-1.54759e-10	-0.340417
93293628	chr14:93293628:T:C	1.25651e-07	-1.54759e-10	-0.42148
93293777	chr14:93293777:T:C	2.04054e-08	-1.5348	-0.704393
93295195	chr14:93295195:A:G	8.6834e-08	-1.54759e-10	-0.790991
93295287	chr14:93295287:T:A	4.99526e-08	-1.34391	-3.44535e-10
93295761	chr14:93295761:T:C	1.93713e-07	-1.54759e-10	0.011388
93295816	chr14:93295816:C:T	1.11441e-08	-1.5025	-1.34158
93295868	chr14:93295868:T:C	6.47552e-08	-1.54759e-10	-1.08437
93296256	chr14:93296256:TAAC:T	1.06531e-07	-1.54759e-10	-0.58655
93296650	chr14:93296650:A:C	5.2549e-08	-1.54759e-10	-1.29324
93296780	chr14:93296780:T:G	1.29889e-07	-1.54759e-10	-0.388308
93296876	chr14:93296876:A:G	5.10452e-08	-1.54759e-10	-1.32228
93296935	chr14:93296935:A:C	1.56521e-07	-1.54759e-10	-0.201799
93297416	chr14:93297416:G:A	1.37242e-07	-1.54759e-10	-0.333245
93297536	chr14:93297536:T:C	2.74552e-07	-1.62075	1.9809
93297938	chr14:93297938:G:A	1.06466e-07	-1.54759e-10	-0.587165
93298295	chr14:93298295:C:T	1.06983e-07	-1.54759e-10	-0.582316
93298766	chr14:93298766:G:A	3.84428e-08	-1.60582	-3.44535e-10
93299568	chr14:93299568:G:T	1.9601e-08	-1.62056	-0.658851
93300119	chr14:93300119:G:A	4.43954e-08	-1.46185	-3.44535e-10
93300228	chr14:93300228:T:A	3.99177e-08	-1.56817	-3.44535e-10
93300509	chr14:93300509:G:A	1.7333e-07	-1.54759e-10	-0.0997935
93300554	chr14:93300554:G:A	1.39428e-07	-1.54759e-10	-0.317442
93300667	chr14:93300667:C:T	2.19212e-08	-1.61847	-0.549059
93301363	chr14:93301363:C:G	1.292e-08	-1.45806	-1.23816
93301530	chr14:93301530:T:C	1.21655e-08	-1.51831	-1.23807
93301686	chr14:93301686:C:T	1.23724e-08	-1.5119	-1.22762
93301758	chr14:93301758:T:C	1.27199e-08	-1.39601	-1.31581
93301818	chr14:93301818:T:A	4.9892e-08	-1.54759e-10	-1.34513
93301971	chr14:93301971:T:C	2.89611e-08	-0.550139	-1.33889
93302194	chr14:93302194:T:C	5.00074e-08	-1.54759e-10	-1.34282
93302401	chr14:93302401:A:G	1.56364e-07	-1.54759e-10	-0.202804
93302560	chr14:93302560:T:A	6.56668e-08	-1.54759e-10	-1.07039
93302673	chr14:93302673:T:C	1.29772e-08	-1.47828	-1.21352
93303323	chr14:93303323:G:A	1.90073e-07	-1.54759e-10	-0.00758239
93303346	chr14:93303346:G:A	2.04103e-08	-1.59365	-0.645294
93304255	chr14:93304255:C:T	6.73272e-08	-1.54759e-10	-1.04542
93304375	chr14:93304375:G:A	4.35594e-08	-1.48086	-3.44535e-10
93304497	chr14:93304497:G:A	8.33911e-08	-1.54759e-10	-0.831447
93304604	chr14:93304604:G:A	1.28381e-08	-1.39028	-1.31229
93304631	chr14:93304631:C:T	8.69573e-08	-1.54759e-10	-0.789571
93304674	chr14:93304674:T:C	9.7728e-09	-1.65522	-1.32016
93305288	chr14:93305288:A:T	7.7637e-08	-1.54759e-10	-0.902944
93305324	chr14:93305324:T:A	8.1791e-08	-1.54759e-10	-0.850821
93305426	chr14:93305426:T:C	7.64157e-08	-1.54759e-10	-0.9188
93305489	chr14:93305489:T:A	8.33866e-08	-1.54759e-10	-0.831501
93305656	chr14:93305656:T:G	6.70733e-08	-1.54759e-10	-1.0492
93305743	chr14:93305743:C:T	9.80124e-09	-1.62669	-1.34579
93306064	chr14:93306064:G:A	6.07486e-08	-1.54759e-10	-1.14824
93306154	chr14:93306154:T:A	1.09712e-08	-1.65386	-1.20585
93306426	chr14:93306426:ACCT:A	7.62072e-08	-1.54759e-10	-0.921533
93306555	chr14:93306555:A:T	1.20232e-08	-1.51548	-1.25268
93306696	chr14:93306696:C:T	1.24996e-07	-1.54759e-10	-0.426707
93307156	chr14:93307156:T:C	2.05998e-08	-1.59057	-0.63914
93307844	chr14:93307844:G:A	1.91722e-08	-1.37424	-0.927282
93307984	chr14:93307984:C:T	8.67396e-08	-1.54759e-10	-0.792078
93307985	chr14:93307985:T:C	8.58642e-08	-1.54759e-10	-0.802222
93308219	chr14:93308219:G:A	5.69464e-08	-1.54759e-10	-1.21288
93308297	chr14:93308297:AAAAAAAAG:A	1.09967e-08	-1.6559	-1.20149
93308407	chr14:93308407:A:G	2.54873e-08	-1.68289	-0.333921
93308682	chr14:93308682:A:C	1.40485e-08	-1.28978	-1.3227
93308727	chr14:93308727:T:C	1.09877e-08	-1.53996	-1.31826
93308889	chr14:93308889:A:G	1.91834e-08	-1.36156	-0.939385
93309107	chr14:93309107:C:T	5.737e-08	-1.54759e-10	-1.20547
93309393	chr14:93309393:C:T	1.08348e-08	-1.56258	-1.30965
93309411	chr14:93309411:A:G	1.23042e-07	-1.54759e-10	-0.44246
93309977	chr14:93309977:C:G	5.17666e-08	-1.54759e-10	-1.30824
93310231	chr14:93310231:T:G	2.09586e-07	-1.54759e-10	0.0901444
93310460	chr14:93310460:T:C	1.01652e-07	-1.54759e-10	-0.633434
93310601	chr14:93310601:C:T	1.51013e-07	-1.54759e-10	-0.237619
93310768	chr14:93310768:A:C	4.08845e-08	-1.54424	-3.44535e-10
93310887	chr14:93310887:A:G	4.99999e-08	-1.54759e-10	-1.34297
93311118	chr14:93311118:T:C	7.70651e-08	-1.54759e-10	-0.910338
93311939	chr14:93311939:TTAAG:T	4.13988e-08	-1.53174	-3.44535e-10
93312096	chr14:93312096:C:T	8.05158e-08	-1.54759e-10	-0.866534
93312142	chr14:93312142:C:T	7.49339e-08	-1.54759e-10	-0.938383
93312395	chr14:93312395:T:C	1.06376e-08	-1.62211	-1.26848
93312429	chr14:93312429:C:T	1.26678e-08	-1.38156	-1.33437
93312452	chr14:93312452:G:A	2.02816e-08	-1.58782	-0.657457
93312996	chr14:93312996:C:T	1.94843e-08	-1.58642	-0.698959
93313115	chr14:93313115:G:A	3.94348e-08	-1.58034	-3.44535e-10
93313125	chr14:93313125:G:C	4.09984e-08	-1.54146	-3.44535e-10
93313624	chr14:93313624:C:T	3.51897e-08	-1.69423	-3.44535e-10
93313646	chr14:93313646:T:C	4.14342e-08	-1.53088	-3.44535e-10
93314041	chr14:93314041:C:T	1.23815e-08	-1.48079	-1.25799
93314093	chr14:93314093:C:T	7.60973e-08	-1.54759e-10	-0.922975
93314700	chr14:93314700:G:A	1.99711e-07	-1.54759e-10	0.0418841
93314929	chr14:93314929:T:C	4.38889e-08	-1.47333	-3.44535e-10
93315087	chr14:93315087:T:C	8.27963e-08	-1.54759e-10	-0.838605
93315274	chr14:93315274:TTCAAG:T	2.01821e-07	0.0523925	-3.44535e-10
93316280	chr14:93316280:AAT:A	2.03454e-07	-1.54759e-10	0.0604517
93316375	chr14:93316375:C:T	7.60433e-08	-1.54759e-10	-0.923685
93316376	chr14:93316376:G:A	6.70404e-08	-1.54759e-10	-1.04969
93316721	chr14:93316721:A:T	1.07904e-08	-1.63658	-1.23976
93316830	chr14:93316830:T:C	1.62698e-08	-1.34786	-1.11782
93316899	chr14:93316899:C:T	8.02017e-08	-1.54759e-10	-0.870443
93317097	chr14:93317097:T:C	1.10088e-08	-1.63169	-1.2246
93317139	chr14:93317139:A:G	1.23341e-08	-1.48967	-1.25295
93317285	chr14:93317285:G:A	5.3174e-08	-1.54759e-10	-1.28142
93317652	chr14:93317652:A:G	1.24817e-08	-1.492	-1.23873
93317946	chr14:93317946:A:C	1.11862e-08	-1.67867	-1.16164
93317956	chr14:93317956:T:C	1.05435e-08	-1.65379	-1.24568
93318038	chr14:93318038:G:A	1.86468e-08	-1.35224	-0.97708
93318100	chr14:93318100:C:T	6.21552e-08	-1.54759e-10	-1.12535
93318173	chr14:93318173:TC:T	6.30995e-08	-1.54759e-10	-1.11027
93318322	chr14:93318322:G:A	2.0273e-08	-1.1662	-1.0795
93318718	chr14:93318718:A:G	7.7416e-08	-1.54759e-10	-0.905794
93319033	chr14:93319033:A:G	1.97368e-08	-1.60485	-0.667652
93319105	chr14:93319105:G:T	1.89644e-08	-1.34743	-0.964996
93319120	chr14:93319120:C:T	1.27278e-07	-1.54759e-10	-0.408616
93319409	chr14:93319409:A:G	1.24832e-08	-1.47602	-1.25458
93319601	chr14:93319601:A:G	1.27267e-08	-1.39711	-1.31417
93319635	chr14:93319635:G:T	1.22705e-08	-1.50233	-1.24546
93320322	chr14:93320322:T:C	1.9912e-08	-1.57808	-0.685591
93320401	chr14:93320401:C:G	7.76066e-08	-1.54759e-10	-0.903336
93320583	chr14:93320583:GAGAATTACAGC:G	7.73321e-08	-1.54759e-10	-0.90688
93320926	chr14:93320926:A:C	2.04799e-08	-1.57532	-0.660225
93321014	chr14:93321014:C:T	1.22853e-08	-1.49474	-1.25184
93321046	chr14:93321046:A:G	8.73798e-08	-1.54759e-10	-0.784724
93321580	chr14:93321580:A:G	4.12537e-08	-1.53525	-3.44535e-10
93321589	chr14:93321589:T:A	2.05552e-08	-1.30791	-0.923963
93321635	chr14:93321635:G:A	1.9621e-08	-1.31333	-0.965051
93321862	chr14:93321862:A:G	7.80479e-08	-1.54759e-10	-0.897665
93322001	chr14:93322001:A:C	4.42674e-08	-1.46474	-3.44535e-10
93322268	chr14:93322268:C:T	1.90561e-08	-1.56721	-0.740386
93322358	chr14:93322358:A:G	1.89037e-08	-1.58513	-0.730502
93322394	chr14:93322394:T:C	1.25566e-08	-1.46987	-1.25487
93322504	chr14:93322504:G:T	1.90886e-08	-1.58227	-0.723627
93322509	chr14:93322509:AG:A	1.90063e-08	-1.57216	-0.738058
93322612	chr14:93322612:G:C	1.05482e-08	-1.55333	-1.34571
93323015	chr14:93323015:C:G	1.06408e-07	-1.54759e-10	-0.587712
93323314	chr14:93323314:G:A	1.08007e-08	-1.65335	-1.22202
93323751	chr14:93323751:T:C	7.85079e-08	-1.54759e-10	-0.891789
93323796	chr14:93323796:C:T	7.85079e-08	-1.54759e-10	-0.891789
93323930	chr14:93323930:T:C	1.09107e-08	-1.64363	-1.22161
93324286	chr14:93324286:T:A	8.12461e-08	-1.54759e-10	-0.857506
93324709	chr14:93324709:C:T	1.85115e-08	-1.59999	-0.736606
93324910	chr14:93324910:C:A	5.75537e-08	-1.54759e-10	-1.20227
93325383	chr14:93325383:C:G	5.56384e-08	-1.54759e-10	-1.23611
93325429	chr14:93325429:G:GT	1.24551e-08	-1.49181	-1.24105
93325507	chr14:93325507:G:C	1.82777e-08	-1.5947	-0.754604
93326072	chr14:93326072:C:T	1.74348e-08	-1.34779	-1.04873
93326087	chr14:93326087:C:CT	8.66111e-08	-1.54759e-10	-0.79356
93326278	chr14:93326278:G:A	7.59182e-08	-1.54759e-10	-0.925332
93326558	chr14:93326558:T:G	5.10082e-08	-1.54759e-10	-1.323
93326579	chr14:93326579:G:A	1.18117e-08	-1.52389	-1.262
93326623	chr14:93326623:G:A	1.30974e-08	-1.36056	-1.32201
93326670	chr14:93326670:C:T	2.11369e-08	-1.5344	-0.669571
93326734	chr14:93326734:G:A	3.49673e-08	-1.70058	-3.44535e-10
93326983	chr14:93326983:C:T	1.16738e-08	-1.62637	-1.17127
93327173	chr14:93327173:C:G	1.86537e-08	-1.5936	-0.735346
93327510	chr14:93327510:C:T	4.68912e-08	-1.40716	-3.44535e-10
93328855	chr14:93328855:T:C	1.27937e-08	-1.37795	-1.32808
93328859	chr14:93328859:G:A	1.8571e-08	-1.58624	-0.747149
93329129	chr14:93329129:T:C	1.25044e-07	-1.54759e-10	-0.426319
93329184	chr14:93329184:A:C	1.1812e-07	-1.54759e-10	-0.483291
93329191	chr14:93329191:T:A	1.82808e-08	-1.62254	-0.726602
93329362	chr14:93329362:C:A	1.19018e-08	-1.53047	-1.24783
93329501	chr14:93329501:T:C	5.33749e-08	-1.27765	-3.44535e-10
93329831	chr14:93329831:G:T	1.91998e-08	-1.55836	-0.741727
93330065	chr14:93330065:T:C	1.11143e-08	-1.71244	-1.13431
93330439	chr14:93330439:A:G	1.23789e-08	-1.51281	-1.22618
93330545	chr14:93330545:C:T	1.89502e-08	-1.55616	-0.757012
93330754	chr14:93330754:C:T	9.81329e-09	-1.62566	-1.34559
93330820	chr14:93330820:G:T	1.75517e-08	-1.40156	-0.988277
93330854	chr14:93330854:G:A	1.96099e-08	-1.55031	-0.728648
93331307	chr14:93331307:C:T	6.61676e-08	-1.54759e-10	-1.0628
93331568	chr14:93331568:C:T	3.43721e-08	-1.71774	-3.44535e-10
93331699	chr14:93331699:G:A	6.55127e-08	-1.54759e-10	-1.07274
93332079	chr14:93332079:G:A	1.04311e-08	-1.68202	-1.22818
93332360	chr14:93332360:A:T	1.89573e-08	-1.54245	-0.770347
93332569	chr14:93332569:C:T	1.94227e-08	-1.53542	-0.753124
93333105	chr14:93333105:C:T	5.16225e-08	-1.54759e-10	-1.31103
93333297	chr14:93333297:C:T	5.48345e-08	-1.54759e-10	-1.25067
93333642	chr14:93333642:A:G	5.73084e-08	-1.20654	-3.44535e-10
93333716	chr14:93333716:G:A	1.05118e-07	-1.54759e-10	-0.5999
93333796	chr14:93333796:G:A	5.03436e-08	-1.54759e-10	-1.33612
93333830	chr14:93333830:T:C	2.09601e-08	-1.36515	-0.847218
93333894	chr14:93333894:A:G	1.63607e-07	-1.54759e-10	-0.157523
93333972	chr14:93333972:GAC:G	1.06166e-08	-1.67474	-1.21783
93334238	chr14:93334238:C:T	3.41769e-08	-1.72344	-3.44535e-10
93334576	chr14:93334576:T:C	1.90194e-08	-1.56515	-0.744375
93335632	chr14:93335632:C:G	5.62649e-08	-1.54759e-10	-1.22492
93336290	chr14:93336290:A:G	4.07695e-08	-1.54705	-3.44535e-10
93336945	chr14:93336945:C:T	1.64608e-08	-1.62521	-0.828803
93337063	chr14:93337063:G:A	1.04246e-08	-1.68363	-1.22719
93337080	chr14:93337080:C:T	6.32481e-08	-1.54759e-10	-1.10792
93337236	chr14:93337236:A:G	1.76843e-08	-1.61337	-0.76894
93337807	chr14:93337807:C:T	3.58389e-08	-1.67595	-3.44535e-10
93337986	chr14:93337986:T:C	1.83419e-08	-1.60179	-0.744011
93338061	chr14:93338061:G:A	1.41678e-07	-1.54759e-10	-0.301435
93338588	chr14:93338588:A:T	3.65427e-08	-1.65651	-3.44535e-10
93338630	chr14:93338630:A:G	1.79123e-08	-1.61269	-0.75681
93338636	chr14:93338636:G:A	8.41225e-08	-1.54759e-10	-0.822714
93338799	chr14:93338799:T:C	1.82205e-08	-1.60279	-0.749649
93338850	chr14:93338850:T:C	5.77813e-08	-1.54759e-10	-1.19832
93338950	chr14:93338950:G:A	8.57675e-08	-1.54759e-10	-0.803348
93339072	chr14:93339072:C:T	1.82748e-08	-1.59787	-0.751597
93339261	chr14:93339261:T:C	4.29165e-08	-1.49573	-3.44535e-10
93339316	chr14:93339316:T:C	1.26176e-07	-0.417314	-3.44535e-10
93339535	chr14:93339535:G:A	9.73102e-08	-1.54759e-10	-0.677085
93339745	chr14:93339745:G:A	1.78578e-08	-1.61051	-0.762039
93339981	chr14:93339981:C:T	1.81182e-08	-1.61017	-0.747903
93340077	chr14:93340077:T:C	1.79983e-08	-1.60732	-0.75739
93340090	chr14:93340090:T:C	1.77025e-08	-1.60163	-0.779656
93340164	chr14:93340164:T:C	1.83549e-08	-1.6136	-0.731489
93340180	chr14:93340180:T:C	1.29155e-08	-1.48787	-1.20869
93340217	chr14:93340217:C:T	6.79747e-08	-1.54759e-10	-1.03585
93340389	chr14:93340389:C:G	2.51461e-07	-1.59247	1.86477
93340398	chr14:93340398:C:T	2.40417e-08	-1.55844	-0.516757
93340549	chr14:93340549:A:G	8.0437e-08	-1.54759e-10	-0.867514
93340799	chr14:93340799:TG:T	9.19865e-08	-1.54759e-10	-0.733347
93340971	chr14:93340971:A:G	2.10634e-07	-1.54759e-10	0.0951345
93341337	chr14:93341337:A:T	1.81619e-08	-1.64338	-0.712281
93341353	chr14:93341353:C:T	8.81893e-08	-1.54759e-10	-0.775503
93341372	chr14:93341372:G:A	4.63195e-08	-1.41943	-3.44535e-10
93341381	chr14:93341381:T:C	1.7468e-08	-1.63906	-0.755559
93341442	chr14:93341442:T:C	3.51317e-08	-1.69588	-3.44535e-10
93341758	chr14:93341758:A:G	5.67522e-08	-1.54759e-10	-1.21629
93341792	chr14:93341792:G:A	1.67332e-07	-1.54759e-10	-0.135009
93342266	chr14:93342266:A:G	4.81797e-08	-1.38005	-3.44535e-10
93342274	chr14:93342274:T:C	1.76446e-08	-1.60616	-0.778392
93343193	chr14:93343193:C:T	1.81426e-08	-1.59311	-0.763622
93343511	chr14:93343511:A:G	2.08307e-08	-1.51287	-0.705693
93343702	chr14:93343702:G:A	1.10599e-08	-1.68355	-1.16812
93343764	chr14:93343764:CTTTCTCATTCAT:C	5.05769e-08	-1.54759e-10	-1.33149
93343778	chr14:93343778:G:GAGC	5.03326e-08	-1.54759e-10	-1.33634
93343885	chr14:93343885:C:T	1.81488e-08	-1.60179	-0.754593
93344250	chr14:93344250:A:G	3.69581e-08	-1.6452	-3.44535e-10
93344565	chr14:93344565:A:C	1.77755e-08	-1.63121	-0.745959
93344964	chr14:93344964:G:A	4.80544e-08	-1.38266	-3.44535e-10
93345192	chr14:93345192:A:G	1.77359e-08	-1.62897	-0.750434
93345250	chr14:93345250:C:T	1.73484e-07	-1.54759e-10	-0.0989036
93345537	chr14:93345537:G:A	1.77817e-08	-1.62466	-0.752158
93345644	chr14:93345644:A:G	1.84912e-08	-1.63099	-0.706704
93345658	chr14:93345658:G:GA	1.50272e-07	-1.54759e-10	-0.242538
93345713	chr14:93345713:A:G	5.81412e-08	-1.54759e-10	-1.19211
93345735	chr14:93345735:G:T	5.82016e-08	-1.54759e-10	-1.19108
93345738	chr14:93345738:A:G	1.77714e-08	-1.63208	-0.745323
93345779	chr14:93345779:AAGAACCATGACTTCAGAT:A	1.7633e-08	-1.6324	-0.75282
93345968	chr14:93345968:G:A	1.89273e-08	-1.61986	-0.694526
93346372	chr14:93346372:G:A	6.53045e-08	-1.54759e-10	-1.07593
93346504	chr14:93346504:C:T	9.72262e-09	-1.68066	-1.29987
93346505	chr14:93346505:G:A	1.05941e-07	-1.54759e-10	-0.592105
93346528	chr14:93346528:T:C	1.86461e-08	-1.62759	-0.70176
93346670	chr14:93346670:A:AG	1.86645e-08	-1.63064	-0.697725
93346953	chr14:93346953:AAG:A	2.67097e-07	-1.54759e-10	0.332624
93346986	chr14:93346986:G:A	1.80632e-08	-1.62779	-0.733318
93347380	chr14:93347380:C:T	1.21532e-07	-1.54759e-10	-0.454811
93347577	chr14:93347577:G:T	5.69403e-08	-1.54759e-10	-1.21298
93347642	chr14:93347642:G:A	1.02493e-08	-1.69824	-1.22953
93347713	chr14:93347713:A:C	6.0989e-08	-1.54759e-10	-1.14429
93347831	chr14:93347831:C:G	2.25052e-08	-1.50493	-0.636313
93347844	chr14:93347844:T:C	2.65864e-08	-0.958728	-1.01586
93347866	chr14:93347866:T:A	9.62193e-09	-1.70387	-1.28707
93347908	chr14:93347908:G:C	2.2534e-08	-1.49593	-0.644032
93348147	chr14:93348147:A:G	2.80818e-08	-0.964967	-0.9549
93348239	chr14:93348239:C:T	1.53904e-07	-1.54759e-10	-0.218658
93349210	chr14:93349210:G:A	2.18591e-08	-1.51121	-0.659167
93349410	chr14:93349410:G:A	2.24998e-08	-1.51257	-0.62891
93349499	chr14:93349499:CCTATA:C	3.589e-08	-1.67453	-3.44535e-10
93349546	chr14:93349546:C:T	9.57228e-09	-1.70702	-1.2891
93349879	chr14:93349879:A:T	1.72254e-08	-1.41845	-0.990155
93349901	chr14:93349901:C:G	2.22661e-08	-1.50136	-0.650561
93349990	chr14:93349990:A:G	4.54865e-08	-1.43757	-3.44535e-10
93350223	chr14:93350223:A:T	2.11438e-08	-1.52805	-0.675595
93350252	chr14:93350252:T:G	4.35888e-08	-1.48019	-3.44535e-10
93350326	chr14:93350326:T:C	5.21364e-08	-1.54759e-10	-1.30113
93350593	chr14:93350593:C:G	2.82308e-08	-0.969175	-0.945399
93350720	chr14:93350720:T:A	6.71042e-08	-1.54759e-10	-1.04874
93350847	chr14:93350847:C:CTGT	2.22393e-08	-1.50483	-0.6483
93350932	chr14:93350932:G:C	3.59912e-08	-1.67171	-3.44535e-10
93351061	chr14:93351061:C:CT	2.27132e-08	-1.51868	-0.613361
93351184	chr14:93351184:T:C	2.21115e-08	-1.51467	-0.644217
93351532	chr14:93351532:A:G	8.52416e-08	-1.54759e-10	-0.809499
93351646	chr14:93351646:G:A	3.44384e-08	-1.52132	-0.194496
93351976	chr14:93351976:A:G	5.6768e-08	-1.54759e-10	-1.21602
93352060	chr14:93352060:C:T	3.58899e-08	-0.973067	-0.701466
93352121	chr14:93352121:G:A	5.15566e-08	-1.54759e-10	-1.31231
93352172	chr14:93352172:G:T	5.22834e-08	-1.54759e-10	-1.29831
93352561	chr14:93352561:A:C	9.7008e-09	-1.70568	-1.2771
93352870	chr14:93352870:C:T	1.28239e-08	-1.45627	-1.24741
93352900	chr14:93352900:G:A	9.49374e-09	-1.71084	-1.29351
93353464	chr14:93353464:G:A	5.60443e-08	-1.54759e-10	-1.22885
93353569	chr14:93353569:C:T	8.82929e-08	-1.54759e-10	-0.774329
93353607	chr14:93353607:C:T	1.44187e-07	-1.54759e-10	-0.283876
93353789	chr14:93353789:A:G	5.82764e-08	-1.54759e-10	-1.18979
93353928	chr14:93353928:C:T	2.66622e-08	-0.85472	-1.11702
93354205	chr14:93354205:A:T	1.2008e-08	-1.67731	-1.0921
93354916	chr14:93354916:A:G	1.25486e-07	-1.54759e-10	-0.422793
93355535	chr14:93355535:G:A	1.24568e-07	-1.54759e-10	-0.430136
93355973	chr14:93355973:G:A	1.4036e-08	-1.50889	-1.10448
93356049	chr14:93356049:G:A	4.01039e-08	-1.56352	-3.44535e-10
93356638	chr14:93356638:G:A	4.98566e-08	-1.54759e-10	-1.34584
93356734	chr14:93356734:T:A	9.06764e-09	-1.71499	-1.33528
93356810	chr14:93356810:G:A	2.0279e-07	-1.54759e-10	0.0571835
93357030	chr14:93357030:G:A	7.71599e-08	-1.54759e-10	-0.909108
93358022	chr14:93358022:G:A	1.18123e-08	-1.45825	-1.32759
93358132	chr14:93358132:C:T	5.76102e-08	-1.54759e-10	-1.20129
93358667	chr14:93358667:T:C	8.45777e-08	-0.598847	-0.21847
93358810	chr14:93358810:T:A	1.18039e-08	-1.46819	-1.31837
93359417	chr14:93359417:C:T	1.18046e-08	-1.67878	-1.10771
93360033	chr14:93360033:G:A	1.787e-07	-1.54759e-10	-0.0692817
93360040	chr14:93360040:T:C	4.03123e-08	-1.55833	-3.44535e-10
93360326	chr14:93360326:A:G	2.09007e-08	-1.17069	-1.04452
93360917	chr14:93360917:C:A	1.26852e-08	-1.6748	-1.03975
93361250	chr14:93361250:AAGAAAAGAAG:A	1.48499e-07	-1.54759e-10	-0.25441
93361255	chr14:93361255:AAGAAG:A	1.89634e-08	-1.35693	-0.95555
93361321	chr14:93361321:G:A	1.21556e-07	-1.54759e-10	-0.454616
93361627	chr14:93361627:CAT:C	5.45175e-08	-1.54759e-10	-1.25647
93361909	chr14:93361909:T:A	5.38019e-08	-1.54759e-10	-1.26968
93361944	chr14:93361944:G:A	1.22577e-08	-1.42527	-1.32356
93362843	chr14:93362843:A:G	1.19524e-08	-1.44868	-1.32537
93363001	chr14:93363001:C:T	3.77331e-08	-1.62445	-3.44535e-10
93363821	chr14:93363821:C:T	1.2266e-08	-1.67965	-1.06851
93363877	chr14:93363877:C:G	9.994e-08	-1.54759e-10	-0.650418
93364011	chr14:93364011:C:T	7.33357e-08	-0.494532	-0.465408
93364030	chr14:93364030:C:T	9.0132e-08	-1.54759e-10	-0.753713
93364242	chr14:93364242:T:G	9.59794e-08	-1.54759e-10	-0.690855
93364248	chr14:93364248:C:A	5.20387e-08	-1.54759e-10	-1.303
93364434	chr14:93364434:T:C	1.21219e-07	-1.54759e-10	-0.457392
93364805	chr14:93364805:T:A	1.22436e-08	-1.42939	-1.32059
93364935	chr14:93364935:G:GT	3.50184e-08	-1.69911	-3.44535e-10
93365051	chr14:93365051:A:G	1.79925e-08	-1.4938	-0.87123
93366058	chr14:93366058:T:G	2.4268e-08	-0.940732	-1.1251
93366597	chr14:93366597:G:A	9.03624e-08	-1.54759e-10	-0.75116
93366717	chr14:93366717:C:T	4.98668e-08	-1.54759e-10	-1.34563
93366933	chr14:93366933:C:G	5.20675e-08	-1.54759e-10	-1.30245
93367428	chr14:93367428:C:T	5.03945e-08	-1.54759e-10	-1.33511
93367643	chr14:93367643:AATAAC:A	6.87581e-08	-0.543912	-0.480482
93368060	chr14:93368060:T:C	1.94051e-07	-1.54759e-10	0.0131323
93368179	chr14:93368179:G:T	9.59911e-08	-1.54759e-10	-0.690733
93368393	chr14:93368393:A:T	1.2043e-07	-1.54759e-10	-0.463922
93368735	chr14:93368735:G:C	7.0669e-08	-1.54759e-10	-0.996981
93368845	chr14:93368845:T:C	2.42773e-08	-0.936522	-1.12892
93369586	chr14:93369586:A:G	1.10281e-07	-0.551955	-3.44535e-10
93369923	chr14:93369923:G:A	7.86785e-08	-1.69338	0.803765
93370113	chr14:93370113:T:C	5.22818e-08	-1.54759e-10	-1.29834
93370466	chr14:93370466:C:T	7.45332e-08	-1.54759e-10	-0.943744
93370589	chr14:93370589:G:A	4.45413e-08	-1.45857	-3.44535e-10
93370629	chr14:93370629:A:G	2.07877e-08	-1.37531	-0.845316
93371012	chr14:93371012:C:G	1.94462e-08	-1.42635	-0.860991
93371014	chr14:93371014:T:C	5.08271e-08	-1.54759e-10	-1.32656
93371071	chr14:93371071:A:C	1.92428e-08	-1.41635	-0.881505
93371446	chr14:93371446:A:G	5.47464e-08	-1.54759e-10	-1.25228
93371580	chr14:93371580:C:T	1.47414e-07	-1.54759e-10	-0.261742
93372187	chr14:93372187:ATAAT:A	6.82755e-08	-1.35296	0.32152
93373627	chr14:93373627:T:C	5.3813e-08	-1.54759e-10	-1.26947
93373629	chr14:93373629:GAAAA:G	1.26419e-07	-1.54759e-10	-0.415386
93373649	chr14:93373649:T:G	1.90883e-08	-1.42202	-0.883896
93373847	chr14:93373847:A:G	1.7183e-08	-1.33355	-1.07752
93374040	chr14:93374040:G:A	1.77918e-08	-1.42693	-0.949316
93374589	chr14:93374589:C:T	4.99991e-08	-1.54759e-10	-1.34298
93374698	chr14:93374698:C:G	6.90409e-08	-1.33987	0.319579
93374734	chr14:93374734:A:G	2.34639e-08	-0.964322	-1.1352
93374812	chr14:93374812:G:T	6.82543e-08	-1.35133	0.319579
93375008	chr14:93375008:CA:C	5.20687e-08	-1.54759e-10	-1.30242
93375837	chr14:93375837:A:G	4.04174e-08	-1.55573	-3.44535e-10
93376195	chr14:93376195:G:C	9.1066e-08	-1.54759e-10	-0.743404
93376228	chr14:93376228:G:A	1.61918e-07	-1.54759e-10	-0.167899
93376304	chr14:93376304:G:A	9.46584e-09	-1.68806	-1.31924
93376333	chr14:93376333:G:A	1.25296e-07	-1.54759e-10	-0.42431
93376445	chr14:93376445:A:T	1.39079e-07	-1.54759e-10	-0.319944
93376462	chr14:93376462:C:T	2.13182e-08	-1.38312	-0.812302
93376493	chr14:93376493:C:T	9.78917e-09	-1.70802	-1.26569
93377190	chr14:93377190:C:T	5.01453e-08	-1.54759e-10	-1.34006
93377215	chr14:93377215:G:A	1.11454e-08	-1.49852	-1.34543
93377234	chr14:93377234:C:T	5.34515e-08	-1.54759e-10	-1.27621
93377245	chr14:93377245:A:G	3.46885e-08	-1.70858	-3.44535e-10
93377373	chr14:93377373:T:C	2.0066e-08	-1.3882	-0.867759
93377941	chr14:93377941:C:T	4.56098e-08	-1.43486	-3.44535e-10
93378044	chr14:93378044:A:C	4.98575e-08	-1.54759e-10	-1.34582
93378663	chr14:93378663:T:G	4.83694e-08	-0.789058	-0.587062
93378691	chr14:93378691:G:A	1.26089e-07	-1.54759e-10	-0.418001
93378828	chr14:93378828:C:A	5.01301e-08	-1.54759e-10	-1.34037
93378888	chr14:93378888:A:G	3.5511e-08	-1.68515	-3.44535e-10
93379005	chr14:93379005:G:A	1.38299e-07	-1.54759e-10	-0.325569
93379205	chr14:93379205:A:G	5.15329e-08	-1.54759e-10	-1.31277
93379321	chr14:93379321:G:T	3.63909e-08	-0.578283	-1.08239
93379512	chr14:93379512:C:T	4.69594e-08	-1.4057	-3.44535e-10
93379802	chr14:93379802:A:G	1.07685e-08	-1.53631	-1.34205
93379868	chr14:93379868:AT:A	7.26356e-08	-1.54759e-10	-0.969533
93380310	chr14:93380310:A:G	5.08183e-08	-1.54759e-10	-1.32673
93380828	chr14:93380828:T:C	7.25108e-08	-1.54759e-10	-0.971253
93381279	chr14:93381279:T:C	1.02524e-07	0.0305055	-0.655399
93381295	chr14:93381295:C:T	5.57745e-08	-1.54759e-10	-1.23367
93382336	chr14:93382336:GT:G	5.66135e-08	-1.21874	-3.44535e-10
93382761	chr14:93382761:C:T	8.88894e-08	-1.54759e-10	-0.767595
93383725	chr14:93383725:C:T	8.52827e-08	-1.54759e-10	-0.809016
93383833	chr14:93383833:C:T	1.3471e-08	-1.38849	-1.26596
93384248	chr14:93384248:G:A	1.99004e-08	-1.4369	-0.827346
93384534	chr14:93384534:T:A	7.56508e-08	-1.54759e-10	-0.92886
93384714	chr14:93384714:C:T	4.16813e-08	-1.52494	-3.44535e-10
93385133	chr14:93385133:G:A	5.0067e-08	-1.54759e-10	-1.34163
93385257	chr14:93385257:G:T	5.07836e-08	-1.54759e-10	-1.32742
93385404	chr14:93385404:C:CTAGT	1.95897e-08	-1.45499	-0.824994
93385530	chr14:93385530:G:A	3.94446e-08	-1.58009	-3.44535e-10
93385744	chr14:93385744:A:G	9.68273e-09	-1.64526	-1.33939
93385956	chr14:93385956:C:G	5.34954e-08	-1.54759e-10	-1.27539
93386404	chr14:93386404:G:T	2.42516e-08	-0.872669	-1.19384
93386795	chr14:93386795:A:G	5.37076e-08	-1.54759e-10	-1.27143
93386827	chr14:93386827:G:T	4.58815e-08	-1.42893	-3.44535e-10
93386841	chr14:93386841:A:G	3.58051e-08	-1.6769	-3.44535e-10
93387149	chr14:93387149:G:A	4.54746e-08	-1.43783	-3.44535e-10
93387223	chr14:93387223:G:A	1.81294e-08	-1.36717	-0.990279
93387279	chr14:93387279:T:C	7.56474e-08	-1.54759e-10	-0.928905
93387318	chr14:93387318:G:C	5.04297e-08	-1.54759e-10	-1.33441
93387733	chr14:93387733:C:T	6.91231e-08	-1.54759e-10	-1.0191
93387928	chr14:93387928:G:A	1.85864e-08	-1.46724	-0.865314
93388114	chr14:93388114:T:C	4.51101e-08	-1.44588	-3.44535e-10
93388214	chr14:93388214:C:T	4.72891e-08	-1.39871	-3.44535e-10
93388272	chr14:93388272:C:T	2.31627e-08	-0.957133	-1.15531
93388603	chr14:93388603:T:G	6.07404e-08	-1.54759e-10	-1.14838
93388801	chr14:93388801:C:A	1.17845e-07	-1.54759e-10	-0.485615
93388865	chr14:93388865:G:A	1.709e-07	-1.54759e-10	-0.113909
93389630	chr14:93389630:C:CCCA	6.04002e-08	-1.54759e-10	-1.154
93389632	chr14:93389632:AG:A	6.16668e-08	-1.54759e-10	-1.13324
93390593	chr14:93390593:G:A	2.39376e-08	-0.937966	-1.14157
93390670	chr14:93390670:T:C	5.2726e-08	-1.54759e-10	-1.28988
93390699	chr14:93390699:A:G	5.59698e-08	-1.54759e-10	-1.23018
93390970	chr14:93390970:TA:T	1.08702e-08	-1.52755	-1.34141
93391522	chr14:93391522:G:T	1.29187e-08	-1.6939	-1.00241
93391735	chr14:93391735:T:C	5.11543e-08	-1.54759e-10	-1.32014
93391782	chr14:93391782:C:T	4.78779e-08	-1.38633	-3.44535e-10
93391865	chr14:93391865:T:C	5.07228e-08	-1.32861	-3.44535e-10
93392102	chr14:93392102:A:C	4.65729e-08	-1.41397	-3.44535e-10
93392264	chr14:93392264:C:T	2.27948e-08	-0.987592	-1.14087
93392678	chr14:93392678:T:C	5.106e-08	-1.54759e-10	-1.32199
93392771	chr14:93392771:TG:T	9.25034e-09	-1.68747	-1.34286
93393014	chr14:93393014:A:G	1.11693e-08	-1.60867	-1.23315
93393272	chr14:93393272:G:A	5.89913e-08	-1.54759e-10	-1.1776
93393798	chr14:93393798:T:G	4.60151e-08	-1.42602	-3.44535e-10
93393904	chr14:93393904:CT:C	4.45164e-08	-1.45913	-3.44535e-10
93394497	chr14:93394497:G:A	2.29707e-08	-0.959087	-1.16168
93394857	chr14:93394857:A:G	2.17383e-08	-0.967338	-1.20857
93394990	chr14:93394990:G:A	2.50081e-07	-1.54759e-10	0.266795
93395027	chr14:93395027:T:C	7.31232e-08	-1.54759e-10	-0.962843
93395102	chr14:93395102:T:C	5.79948e-08	-1.54759e-10	-1.19464
93395124	chr14:93395124:C:T	1.66826e-07	-1.54759e-10	-0.138039
93395215	chr14:93395215:T:C	8.70426e-08	-1.54759e-10	-0.788591
93395306	chr14:93395306:T:C	1.86401e-08	-1.45769	-0.871983
93395452	chr14:93395452:G:A	5.85397e-08	-1.54759e-10	-1.18528
93396246	chr14:93396246:A:T	2.407e-07	-1.54759e-10	0.228562
93396326	chr14:93396326:T:C	5.00158e-08	-1.54759e-10	-1.34265
93396428	chr14:93396428:CA:C	9.52529e-08	-1.54759e-10	-0.698453
93396901	chr14:93396901:G:A	5.07751e-08	-1.54759e-10	-1.32758
93397448	chr14:93397448:G:T	1.08222e-08	-1.53352	-1.33987
93397897	chr14:93397897:A:T	1.91577e-08	-1.40016	-0.902123
93398086	chr14:93398086:A:G	4.2386e-08	-1.50817	-3.44535e-10
93398142	chr14:93398142:A:G	2.5169e-07	-1.54759e-10	0.273209
93398792	chr14:93398792:T:C	1.22492e-07	-0.44694	-3.44535e-10
93398795	chr14:93398795:TTGAATAATA:T	2.78294e-07	-1.54759e-10	0.373691
93399190	chr14:93399190:G:C	3.75446e-08	-1.62946	-3.44535e-10
93399497	chr14:93399497:T:C	2.30425e-08	-0.944967	-1.17268
93399758	chr14:93399758:A:G	7.32349e-08	-1.54759e-10	-0.961316
93399799	chr14:93399799:G:T	1.43929e-08	-1.30969	-1.27856
93399819	chr14:93399819:G:A	2.50081e-07	-1.54759e-10	0.266795
93400182	chr14:93400182:G:A	7.63358e-08	-1.54759e-10	-0.919846
93400445	chr14:93400445:G:A	1.52446e-08	-1.26645	-1.26432
93400584	chr14:93400584:C:A	4.40819e-08	-0.212082	-1.25686
93400678	chr14:93400678:G:A	2.1858e-07	-1.54759e-10	0.132164
93401022	chr14:93401022:T:C	5.58998e-08	-1.57125	0.339821
93401061	chr14:93401061:T:A	2.15963e-07	-1.54759e-10	0.120119
93401129	chr14:93401129:A:G	3.58197e-08	-1.67649	-3.44535e-10
93401198	chr14:93401198:C:T	2.11766e-07	-1.54759e-10	0.100495
93401199	chr14:93401199:G:A	1.19392e-07	-1.54759e-10	-0.472577
93401302	chr14:93401302:G:A	5.85168e-08	-1.54759e-10	-1.18567
93402053	chr14:93402053:G:A	5.87594e-08	-1.54759e-10	-1.18154
93403520	chr14:93403520:T:C	4.04122e-08	-1.55586	-3.44535e-10
93403974	chr14:93403974:G:C	5.63248e-08	-1.54759e-10	-1.22385
93404221	chr14:93404221:AG:A	1.45962e-08	-1.29771	-1.27652
93404798	chr14:93404798:G:A	3.25876e-08	-0.442618	-1.32844
93404836	chr14:93404836:C:T	1.97338e-08	-1.4308	-0.841854
93405937	chr14:93405937:A:G	4.59175e-08	-0.890858	-0.537283
93405968	chr14:93405968:G:A	5.04593e-08	-1.54759e-10	-1.33382
93406104	chr14:93406104:A:G	2.26482e-08	-0.972713	-1.16219
93406596	chr14:93406596:A:G	1.99969e-07	-1.54759e-10	0.0431737
93407528	chr14:93407528:G:A	5.09313e-08	-1.54759e-10	-1.32451
93407688	chr14:93407688:T:C	5.18118e-08	-0.338353	-0.969018
93408528	chr14:93408528:G:A	2.04168e-08	-1.40583	-0.832798
93408695	chr14:93408695:A:G	6.1157e-08	-1.54759e-10	-1.14154
93408763	chr14:93408763:C:T	7.76933e-08	-1.54759e-10	-0.902219
93408802	chr14:93408802:G:T	3.41757e-08	-1.72347	-3.44535e-10
93409487	chr14:93409487:T:G	7.10795e-08	-1.54759e-10	-0.991189
93409706	chr14:93409706:G:A	5.06465e-08	-1.54759e-10	-1.33012
93409862	chr14:93409862:A:C	5.11298e-08	-1.54759e-10	-1.32062
93409966	chr14:93409966:G:A	2.4711e-08	-1.41605	-0.631692
93410157	chr14:93410157:T:C	2.02923e-07	0.0578388	-3.44535e-10
93410292	chr14:93410292:C:T	6.02856e-08	-1.1559	-3.44535e-10
93410382	chr14:93410382:T:C	2.12316e-08	-1.41629	-0.78321
93410543	chr14:93410543:A:C	7.20532e-08	-0.4637	-0.513884
93410723	chr14:93410723:T:G	2.13079e-08	-1.40136	-0.794554
93410991	chr14:93410991:C:A	5.56286e-08	-1.54759e-10	-1.23629
93411375	chr14:93411375:T:A	7.19056e-08	-1.33552	0.355887
93411685	chr14:93411685:ACAAT:A	1.34388e-08	-1.33154	-1.3253
93411852	chr14:93411852:G:T	2.09023e-08	-1.45107	-0.764057
93411969	chr14:93411969:G:A	5.15587e-08	-1.54759e-10	-1.31227
93412149	chr14:93412149:G:A	1.08891e-07	-1.70688	1.14224
93412489	chr14:93412489:T:TA	1.94502e-08	-1.43818	-0.848957
93412725	chr14:93412725:A:G	2.14679e-07	-1.54759e-10	0.114156
93412749	chr14:93412749:G:A	5.10618e-08	-1.54759e-10	-1.32195
93413406	chr14:93413406:T:A	3.72912e-08	-0.968987	-0.667243
93413893	chr14:93413893:ATTTG:A	5.20723e-08	-1.54759e-10	-1.30235
93414277	chr14:93414277:A:G	9.01958e-08	-1.54759e-10	-0.753006
93414298	chr14:93414298:T:G	5.04641e-08	-1.54759e-10	-1.33373
93414502	chr14:93414502:C:T	1.3038e-07	-1.54759e-10	-0.384537
93414503	chr14:93414503:A:G	1.23464e-07	-1.54759e-10	-0.439038
93414650	chr14:93414650:C:G	1.11847e-08	-1.50981	-1.33063
93414762	chr14:93414762:C:T	9.6542e-09	-1.72464	-1.26295
93414950	chr14:93414950:G:A	1.70908e-08	-1.07197	-1.34447
93415474	chr14:93415474:A:G	5.1553e-08	-1.54759e-10	-1.31238
93415629	chr14:93415629:G:A	5.0207e-08	-1.54759e-10	-1.33883
93415700	chr14:93415700:CT:C	5.3705e-08	-1.54759e-10	-1.27148
93416027	chr14:93416027:C:T	1.99782e-08	-1.41869	-0.84166
93416624	chr14:93416624:T:G	1.32206e-08	-1.43641	-1.2368
93417027	chr14:93417027:A:G	5.74315e-08	-0.783839	-0.420557
93417249	chr14:93417249:T:C	6.30231e-08	-1.54759e-10	-1.11149
93417277	chr14:93417277:A:C	1.75283e-07	-1.54759e-10	-0.0885874
93417381	chr14:93417381:C:T	1.20143e-07	-1.71923	1.25292
93417517	chr14:93417517:G:A	5.23463e-08	-0.817986	-0.479121
93417524	chr14:93417524:G:A	3.86635e-08	-1.60009	-3.44535e-10
93417544	chr14:93417544:A:G	1.38197e-07	-1.54759e-10	-0.326305
93418424	chr14:93418424:C:T	6.01921e-08	-1.54759e-10	-1.15745
93418734	chr14:93418734:C:G	3.45891e-08	-0.735774	-0.975675
93418751	chr14:93418751:T:A	1.23175e-08	-1.51239	-1.23158
93418852	chr14:93418852:C:T	4.83198e-08	-0.947468	-0.429677
93419150	chr14:93419150:T:C	8.18776e-08	-0.515257	-0.334506
93419437	chr14:93419437:G:T	6.79698e-08	-1.54759e-10	-1.03593
93419559	chr14:93419559:A:G	3.52935e-08	-0.779697	-0.911591
93419600	chr14:93419600:G:T	2.50228e-07	-1.54759e-10	0.267386
93420354	chr14:93420354:A:G	8.7579e-08	-1.54759e-10	-0.782448
93420997	chr14:93420997:T:G	1.29507e-07	-1.54759e-10	-0.39125
93421404	chr14:93421404:C:T	4.10965e-08	-1.53907	-3.44535e-10
93421462	chr14:93421462:T:C	2.36251e-07	-1.54759e-10	0.209905
93422261	chr14:93422261:G:C	1.20271e-08	-1.44858	-1.31925
93422262	chr14:93422262:A:T	1.21916e-08	-1.43615	-1.3181
93423313	chr14:93423313:G:A	5.85143e-08	-1.54759e-10	-1.18572
93423870	chr14:93423870:C:T	4.9904e-08	-1.54759e-10	-1.34489
93423989	chr14:93423989:A:G	8.45088e-08	-1.54759e-10	-0.818132
93424004	chr14:93424004:A:G	5.0219e-08	-1.54759e-10	-1.3386
93424399	chr14:93424399:G:T	2.5769e-08	-1.41124	-0.594578
93424602	chr14:93424602:C:T	5.90705e-08	-1.54759e-10	-1.17626
93424931	chr14:93424931:C:T	5.33267e-08	-1.54759e-10	-1.27855
93424962	chr14:93424962:A:G	1.88374e-07	-1.54759e-10	-0.0165605
93425090	chr14:93425090:A:C	2.18951e-08	-0.948983	-1.21974
93425858	chr14:93425858:T:C	2.29086e-08	-1.28204	-0.841432
93425891	chr14:93425891:C:T	4.9999e-08	-1.54759e-10	-1.34299
93426527	chr14:93426527:C:T	3.61046e-08	-1.66857	-3.44535e-10
93426758	chr14:93426758:CATT:C	6.56664e-08	-1.54759e-10	-1.0704
93426950	chr14:93426950:T:C	3.99086e-08	-1.5684	-3.44535e-10
93426996	chr14:93426996:T:C	4.16931e-08	-1.52465	-3.44535e-10
93428475	chr14:93428475:G:C	5.52573e-08	-1.54759e-10	-1.24299
93430341	chr14:93430341:C:T	4.52373e-08	-1.44307	-3.44535e-10
93431503	chr14:93431503:G:GT	5.01878e-08	-1.54759e-10	-1.33922
93431604	chr14:93431604:A:C	2.90457e-07	-1.54759e-10	0.416466
93431873	chr14:93431873:G:A	4.99678e-08	-1.54759e-10	-1.34361
93432080	chr14:93432080:C:T	2.76263e-08	-1.14076	-0.795459
93432108	chr14:93432108:T:G	7.95663e-08	-1.54759e-10	-0.878398
93432128	chr14:93432128:C:T	4.2442e-08	-1.50685	-3.44535e-10
93432130	chr14:93432130:G:A	5.0154e-08	-1.54759e-10	-1.33989
93432313	chr14:93432313:A:T	7.97464e-08	-1.54759e-10	-0.876136
93432330	chr14:93432330:G:A	4.13504e-08	-1.53291	-3.44535e-10
93432606	chr14:93432606:A:G	4.66891e-08	-1.41148	-3.44535e-10
93432920	chr14:93432920:G:C	1.82435e-07	-1.54759e-10	-0.0485955
93432958	chr14:93432958:A:G	8.17231e-08	-1.54759e-10	-0.851652
93433422	chr14:93433422:T:C	9.53405e-08	-1.54759e-10	-0.697534
93433447	chr14:93433447:A:C	8.12482e-08	-1.54759e-10	-0.85748
93433757	chr14:93433757:G:A	5.92511e-08	-0.317847	-0.855357
93434263	chr14:93434263:T:C	6.42722e-08	-0.72717	-0.364692
93434601	chr14:93434601:G:A	5.89677e-08	-1.178	-3.44535e-10
93435425	chr14:93435425:C:T	1.68838e-08	-1.16556	-1.26308
93435512	chr14:93435512:C:T	1.4188e-08	-1.32896	-1.27363
93435800	chr14:93435800:G:C	3.02132e-08	-1.34427	-0.502444
93436627	chr14:93436627:A:G	5.86003e-08	-1.33399	0.149742
93436633	chr14:93436633:T:C	4.61266e-08	-1.4236	-3.44535e-10
93436848	chr14:93436848:A:G	1.39656e-08	-1.28827	-1.33012
93437006	chr14:93437006:A:G	2.59925e-08	-1.35653	-0.640654
93437283	chr14:93437283:T:C	5.31349e-08	-1.54759e-10	-1.28215
93437648	chr14:93437648:G:A	3.76809e-08	-0.529065	-1.09677
93437738	chr14:93437738:G:A	8.18086e-08	-0.425462	-0.425144
93437763	chr14:93437763:C:T	1.88908e-07	-1.54759e-10	-0.0137273
93437764	chr14:93437764:G:A	2.13135e-08	-0.913191	-1.28245
93437790	chr14:93437790:A:T	1.42602e-07	-1.54759e-10	-0.294931
93437991	chr14:93437991:C:A	3.62425e-08	-1.66475	-3.44535e-10
93438075	chr14:93438075:T:G	5.5725e-08	-1.54759e-10	-1.23456
93438286	chr14:93438286:A:G	1.99124e-07	-1.54759e-10	0.0389409
93438588	chr14:93438588:A:G	6.46966e-08	-1.54759e-10	-1.08528
93438963	chr14:93438963:G:A	7.32235e-08	-1.54759e-10	-0.961471
93438976	chr14:93438976:A:G	5.20064e-08	-1.54759e-10	-1.30362
93439031	chr14:93439031:T:C	1.89995e-07	-1.54759e-10	-0.00799292
93439614	chr14:93439614:A:G	9.68286e-08	-1.54759e-10	-0.682046
93439724	chr14:93439724:C:T	2.79545e-07	-1.54759e-10	0.378176
93439827	chr14:93439827:A:C	5.86576e-08	-1.54759e-10	-1.18327
93440238	chr14:93440238:TA:T	5.24785e-08	-1.54759e-10	-1.29458
93440368	chr14:93440368:G:A	6.35348e-08	-1.54759e-10	-1.1034
93440543	chr14:93440543:A:T	1.21916e-08	-1.41482	-1.33942
93441395	chr14:93441395:C:A	5.81854e-08	-1.54759e-10	-1.19135
93441568	chr14:93441568:C:T	4.61597e-08	-1.42288	-3.44535e-10
93441704	chr14:93441704:A:G	3.57571e-08	-1.67824	-3.44535e-10
93442433	chr14:93442433:C:A	5.58796e-08	-1.54759e-10	-1.23179
93442464	chr14:93442464:T:C	5.00921e-08	-1.54759e-10	-1.34112
93442616	chr14:93442616:A:G	5.10394e-08	-1.30136	-0.0210282
93443402	chr14:93443402:C:T	1.46719e-08	-1.23956	-1.32949
93443411	chr14:93443411:T:C	1.90887e-07	-1.54759e-10	-0.00330492
93443446	chr14:93443446:C:T	3.44908e-08	-1.15149	-0.562802
93443686	chr14:93443686:G:A	4.1915e-08	-1.51934	-3.44535e-10
93444053	chr14:93444053:G:C	7.59197e-08	-1.38067	0.455358
93444470	chr14:93444470:C:A	5.57822e-08	-1.14405	-0.0894858
93444739	chr14:93444739:TA:T	8.2941e-08	-1.54759e-10	-0.836859
93444741	chr14:93444741:T:G	8.1765e-08	-1.54759e-10	-0.851139
93445273	chr14:93445273:C:T	8.52396e-08	-1.54759e-10	-0.809522
93445326	chr14:93445326:G:A	4.61561e-08	-1.42296	-3.44535e-10
93445456	chr14:93445456:AC:A	1.25881e-07	-1.54759e-10	-0.419655
93445729	chr14:93445729:G:C	2.90454e-07	-1.54759e-10	0.416458
93446322	chr14:93446322:C:A	6.3416e-08	-0.356329	-0.748942
93446545	chr14:93446545:G:A	7.66367e-08	-1.54759e-10	-0.915912
93446930	chr14:93446930:G:A	6.12546e-08	-1.54759e-10	-1.13995
93447663	chr14:93447663:G:T	4.16936e-08	-1.52464	-3.44535e-10
93447752	chr14:93447752:A:G	1.88669e-07	-1.54759e-10	-0.0149957
93448007	chr14:93448007:A:T	2.40126e-08	-1.32336	-0.753051
93448283	chr14:93448283:C:T	6.66118e-08	-1.54759e-10	-1.05611
93448693	chr14:93448693:G:A	3.57414e-08	-1.67868	-3.44535e-10
93449537	chr14:93449537:G:A	1.48752e-08	-1.32928	-1.22602
93449583	chr14:93449583:G:A	2.20963e-08	-1.32937	-0.830205
93449878	chr14:93449878:A:C	5.18211e-08	-1.54759e-10	-1.30719
93450137	chr14:93450137:G:A	2.75097e-08	-1.43134	-0.509111
93450804	chr14:93450804:C:T	1.14779e-07	-1.54759e-10	-0.51198
93451088	chr14:93451088:G:T	4.67556e-08	-1.41006	-3.44535e-10
93451336	chr14:93451336:T:C	6.66063e-08	-1.54759e-10	-1.05619
93451451	chr14:93451451:C:T	4.99984e-08	-1.54759e-10	-1.343
93451530	chr14:93451530:T:G	5.01271e-08	-1.54759e-10	-1.34043
93451612	chr14:93451612:C:T	1.22919e-07	-1.54759e-10	-0.443459
93451750	chr14:93451750:G:A	3.96867e-08	-1.57397	-3.44535e-10
93451931	chr14:93451931:T:C	1.19799e-07	-1.54759e-10	-0.46917
93452539	chr14:93452539:C:T	3.28762e-08	-1.0356	-0.726643
93452825	chr14:93452825:C:T	1.01266e-07	-1.54759e-10	-0.637241
93452920	chr14:93452920:T:C	2.10294e-08	-1.34621	-0.862861
93453072	chr14:93453072:G:A	5.23258e-08	-1.54759e-10	-1.2975
93453211	chr14:93453211:T:G	4.98722e-08	-1.54759e-10	-1.34552
93453340	chr14:93453340:T:C	7.51665e-08	-1.54759e-10	-0.935283
93453600	chr14:93453600:T:C	2.10757e-08	-1.34205	-0.86482
93454076	chr14:93454076:C:T	1.95313e-08	-1.26781	-1.01516
93454565	chr14:93454565:A:G	6.95643e-08	-1.54759e-10	-1.01274
93454997	chr14:93454997:C:T	5.01112e-08	-1.54759e-10	-1.34074
93455036	chr14:93455036:G:C	4.29185e-08	-1.49569	-3.44535e-10
93455472	chr14:93455472:C:T	1.97746e-07	0.0319951	-3.44535e-10
93455559	chr14:93455559:A:C	6.14858e-08	-1.54759e-10	-1.13618
93456069	chr14:93456069:G:C	3.43738e-08	-1.71769	-3.44535e-10
93456320	chr14:93456320:A:C	2.21577e-08	-1.09139	-1.06541
93456572	chr14:93456572:T:C	6.66194e-08	-1.54759e-10	-1.05599
93457048	chr14:93457048:G:C	5.33214e-08	-1.54759e-10	-1.27865
93457469	chr14:93457469:A:C	7.68114e-08	-1.54759e-10	-0.913635
93457853	chr14:93457853:T:C	5.47332e-08	-1.54759e-10	-1.25252
93458098	chr14:93458098:T:C	1.9346e-08	-1.39286	-0.899643
93458101	chr14:93458101:G:A	1.93033e-08	-1.39631	-0.898402
93458232	chr14:93458232:T:C	8.59165e-08	-1.54759e-10	-0.801612
93458506	chr14:93458506:A:G	5.00084e-08	-1.54759e-10	-1.3428
93458558	chr14:93458558:C:T	2.04475e-08	-1.40664	-0.830491
93459196	chr14:93459196:T:C	8.76323e-08	-1.54759e-10	-0.781838
93461346	chr14:93461346:C:G	4.11406e-08	-1.53799	-3.44535e-10
93461360	chr14:93461360:G:A	2.34352e-08	-1.38987	-0.710877
93461840	chr14:93461840:A:C	3.42522e-08	-0.504805	-1.21643
93462005	chr14:93462005:C:A	2.88744e-08	-1.14958	-0.742456
93462124	chr14:93462124:T:C	1.71402e-08	-1.1398	-1.27377
93462663	chr14:93462663:TTTAGTGATAAGAC:T	1.8513e-07	-1.54759e-10	-0.0339286
93462789	chr14:93462789:T:A	5.06438e-08	-1.54759e-10	-1.33017
93462814	chr14:93462814:T:C	3.15777e-08	-0.600175	-1.20236
93463474	chr14:93463474:C:T	5.47113e-08	-1.54759e-10	-1.25292
93463772	chr14:93463772:A:T	1.18893e-07	-1.54759e-10	-0.476768
93463971	chr14:93463971:A:G	1.00929e-07	-1.54759e-10	-0.640576
93464033	chr14:93464033:C:T	5.00986e-08	-1.54759e-10	-1.341
93464342	chr14:93464342:C:G	3.19441e-08	-1.40363	-0.387368
93464429	chr14:93464429:C:T	1.22057e-07	-1.54759e-10	-0.450502
93464665	chr14:93464665:T:C	9.22173e-08	-1.54759e-10	-0.73084
93465269	chr14:93465269:A:G	3.70365e-08	-1.35874	-0.284339
93465482	chr14:93465482:G:A	5.06438e-08	-1.54759e-10	-1.33017
93465738	chr14:93465738:C:T	8.59391e-08	-1.54759e-10	-0.801349
93465745	chr14:93465745:C:A	1.18202e-08	-1.51624	-1.26894
93465767	chr14:93465767:A:T	2.02733e-08	-1.271	-0.974688
93465912	chr14:93465912:G:A	3.17729e-08	-1.09998	-0.696392
93466311	chr14:93466311:T:G	1.27156e-08	-1.6491	-1.06306
93466454	chr14:93466454:G:A	9.21149e-08	-1.54759e-10	-0.731951
93466459	chr14:93466459:G:A	1.31314e-08	-1.58876	-1.09122
93466560	chr14:93466560:G:A	5.5581e-08	-1.54759e-10	-1.23715
93466624	chr14:93466624:A:G	9.20546e-08	-1.54759e-10	-0.732606
93466979	chr14:93466979:A:G	4.05435e-08	-0.856482	-0.696129
93466985	chr14:93466985:A:G	8.83738e-08	-1.54759e-10	-0.773413
93467447	chr14:93467447:GC:G	3.82838e-08	-1.35592	-0.254043
93467462	chr14:93467462:A:C	6.3041e-08	-1.54759e-10	-1.1112
93467971	chr14:93467971:C:T	1.38717e-07	-1.54759e-10	-0.32255
93468089	chr14:93468089:T:C	2.08491e-08	-1.27006	-0.947615
93468286	chr14:93468286:G:A	2.95974e-08	-0.673744	-1.19356
93468507	chr14:93468507:G:A	3.81396e-08	-1.61373	-3.44535e-10
93468602	chr14:93468602:A:G	3.19717e-07	-1.54759e-10	0.512449
93468658	chr14:93468658:A:G	2.66322e-08	-1.13517	-0.8377
93468700	chr14:93468700:T:G	1.03388e-07	-1.54759e-10	-0.616497
93468937	chr14:93468937:A:C	4.45785e-08	-0.153413	-1.30432
93469348	chr14:93469348:C:T	1.01938e-07	-1.54759e-10	-0.630622
93469744	chr14:93469744:G:A	3.56672e-08	-1.68076	-3.44535e-10
93469955	chr14:93469955:T:G	9.21698e-08	-1.54759e-10	-0.731355
93470501	chr14:93470501:A:G	3.05002e-08	-0.674657	-1.1626
93470666	chr14:93470666:G:T	5.93124e-08	-1.54759e-10	-1.17217
93471039	chr14:93471039:G:A	1.33337e-08	-1.60496	-1.05973
93471335	chr14:93471335:A:C	6.48946e-08	-1.54759e-10	-1.08222
93471453	chr14:93471453:A:G	1.72194e-08	-1.27929	-1.12967
93471535	chr14:93471535:G:A	5.06789e-08	-1.54759e-10	-1.32948
93471675	chr14:93471675:A:C	6.32993e-08	-1.54759e-10	-1.10711
93471786	chr14:93471786:T:C	5.48497e-08	-1.54759e-10	-1.25039
93472132	chr14:93472132:C:A	6.23182e-08	-1.54759e-10	-1.12273
93472770	chr14:93472770:A:G	1.18908e-07	-1.54759e-10	-0.476636
93473295	chr14:93473295:A:G	6.61943e-08	-1.54759e-10	-1.06239
93473467	chr14:93473467:T:C	5.03818e-08	-1.54759e-10	-1.33536
93473701	chr14:93473701:A:G	5.56658e-08	-1.54759e-10	-1.23562
93474405	chr14:93474405:G:A	3.43998e-08	-1.71694	-3.44535e-10
93474955	chr14:93474955:T:C	1.15441e-07	-1.54759e-10	-0.506232
93474958	chr14:93474958:C:T	1.3255e-08	-1.46829	-1.20232
93475078	chr14:93475078:A:G	4.29534e-08	-0.4054	-1.08947
93475574	chr14:93475574:TCTG:T	6.39935e-08	-1.54759e-10	-1.09621
93475603	chr14:93475603:TTAAA:T	1.15897e-08	-1.53345	-1.27141
93476077	chr14:93476077:C:T	4.30673e-08	-1.49223	-3.44535e-10
93476153	chr14:93476153:C:T	1.30596e-07	-1.54759e-10	-0.382879
93476422	chr14:93476422:G:A	5.23915e-08	-1.54759e-10	-1.29624
93476830	chr14:93476830:G:A	1.3037e-07	-1.54759e-10	-0.384609
93477815	chr14:93477815:G:A	6.57846e-08	-1.54759e-10	-1.0686
93478120	chr14:93478120:A:G	1.39734e-07	-1.54759e-10	-0.31525
93478223	chr14:93478223:T:C	4.00913e-08	-1.33217	-0.231655
93478232	chr14:93478232:C:T	3.43284e-08	-1.32519	-0.39382
93478858	chr14:93478858:A:G	4.7282e-08	-1.39886	-3.44535e-10
93478941	chr14:93478941:A:G	3.04177e-07	-1.54759e-10	0.462621
93479067	chr14:93479067:A:G	6.45867e-08	-1.54759e-10	-1.08698
93479289	chr14:93479289:G:A	2.97177e-08	-1.33653	-0.52672
93479293	chr14:93479293:CTTCT:C	1.56233e-08	-1.52644	-0.979785
93479393	chr14:93479393:G:A	1.5116e-07	-1.54759e-10	-0.236651
93479444	chr14:93479444:C:T	3.83139e-08	-1.35078	-0.258396
93479558	chr14:93479558:A:G	1.47332e-07	-1.54759e-10	-0.262298
93479657	chr14:93479657:T:C	4.63963e-08	-0.793234	-0.624535
93479684	chr14:93479684:G:A	6.2791e-08	-1.54759e-10	-1.11518
93479862	chr14:93479862:A:G	1.2156e-08	-1.67491	-1.08226
93480295	chr14:93480295:C:T	1.15858e-07	-1.54759e-10	-0.502626
93480352	chr14:93480352:G:A	7.36019e-08	-1.54759e-10	-0.956317
93480556	chr14:93480556:C:T	2.80276e-08	-0.748249	-1.17355
93480734	chr14:93480734:G:A	1.25204e-07	-1.54759e-10	-0.42504
93480983	chr14:93480983:G:A	8.18362e-08	-1.54759e-10	-0.850269
93481252	chr14:93481252:C:T	3.54433e-08	-1.68705	-3.44535e-10
93481690	chr14:93481690:C:G	6.1712e-08	-1.54759e-10	-1.13251
93481781	chr14:93481781:A:G	3.80771e-08	-1.37884	-0.236532
93481877	chr14:93481877:C:T	4.37113e-08	-1.47738	-3.44535e-10
93482602	chr14:93482602:T:C	3.82815e-08	-1.61002	-3.44535e-10
93482620	chr14:93482620:A:G	2.798e-07	-1.54759e-10	0.379085
93482849	chr14:93482849:C:T	3.82346e-08	-1.3552	-0.256052
93483036	chr14:93483036:C:T	5.58531e-08	-1.54759e-10	-1.23226
93483898	chr14:93483898:C:T	1.74212e-07	-1.54759e-10	-0.0947174
93484091	chr14:93484091:G:A	3.42415e-08	-1.72155	-3.44535e-10
93484343	chr14:93484343:C:G	1.16378e-07	-1.54759e-10	-0.498147
93485112	chr14:93485112:T:A	1.30336e-07	-1.54759e-10	-0.384871
93485114	chr14:93485114:C:A	5.64457e-08	-1.54759e-10	-1.22171
93485286	chr14:93485286:A:G	3.60655e-08	-1.38595	-0.283699
93485894	chr14:93485894:C:T	1.14432e-08	-1.52936	-1.28824
93486466	chr14:93486466:C:T	4.36057e-08	-1.4798	-3.44535e-10
93486489	chr14:93486489:T:A	2.02408e-08	-1.2297	-1.01758
93486568	chr14:93486568:C:T	5.19171e-08	-1.54759e-10	-1.30534
93486820	chr14:93486820:TAAAC:T	6.3737e-08	-1.54759e-10	-1.10022
93487083	chr14:93487083:C:T	2.4085e-07	-1.54759e-10	0.229186
93487131	chr14:93487131:C:G	1.14899e-08	-1.5455	-1.26802
93487252	chr14:93487252:T:G	6.28618e-08	-1.54759e-10	-1.11405
93487283	chr14:93487283:A:G	4.59291e-08	-0.354111	-1.07378
93488224	chr14:93488224:G:A	4.26765e-08	-1.28633	-0.215007
93488276	chr14:93488276:A:C	8.54275e-08	-1.54759e-10	-0.807321
93488704	chr14:93488704:G:A	5.98582e-08	-1.54759e-10	-1.16301
93488815	chr14:93488815:T:A	6.93504e-08	-0.45226	-0.563557
93488984	chr14:93488984:C:T	1.31319e-07	-1.54759e-10	-0.37736
93489222	chr14:93489222:G:A	5.02533e-08	-1.54759e-10	-1.33791
93489659	chr14:93489659:T:G	4.40112e-08	-1.47055	-3.44535e-10
93489738	chr14:93489738:C:G	5.06199e-08	-1.54759e-10	-1.33064
93490132	chr14:93490132:C:A	1.13193e-08	-1.54916	-1.27932
93490133	chr14:93490133:A:G	4.12048e-08	-1.53643	-3.44535e-10
93490237	chr14:93490237:C:T	2.96326e-08	-0.702922	-1.16319
93490238	chr14:93490238:C:T	2.98323e-08	-0.685149	-1.17425
93490318	chr14:93490318:G:C	6.01885e-08	-1.54759e-10	-1.15751
93490477	chr14:93490477:ACTTTGCTAAGAAATTTT:A	5.44402e-08	-1.54759e-10	-1.25789
93491011	chr14:93491011:C:T	4.01199e-08	-1.36697	-0.196145
93491500	chr14:93491500:G:A	5.38479e-08	-1.54759e-10	-1.26882
93491516	chr14:93491516:C:A	3.61084e-08	-1.66846	-3.44535e-10
93491790	chr14:93491790:G:A	3.98654e-08	-1.56948	-3.44535e-10
93492316	chr14:93492316:C:T	2.88222e-07	-1.54759e-10	0.408741
93492452	chr14:93492452:C:G	4.30986e-08	-1.4915	-3.44535e-10
93492730	chr14:93492730:A:G	5.01036e-08	-1.54759e-10	-1.3409
93493071	chr14:93493071:T:C	1.79973e-07	-1.54759e-10	-0.062184
93493378	chr14:93493378:A:C	6.77566e-08	-1.54759e-10	-1.03907
93493508	chr14:93493508:G:A	1.14451e-07	-1.54759e-10	-0.514838
93493585	chr14:93493585:T:G	5.06561e-08	-1.54759e-10	-1.32993
93493905	chr14:93493905:T:A	6.65096e-07	1.24494	-3.44535e-10
93493989	chr14:93493989:C:T	6.11736e-08	-1.54759e-10	-1.14127
93494005	chr14:93494005:G:A	3.69078e-08	-1.64657	-3.44535e-10
93494670	chr14:93494670:G:C	4.27963e-08	-1.17393	-0.324607
93494831	chr14:93494831:G:T	6.77984e-08	-1.54759e-10	-1.03845
93496019	chr14:93496019:A:G	5.96234e-08	-1.54759e-10	-1.16694
93496119	chr14:93496119:C:G	1.32483e-07	-1.54759e-10	-0.368537
93496345	chr14:93496345:G:A	3.94295e-08	-1.58047	-3.44535e-10
93496776	chr14:93496776:C:T	5.44938e-08	-1.54759e-10	-1.2569
93496981	chr14:93496981:G:T	1.82393e-08	-1.31264	-1.03877
93497056	chr14:93497056:A:G	3.45981e-08	-1.34495	-0.366243
93497064	chr14:93497064:A:G	1.09399e-07	-1.54759e-10	-0.559984
93497217	chr14:93497217:C:G	3.44872e-08	-1.7144	-3.44535e-10
93497486	chr14:93497486:C:A	9.51001e-08	-1.54759e-10	-0.700058
93498209	chr14:93498209:A:G	9.79784e-08	-1.54759e-10	-0.670241
93498615	chr14:93498615:C:T	1.02905e-07	-1.54759e-10	-0.621182
93498634	chr14:93498634:C:T	3.15521e-08	-1.46029	-0.343055
93499143	chr14:93499143:A:T	9.76902e-08	-1.54759e-10	-0.673188
93499807	chr14:93499807:A:G	1.29501e-07	-1.54759e-10	-0.3913
93499849	chr14:93499849:A:G	2.04431e-08	-1.23401	-1.00333
93499870	chr14:93499870:C:T	4.19409e-08	-1.51873	-3.44535e-10
93499906	chr14:93499906:G:C	6.4063e-08	-1.54759e-10	-1.09512
93500038	chr14:93500038:G:C	3.13193e-08	-1.46231	-0.348447
93500121	chr14:93500121:A:T	1.47133e-08	-1.25522	-1.31101
93501200	chr14:93501200:C:T	5.70143e-08	-1.54759e-10	-1.21169
93501281	chr14:93501281:G:A	5.95499e-08	-1.54759e-10	-1.16817
93501343	chr14:93501343:A:T	1.10431e-07	-0.550593	-3.44535e-10
93501398	chr14:93501398:C:T	4.87331e-08	-1.36863	-3.44535e-10
93501600	chr14:93501600:A:G	2.90068e-08	-1.45907	-0.428386
93501617	chr14:93501617:G:A	1.16232e-08	-1.4934	-1.30858
93501723	chr14:93501723:G:A	5.05695e-08	-1.54759e-10	-1.33164
93502016	chr14:93502016:A:G	3.40985e-08	-1.72574	-3.44535e-10
93502354	chr14:93502354:A:G	3.20772e-08	-1.44917	-0.337675
93503897	chr14:93503897:A:G	3.55993e-08	-1.68266	-3.44535e-10
93503967	chr14:93503967:A:G	1.40376e-08	-1.28079	-1.33245
93504455	chr14:93504455:T:G	5.85719e-08	-1.54759e-10	-1.18473
93504892	chr14:93504892:C:T	2.88607e-08	-1.47821	-0.414297
93504923	chr14:93504923:G:C	2.19369e-08	-1.17604	-0.990783
93505793	chr14:93505793:T:A	2.29662e-08	-1.18234	-0.938625
93506148	chr14:93506148:C:T	2.07133e-07	-1.54759e-10	0.0783731
93506149	chr14:93506149:G:A	2.65299e-08	-1.48722	-0.489494
93506472	chr14:93506472:T:A	2.71398e-08	-1.49321	-0.460778
93506502	chr14:93506502:T:C	1.26237e-07	-1.54759e-10	-0.416825
93506591	chr14:93506591:C:G	2.39589e-08	-0.873009	-1.20564
93506759	chr14:93506759:A:C	1.27808e-07	-1.54759e-10	-0.404461
93507088	chr14:93507088:T:C	5.94597e-08	-1.54759e-10	-1.16969
93507274	chr14:93507274:G:C	3.88302e-08	-1.59579	-3.44535e-10
93507890	chr14:93507890:A:G	3.24239e-08	-1.46695	-0.309146
93508132	chr14:93508132:A:C	5.86827e-08	-1.54759e-10	-1.18284
93508150	chr14:93508150:A:T	3.52346e-08	-0.575446	-1.11751
93508193	chr14:93508193:C:T	9.34784e-08	-1.54759e-10	-0.717258
93508388	chr14:93508388:A:G	9.26838e-08	-1.54759e-10	-0.725795
93508522	chr14:93508522:A:G	9.34643e-08	-1.54759e-10	-0.717409
93508995	chr14:93508995:G:A	5.6352e-08	-1.54759e-10	-1.22337
93509257	chr14:93509257:A:G	6.14932e-08	-1.54759e-10	-1.13606
93509456	chr14:93509456:T:C	8.22789e-08	-1.54759e-10	-0.844874
93509586	chr14:93509586:G:A	5.84062e-08	-1.54759e-10	-1.18757
93509770	chr14:93509770:A:G	1.30309e-07	-1.54759e-10	-0.385082
93509836	chr14:93509836:A:C	1.99158e-08	-1.24295	-1.02052
93510001	chr14:93510001:G:A	1.05231e-07	-1.54759e-10	-0.598833
93510084	chr14:93510084:C:T	5.53143e-08	-1.54759e-10	-1.24196
93510142	chr14:93510142:G:A	7.36602e-08	-0.14856	-0.806966
93510222	chr14:93510222:G:C	2.34778e-07	-1.54759e-10	0.203653
93510277	chr14:93510277:A:G	3.04042e-08	-1.46714	-0.373269
93510836	chr14:93510836:C:G	1.12831e-08	-1.53022	-1.30146
93510907	chr14:93510907:C:T	9.89399e-09	-1.72494	-1.23812
93511040	chr14:93511040:T:TA	5.92519e-08	-1.54759e-10	-1.17319
93511061	chr14:93511061:G:A	2.09167e-08	-1.23094	-0.983498
93511562	chr14:93511562:C:T	1.15494e-07	-1.54759e-10	-0.505767
93511906	chr14:93511906:A:G	4.27096e-08	-1.50056	-3.44535e-10
93512062	chr14:93512062:T:G	1.08823e-07	-1.54759e-10	-0.565262
93512069	chr14:93512069:C:T	2.271e-08	-1.16375	-0.968432
93512242	chr14:93512242:G:C	5.57652e-08	-1.54759e-10	-1.23384
93512481	chr14:93512481:G:T	1.18398e-08	-1.49053	-1.29299
93512732	chr14:93512732:T:A	3.13455e-08	-1.4724	-0.337521
93512908	chr14:93512908:C:T	9.18279e-09	-1.72402	-1.31363
93512961	chr14:93512961:G:A	9.43374e-08	-1.54759e-10	-0.708111
93512970	chr14:93512970:ACT:A	5.94146e-08	-1.54759e-10	-1.17045
93513947	chr14:93513947:G:A	1.52611e-07	-1.54759e-10	-0.227099
93514826	chr14:93514826:A:C	5.60581e-08	-1.54759e-10	-1.2286
93515202	chr14:93515202:C:G	9.79333e-08	-1.54759e-10	-0.670702
93516155	chr14:93516155:T:G	4.98662e-08	-1.54759e-10	-1.34565
93517117	chr14:93517117:AATAATTTTTTTTCTTTTCTTTCTAATTTGT:A	3.96814e-07	0.728479	-3.44535e-10
93517587	chr14:93517587:A:G	3.82611e-08	-1.61056	-3.44535e-10
93517964	chr14:93517964:G:A	9.07014e-08	-1.54759e-10	-0.747416
93518123	chr14:93518123:G:A	4.71513e-08	-0.661729	-0.739897
93518497	chr14:93518497:AG:A	2.59214e-08	-0.783359	-1.21656
93518582	chr14:93518582:C:T	5.1459e-08	-1.54759e-10	-1.3142
93518701	chr14:93518701:G:A	1.13565e-07	-1.54759e-10	-0.522612
93518877	chr14:93518877:C:A	5.25529e-08	-1.54759e-10	-1.29317
93519044	chr14:93519044:T:C	5.61984e-08	-1.54759e-10	-1.2261
93519261	chr14:93519261:C:G	1.51431e-08	-1.20822	-1.32922
93519358	chr14:93519358:A:G	9.17215e-08	-1.54759e-10	-0.736232
93519408	chr14:93519408:A:G	1.09281e-07	-1.54759e-10	-0.561062
93519902	chr14:93519902:T:A	5.18357e-08	-1.54759e-10	-1.30691
93520358	chr14:93520358:A:G	5.65197e-08	-1.54759e-10	-1.2204
93520400	chr14:93520400:T:C	1.27929e-07	-1.54759e-10	-0.403512
93520936	chr14:93520936:C:A	6.40602e-08	-1.54759e-10	-1.09516
93521211	chr14:93521211:C:T	9.97443e-09	-1.71585	-1.23911
93521611	chr14:93521611:C:T	1.98814e-08	-1.16658	-1.09862
93522393	chr14:93522393:A:C	1.4968e-07	-1.54759e-10	-0.246487
93522592	chr14:93522592:G:A	4.32158e-08	-1.48878	-3.44535e-10
93522634	chr14:93522634:G:A	2.94907e-08	-1.47534	-0.395576
93522723	chr14:93522723:A:G	5.01747e-08	-1.54759e-10	-1.33948
93523134	chr14:93523134:T:C	3.05639e-08	-1.47474	-0.360431
93523205	chr14:93523205:CA:C	1.36402e-08	-1.49248	-1.14949
93523333	chr14:93523333:G:A	6.38913e-08	-1.31271	0.214905
93523483	chr14:93523483:G:T	1.16495e-08	-1.49159	-1.30814
93524302	chr14:93524302:G:A	2.77066e-08	-1.43511	-0.498206
93525109	chr14:93525109:T:C	9.77291e-08	-1.54759e-10	-0.672789
93525292	chr14:93525292:A:G	5.36586e-08	-0.633652	-0.638696
93525347	chr14:93525347:G:A	9.84174e-08	-1.54759e-10	-0.665771
93525868	chr14:93525868:G:A	3.41578e-08	-1.724	-3.44535e-10
93526173	chr14:93526173:T:C	3.80865e-08	-1.61513	-3.44535e-10
93526186	chr14:93526186:T:C	6.34774e-08	-1.54759e-10	-1.1043
93526389	chr14:93526389:T:C	2.52584e-08	-1.44616	-0.579676
93526439	chr14:93526439:C:T	2.19546e-08	-1.05735	-1.10866
93527806	chr14:93527806:G:A	8.36561e-08	-1.54759e-10	-0.828274
93528148	chr14:93528148:T:C	6.37499e-08	-1.54759e-10	-1.10002
93528161	chr14:93528161:A:G	1.68221e-08	-1.1637	-1.2686
93528397	chr14:93528397:G:T	5.85283e-08	-1.54759e-10	-1.18548
93528524	chr14:93528524:A:G	5.28429e-08	-0.655576	-0.632089
93528608	chr14:93528608:G:A	2.71633e-08	-0.800499	-1.15262
93528767	chr14:93528767:G:A	5.48471e-08	-1.54759e-10	-1.25044
93529334	chr14:93529334:T:G	6.34113e-08	-1.54759e-10	-1.10535
93529510	chr14:93529510:T:C	9.29344e-08	-1.54759e-10	-0.723094
93529637	chr14:93529637:TA:T	1.06715e-07	-1.54759e-10	-0.584822
93529732	chr14:93529732:T:C	9.20437e-08	-1.54759e-10	-0.732725
93529865	chr14:93529865:T:C	5.41752e-08	-1.54759e-10	-1.26276
93530055	chr14:93530055:G:C	6.02408e-08	-1.54759e-10	-1.15664
93530483	chr14:93530483:G:A	4.44405e-08	-0.675692	-0.785145
93530590	chr14:93530590:C:T	4.06978e-08	-1.54881	-3.44535e-10
93530777	chr14:93530777:C:T	3.41014e-08	-1.72565	-3.44535e-10
93530847	chr14:93530847:G:T	4.62714e-08	-1.42046	-3.44535e-10
93530852	chr14:93530852:T:A	4.46669e-08	-1.45576	-3.44535e-10
93530888	chr14:93530888:A:G	8.90111e-08	-1.54759e-10	-0.766228
93531514	chr14:93531514:C:T	4.3173e-08	-0.830648	-0.659124
93531575	chr14:93531575:G:C	6.1382e-08	-0.67727	-0.460601
93531712	chr14:93531712:C:T	1.2934e-07	-1.54759e-10	-0.392545
93531900	chr14:93531900:T:G	4.45394e-08	-1.45861	-3.44535e-10
93532137	chr14:93532137:A:G	1.49525e-08	-1.22604	-1.32407
93532264	chr14:93532264:G:C	2.9282e-07	-1.54759e-10	0.424569
93532460	chr14:93532460:C:A	1.47167e-08	-1.2626	-1.30341
93532490	chr14:93532490:A:G	3.48864e-08	-1.70289	-3.44535e-10
93532613	chr14:93532613:T:C	6.05654e-08	-1.54759e-10	-1.15126
93532702	chr14:93532702:G:A	4.38961e-08	-1.47316	-3.44535e-10
93533080	chr14:93533080:T:A	6.06019e-08	-1.54759e-10	-1.15066
93533774	chr14:93533774:T:A	1.0757e-07	-0.826934	0.250087
93533852	chr14:93533852:T:C	6.25633e-08	-1.54759e-10	-1.11881
93534339	chr14:93534339:G:A	6.29242e-08	-1.54759e-10	-1.11306
93534388	chr14:93534388:G:A	1.28326e-08	-1.38697	-1.31603
93534453	chr14:93534453:T:C	1.46391e-08	-1.28225	-1.28905
93534594	chr14:93534594:T:A	6.70301e-08	-1.54759e-10	-1.04985
93534596	chr14:93534596:G:A	5.41935e-08	-0.928703	-0.333725
93534769	chr14:93534769:C:T	3.534e-08	-1.68997	-3.44535e-10
93534895	chr14:93534895:T:A	3.50614e-08	-1.69789	-3.44535e-10
93534902	chr14:93534902:C:T	1.52643e-08	-1.2499	-1.27957
93535116	chr14:93535116:A:G	8.3829e-08	-1.29533	0.469116
93535302	chr14:93535302:G:T	6.23881e-08	-1.54759e-10	-1.12161
93535556	chr14:93535556:TTGA:T	4.38836e-08	-1.47345	-3.44535e-10
93535633	chr14:93535633:G:A	8.40464e-07	-1.54759e-10	1.47897
93535789	chr14:93535789:C:T	3.65512e-08	-1.65627	-3.44535e-10
93536206	chr14:93536206:C:T	1.8887e-07	-1.54759e-10	-0.0139297
93536341	chr14:93536341:CTTAG:C	1.10009e-07	0.6149	-1.16933
93536578	chr14:93536578:C:T	1.48249e-08	-1.21526	-1.34342
93537202	chr14:93537202:T:C	3.80609e-08	-0.497891	-1.11791
93537623	chr14:93537623:T:C	1.90387e-08	-1.33442	-0.974092
93537648	chr14:93537648:C:T	2.09949e-08	-1.72507	-0.485636
93537714	chr14:93537714:C:G	7.41359e-08	-0.949088	-3.44535e-10
93537858	chr14:93537858:C:T	1.22788e-07	-1.54759e-10	-0.444531
93537968	chr14:93537968:T:C	1.70427e-08	-1.08075	-1.33852
93538635	chr14:93538635:A:G	1.09127e-07	-1.54759e-10	-0.562474
93538841	chr14:93538841:A:C	1.84189e-08	-1.018	-1.32361
93539168	chr14:93539168:G:T	2.27022e-07	-1.54759e-10	0.17006
93539905	chr14:93539905:C:A	5.29918e-08	-1.54759e-10	-1.28485
93539911	chr14:93539911:C:T	3.31251e-08	-0.763211	-0.991487
93540411	chr14:93540411:T:G	6.39597e-08	-1.54759e-10	-1.09674
93540506	chr14:93540506:T:C	5.42297e-08	-1.26176	-3.44535e-10
93540604	chr14:93540604:T:C	6.17601e-08	-1.54759e-10	-1.13173
93540729	chr14:93540729:C:T	3.50627e-08	-0.643413	-1.05444
93541115	chr14:93541115:C:T	3.77324e-08	-0.568029	-1.05644
93541449	chr14:93541449:A:G	1.31414e-08	-1.33807	-1.34115
93541571	chr14:93541571:G:T	1.43181e-08	-1.2521	-1.34136
93541727	chr14:93541727:C:T	1.99772e-08	-1.35271	-0.907692
93541734	chr14:93541734:G:A	3.66244e-08	-0.594581	-1.05969
93541777	chr14:93541777:G:A	6.48374e-08	-1.54759e-10	-1.08311
93542129	chr14:93542129:A:G	8.82909e-08	-1.54759e-10	-0.774351
93542407	chr14:93542407:A:G	1.37446e-08	-1.29346	-1.34088
93542631	chr14:93542631:G:A	6.05887e-08	-1.54759e-10	-1.15088
93542991	chr14:93542991:C:T	5.59436e-08	-1.54759e-10	-1.23064
93543058	chr14:93543058:G:A	3.82503e-07	-1.54759e-10	0.691749
93544038	chr14:93544038:C:G	6.76547e-08	-1.54759e-10	-1.04057
93544066	chr14:93544066:G:A	9.19995e-08	-1.54759e-10	-0.733205
93544419	chr14:93544419:A:G	1.95745e-08	-1.36681	-0.913948
93544548	chr14:93544548:C:A	1.73357e-08	-1.17282	-1.2294
93544830	chr14:93544830:C:T	3.45162e-08	-1.71356	-3.44535e-10
93545142	chr14:93545142:A:G	7.89188e-08	-1.54759e-10	-0.886569
93545284	chr14:93545284:A:G	6.99246e-08	-1.54759e-10	-1.00757
93545374	chr14:93545374:G:T	7.07882e-08	-1.54759e-10	-0.995296
93545426	chr14:93545426:C:G	9.30045e-08	-1.54759e-10	-0.72234
93546137	chr14:93546137:G:A	4.36623e-08	-1.4785	-3.44535e-10
93547005	chr14:93547005:C:A	6.67756e-08	-1.54759e-10	-1.05365
93547074	chr14:93547074:TTTG:T	6.45935e-08	-1.54759e-10	-1.08688
93547152	chr14:93547152:TCAGA:T	4.72219e-08	-1.40013	-3.44535e-10
93547412	chr14:93547412:AG:A	1.75979e-08	-1.14808	-1.23913
93547719	chr14:93547719:A:C	3.43148e-08	-1.71941	-3.44535e-10
93547991	chr14:93547991:A:G	3.93448e-08	-0.533343	-1.04928
93548118	chr14:93548118:A:G	1.88655e-08	-1.36674	-0.950917
93548493	chr14:93548493:G:A	1.83286e-08	-1.37781	-0.968716
93549074	chr14:93549074:A:G	5.09262e-08	-1.54759e-10	-1.32461
93549079	chr14:93549079:C:G	9.01318e-08	-1.54759e-10	-0.753715
93549406	chr14:93549406:C:T	6.50894e-08	-1.54759e-10	-1.07923
93549490	chr14:93549490:C:T	3.29466e-08	-0.514425	-1.24568
```
