## Supplementary material for "Characterization of shared and ancestry-specific signals driving complex traits using multi-ancestry fine-mapping": susiex_nc2.cs80.snp

```
BP	SNP	PIP(CS1)	LogBF(CS1,Pop1)	LogBF(CS1,Pop2)
92544475	chr14:92544475:A:G	1.54283e-08	-1.19866	-1.33849
92544478	chr14:92544478:G:A	9.64443e-08	-1.54759e-10	-0.704394
92544499	chr14:92544499:G:A	5.47484e-08	-1.54759e-10	-1.27061
92544622	chr14:92544622:A:T	1.37218e-08	-1.48435	-1.17003
92544779	chr14:92544779:A:G	6.62764e-08	-1.36431	0.284782
92545021	chr14:92545021:C:T	2.24779e-08	-0.944333	-1.21649
92545400	chr14:92545400:G:A	1.05527e-07	-1.54759e-10	-0.614397
92545532	chr14:92545532:C:T	3.94481e-08	-1.14732	-0.45105
92545540	chr14:92545540:CTCTT:C	6.66479e-08	-0.577117	-0.496819
92545933	chr14:92545933:TG:T	1.57427e-08	-1.61307	-0.903909
92546021	chr14:92546021:G:C	2.40929e-08	-0.931022	-1.16042
92546189	chr14:92546189:G:T	2.46686e-08	-0.915288	-1.15254
92546238	chr14:92546238:T:G	5.38476e-08	-1.54759e-10	-1.2872
92546242	chr14:92546242:A:C	3.47549e-08	-1.72504	-3.44535e-10
92546280	chr14:92546280:G:A	2.43569e-08	-0.954122	-1.12642
92546299	chr14:92546299:A:G	4.35609e-07	-1.54759e-10	0.803386
92546592	chr14:92546592:A:G	5.02303e-08	-0.127363	-1.22938
92546622	chr14:92546622:T:C	1.55784e-08	-1.64059	-0.886883
92546682	chr14:92546682:TG:T	1.8982e-08	-0.986311	-1.34356
92546761	chr14:92546761:G:T	9.67723e-07	1.60159	-3.44535e-10
92546779	chr14:92546779:G:A	2.29789e-08	-0.980572	-1.15821
92546791	chr14:92546791:T:C	1.09684e-07	-1.54759e-10	-0.575758
92547039	chr14:92547039:T:C	5.15847e-08	-1.54759e-10	-1.33013
92547538	chr14:92547538:G:T	3.47772e-08	-1.7244	-3.44535e-10
92547592	chr14:92547592:C:T	2.90817e-07	-1.54759e-10	0.399333
92547903	chr14:92547903:C:A	5.75811e-08	-1.54759e-10	-1.22017
92548144	chr14:92548144:C:T	2.42302e-08	-0.955005	-1.13076
92548327	chr14:92548327:A:G	1.90162e-08	-1.00999	-1.31808
92548566	chr14:92548566:C:T	2.37545e-08	-0.956954	-1.14863
92548584	chr14:92548584:G:A	4.20656e-08	-0.22936	-1.30477
92548626	chr14:92548626:T:C	2.63807e-08	-0.757593	-1.24313
92548644	chr14:92548644:T:G	1.34191e-08	-1.35094	-1.32574
92548947	chr14:92548947:G:A	3.19646e-08	-0.937368	-0.871362
92549014	chr14:92549014:TC:T	1.06733e-08	-1.55999	-1.34562
92549022	chr14:92549022:C:T	6.60665e-08	-1.54759e-10	-1.0827
92549049	chr14:92549049:A:G	2.36454e-08	-0.922123	-1.18807
92549134	chr14:92549134:A:C	2.32841e-08	-0.933597	-1.19199
92549245	chr14:92549245:C:T	3.81648e-08	-1.63145	-3.44535e-10
92549253	chr14:92549253:C:T	2.78529e-08	-0.912364	-1.03406
92549321	chr14:92549321:C:T	1.21902e-08	-1.62869	-1.14403
92549343	chr14:92549343:T:C	1.18755e-08	-1.48646	-1.31242
92549398	chr14:92549398:C:T	1.95759e-08	-0.961557	-1.3375
92549503	chr14:92549503:T:C	2.16465e-08	-0.877242	-1.32128
92549791	chr14:92549791:T:C	2.30527e-08	-1.72398	-0.411601
92549813	chr14:92549813:T:C	1.73237e-08	-1.71938	-0.70191
92549973	chr14:92549973:G:A	1.98193e-08	-0.959943	-1.32676
92550096	chr14:92550096:T:C	1.96476e-08	-0.965951	-1.32945
92550106	chr14:92550106:G:A	1.89301e-08	-1.20633	-1.12627
92550331	chr14:92550331:G:A	1.89694e-08	-1.00626	-1.32427
92550470	chr14:92550470:A:G	1.89956e-08	-0.998768	-1.33039
92550804	chr14:92550804:C:T	1.90679e-08	-0.997317	-1.32804
92551194	chr14:92551194:A:G	1.85191e-08	-1.71329	-0.641266
92551221	chr14:92551221:G:A	1.93359e-08	-0.991976	-1.31942
92551654	chr14:92551654:G:A	5.24547e-08	-1.54759e-10	-1.31341
92551943	chr14:92551943:G:A	1.0641e-07	-0.750347	0.144291
92552075	chr14:92552075:G:C	5.73879e-08	-1.54759e-10	-1.22353
92552222	chr14:92552222:G:A	3.64914e-08	-1.41011	-0.26617
92552788	chr14:92552788:T:C	6.14576e-08	-1.54759e-10	-1.15501
92552949	chr14:92552949:A:G	8.03538e-08	-1.54759e-10	-0.886919
92553059	chr14:92553059:C:A	5.28437e-08	-1.54759e-10	-1.30602
92553123	chr14:92553123:A:G	7.60752e-08	-1.54759e-10	-0.941638
92553166	chr14:92553166:G:A	1.11769e-08	-1.61219	-1.24732
92553181	chr14:92553181:G:A	1.19772e-07	-1.54759e-10	-0.487771
92553580	chr14:92553580:C:T	1.11669e-08	-1.57563	-1.28477
92554023	chr14:92554023:A:G	9.92895e-08	-1.54759e-10	-0.675319
92554566	chr14:92554566:G:A	6.83112e-08	-1.54759e-10	-1.04929
92555026	chr14:92555026:C:T	7.68151e-08	-1.54759e-10	-0.931958
92555395	chr14:92555395:C:A	6.29117e-08	-1.54759e-10	-1.13163
92556011	chr14:92556011:G:A	5.06443e-08	-0.83559	-0.512943
92556783	chr14:92556783:G:A	1.788e-08	-1.67807	-0.711605
92557048	chr14:92557048:G:A	6.55952e-08	-1.54759e-10	-1.08986
92557179	chr14:92557179:C:G	7.669e-08	-1.54759e-10	-0.933588
92557305	chr14:92557305:A:T	1.5066e-08	-1.25151	-1.30941
92557535	chr14:92557535:C:T	8.00677e-08	-1.54759e-10	-0.890487
92557633	chr14:92557633:G:A	7.80271e-08	-1.54759e-10	-0.916303
92558117	chr14:92558117:G:A	2.12597e-08	-0.984158	-1.23239
92558356	chr14:92558356:T:A	2.36051e-08	-0.852348	-1.25955
92558655	chr14:92558655:A:G	2.09803e-08	-0.927822	-1.30195
92559155	chr14:92559155:C:T	5.57961e-08	-1.54759e-10	-1.25165
92559712	chr14:92559712:A:G	1.86913e-08	-1.69129	-0.654012
92559848	chr14:92559848:A:G	1.55631e-08	-1.20313	-1.32533
92560034	chr14:92560034:C:T	4.96785e-07	-1.54759e-10	0.934799
92560062	chr14:92560062:C:T	5.12105e-08	-1.54759e-10	-1.33741
92560200	chr14:92560200:A:G	5.50268e-08	-1.54759e-10	-1.26554
92560248	chr14:92560248:G:T	2.70824e-08	-1.46046	-0.514019
92560301	chr14:92560301:C:T	5.32043e-07	-1.54759e-10	1.00336
92560736	chr14:92560736:G:A	5.93908e-08	-1.54759e-10	-1.18922
92560821	chr14:92560821:C:A	3.26943e-08	-0.755184	-1.03097
92561275	chr14:92561275:T:C	1.23718e-08	-1.6761	-1.08184
92561276	chr14:92561276:G:A	2.33099e-08	-0.875016	-1.24946
92561370	chr14:92561370:T:TC	2.19314e-08	-1.65082	-0.53462
92561425	chr14:92561425:G:T	1.70162e-08	-1.44583	-0.993357
92561437	chr14:92561437:G:A	5.2091e-08	-1.54759e-10	-1.32037
92561761	chr14:92561761:T:G	5.12095e-08	-1.54759e-10	-1.33743
92561819	chr14:92561819:A:G	1.2003e-07	-1.54759e-10	-0.485614
92561931	chr14:92561931:C:A	6.25325e-08	-1.54759e-10	-1.13767
92562160	chr14:92562160:T:C	1.03886e-08	-1.62952	-1.30313
92562186	chr14:92562186:G:C	1.19693e-08	-1.5733	-1.21771
92562385	chr14:92562385:C:T	1.10829e-07	-1.54759e-10	-0.565375
92562795	chr14:92562795:G:A	6.58796e-07	-1.54759e-10	1.21705
92563039	chr14:92563039:C:T	5.07817e-08	-1.54759e-10	-1.34582
92563049	chr14:92563049:G:C	2.15997e-08	-1.25642	-0.944263
92563293	chr14:92563293:A:G	1.18794e-08	-1.62208	-1.17647
92563317	chr14:92563317:C:T	1.05428e-08	-1.72548	-1.19244
92564019	chr14:92564019:C:T	5.12972e-08	-1.54759e-10	-1.33572
92565051	chr14:92565051:C:A	5.72469e-08	-1.54759e-10	-1.22599
92565069	chr14:92565069:T:C	3.19659e-08	-0.816167	-0.992524
92565249	chr14:92565249:A:G	2.83776e-08	-1.30048	-0.627278
92565288	chr14:92565288:C:G	2.05909e-08	-1.42012	-0.82839
92565544	chr14:92565544:A:G	6.89773e-08	-1.54759e-10	-1.03958
92565659	chr14:92565659:G:A	5.54302e-08	-1.54759e-10	-1.25823
92565776	chr14:92565776:C:T	2.84652e-08	-1.31955	-0.605129
92566520	chr14:92566520:G:A	1.03053e-08	-1.61576	-1.32494
92566565	chr14:92566565:C:T	5.48502e-08	-1.54759e-10	-1.26875
92566641	chr14:92566641:A:G	2.30272e-08	-1.7247	-0.411979
92566769	chr14:92566769:G:A	4.88593e-08	-1.72525	0.340834
92566973	chr14:92566973:A:T	5.27162e-08	-1.54759e-10	-1.30844
92567694	chr14:92567694:A:T	2.84941e-08	-1.40899	-0.51467
92568329	chr14:92568329:T:C	1.15013e-07	-1.66033	1.13201
92568605	chr14:92568605:C:T	1.03053e-07	-1.54759e-10	-0.63812
92568696	chr14:92568696:G:C	1.10461e-07	-1.54759e-10	-0.568698
92569022	chr14:92569022:G:A	1.08335e-07	-1.54759e-10	-0.588128
92569971	chr14:92569971:C:T	5.07821e-08	-1.54759e-10	-1.34582
92569972	chr14:92569972:G:A	6.15034e-08	-1.54759e-10	-1.15427
92570105	chr14:92570105:A:G	1.2443e-08	-1.40706	-1.34514
92570788	chr14:92570788:T:G	6.46553e-08	-0.251963	-0.852326
92570865	chr14:92570865:C:G	9.3721e-08	-1.54759e-10	-0.733037
92570877	chr14:92570877:T:C	1.07527e-08	-1.56433	-1.33387
92571111	chr14:92571111:T:C	1.50065e-08	-1.67122	-0.893658
92571334	chr14:92571334:G:A	3.60069e-08	-1.68965	-3.44535e-10
92571462	chr14:92571462:G:A	1.39284e-08	-1.70068	-0.938751
92571535	chr14:92571535:T:C	7.15309e-08	-1.00488	0.00164889
92572336	chr14:92572336:T:C	8.27974e-08	-0.23581	-0.621152
92572341	chr14:92572341:T:C	5.20965e-08	-1.54759e-10	-1.32026
92572392	chr14:92572392:G:A	5.99189e-08	-1.54759e-10	-1.18037
92573084	chr14:92573084:G:T	9.78312e-08	-1.54759e-10	-0.690116
92573932	chr14:92573932:C:G	1.15028e-08	-1.56261	-1.26816
92573934	chr14:92573934:G:A	5.08364e-08	-1.54759e-10	-1.34475
92574224	chr14:92574224:G:A	6.49475e-08	-1.54759e-10	-1.09978
92574404	chr14:92574404:A:G	9.92671e-09	-1.66436	-1.31377
92575189	chr14:92575189:T:C	2.56839e-08	-0.902218	-1.12528
92575307	chr14:92575307:C:T	6.20646e-08	-1.54759e-10	-1.14518
92575315	chr14:92575315:G:C	5.13196e-08	-1.54759e-10	-1.33529
92575323	chr14:92575323:T:G	5.50995e-08	-1.54759e-10	-1.26422
92575327	chr14:92575327:G:A	5.79348e-08	-1.54759e-10	-1.21404
92575440	chr14:92575440:G:C	1.01188e-08	-1.61954	-1.33942
92575912	chr14:92575912:TG:T	8.51681e-08	-1.04011	0.211381
92576139	chr14:92576139:T:C	2.76578e-08	-0.825408	-1.12804
92576412	chr14:92576412:G:A	6.56954e-08	-1.54759e-10	-1.08833
92576688	chr14:92576688:T:C	1.26438e-07	-0.823231	0.389624
92576789	chr14:92576789:C:T	1.23303e-07	-1.54759e-10	-0.458713
92577029	chr14:92577029:T:C	3.89844e-08	-1.67381	0.0636105
92577033	chr14:92577033:T:C	4.92323e-08	-1.68943	0.312621
92577131	chr14:92577131:G:A	5.98374e-08	-1.54759e-10	-1.18173
92577648	chr14:92577648:G:A	5.8857e-08	-1.54759e-10	-1.19825
92577691	chr14:92577691:G:A	3.52706e-08	-1.53047	-0.179842
92578255	chr14:92578255:A:G	7.38596e-08	-1.54759e-10	-0.971193
92578281	chr14:92578281:T:C	2.70842e-08	-0.838933	-1.13548
92578323	chr14:92578323:G:A	3.34779e-08	-1.64948	-0.112996
92578339	chr14:92578339:A:G	3.13199e-08	-1.65394	-0.175162
92578576	chr14:92578576:T:C	5.27761e-08	-1.54759e-10	-1.3073
92579013	chr14:92579013:C:T	2.98098e-07	-0.528951	0.953015
92579031	chr14:92579031:G:A	4.06097e-08	-1.63008	0.0607309
92579148	chr14:92579148:G:A	5.89863e-08	-1.51208	0.316031
92580122	chr14:92580122:A:G	1.50469e-08	-1.33638	-1.22581
92580298	chr14:92580298:A:G	6.61006e-08	-1.67711	0.594928
92580370	chr14:92580370:CA:C	5.55637e-08	-1.54759e-10	-1.25583
92580611	chr14:92580611:G:T	3.48851e-08	-1.7213	-3.44535e-10
92580801	chr14:92580801:G:A	5.64351e-08	-1.54759e-10	-1.24027
92580988	chr14:92580988:A:C	4.79861e-08	-1.68363	0.281187
92581110	chr14:92581110:A:G	7.48235e-08	-1.08882	0.130588
92581222	chr14:92581222:G:A	9.60696e-08	-1.54759e-10	-0.708286
92581420	chr14:92581420:G:C	6.28749e-08	-1.54759e-10	-1.13221
92581613	chr14:92581613:C:T	1.01891e-07	-1.54759e-10	-0.649458
92581664	chr14:92581664:C:T	5.46098e-08	-1.54759e-10	-1.27315
92581969	chr14:92581969:C:G	5.29765e-08	-1.47423	0.170717
92582025	chr14:92582025:T:C	2.85175e-08	-0.887943	-1.0349
92582356	chr14:92582356:C:T	6.39119e-08	-1.54759e-10	-1.11585
92582389	chr14:92582389:A:G	3.70349e-08	-1.67339	0.011888
92582401	chr14:92582401:C:T	1.17521e-07	-1.54759e-10	-0.50674
92582409	chr14:92582409:T:C	4.00598e-08	-1.58299	-3.44535e-10
92582454	chr14:92582454:TTTTTTTTC:T	7.24105e-08	-1.54759e-10	-0.991008
92582789	chr14:92582789:C:T	2.57287e-06	-1.54759e-10	2.57942
92583098	chr14:92583098:T:C	6.22167e-08	-1.54759e-10	-1.14274
92583508	chr14:92583508:T:C	2.10794e-08	-1.46227	-0.762795
92583520	chr14:92583520:C:T	3.43315e-08	-0.402941	-1.33435
92583586	chr14:92583586:C:A	1.07431e-08	-1.56625	-1.33284
92583801	chr14:92583801:A:G	2.08907e-08	-0.937362	-1.29669
92584019	chr14:92584019:G:A	5.64157e-08	-1.54759e-10	-1.24061
92584111	chr14:92584111:T:TA	5.09094e-08	-1.54759e-10	-1.34331
92584225	chr14:92584225:A:C	1.39972e-08	-1.36691	-1.26759
92584308	chr14:92584308:G:A	6.12794e-08	-1.54759e-10	-1.15792
92584359	chr14:92584359:G:A	1.61801e-08	-1.7242	-0.765373
92584428	chr14:92584428:G:C	2.06515e-08	-1.03786	-1.20771
92584447	chr14:92584447:C:T	5.5228e-08	-1.54759e-10	-1.26189
92584663	chr14:92584663:G:A	3.54499e-08	-1.70524	-3.44535e-10
92585369	chr14:92585369:G:A	2.00897e-08	-1.08187	-1.19128
92585406	chr14:92585406:A:G	6.43685e-08	-1.54759e-10	-1.10874
92585726	chr14:92585726:G:A	1.52159e-08	-1.2883	-1.26272
92587412	chr14:92587412:GC:G	1.61187e-08	-1.42127	-1.07211
92587755	chr14:92587755:G:A	2.47578e-07	-1.54759e-10	0.238368
92588091	chr14:92588091:C:T	3.59213e-08	-1.69203	-3.44535e-10
92588733	chr14:92588733:T:C	1.62122e-08	-1.18618	-1.30141
92589671	chr14:92589671:A:G	7.35828e-08	-1.54759e-10	-0.974948
92590567	chr14:92590567:G:A	1.54274e-07	-0.234629	-3.44535e-10
92590574	chr14:92590574:G:A	2.87055e-07	-1.54759e-10	0.386313
92591125	chr14:92591125:G:A	1.49215e-08	-1.6227	-0.947858
92591326	chr14:92591326:G:A	5.12122e-08	-1.54759e-10	-1.33738
92591417	chr14:92591417:AT:A	9.13849e-08	-0.75828	-3.44535e-10
92591557	chr14:92591557:T:G	1.28109e-08	-1.53111	-1.19195
92591619	chr14:92591619:C:A	5.16589e-08	-1.54759e-10	-1.3287
92592230	chr14:92592230:C:T	8.62663e-08	-0.81592	-3.44535e-10
92592475	chr14:92592475:C:T	7.60676e-08	-1.54759e-10	-0.941736
92593119	chr14:92593119:A:G	8.73944e-08	-1.54759e-10	-0.802929
92593471	chr14:92593471:G:A	5.21387e-08	-1.54759e-10	-1.31945
92593472	chr14:92593472:G:A	1.02309e-07	-1.54759e-10	-0.645362
92593662	chr14:92593662:C:T	5.60072e-08	-1.24788	-3.44535e-10
92593989	chr14:92593989:C:G	1.12597e-08	-1.62085	-1.23128
92594181	chr14:92594181:C:CCAGCA	1.24089e-08	-1.58713	-1.16782
92594228	chr14:92594228:T:A	2.04881e-07	-1.54759e-10	0.0490687
92594365	chr14:92594365:GA:G	1.23979e-08	-1.63859	-1.11724
92594677	chr14:92594677:G:A	1.50122e-07	-0.261912	-3.44535e-10
92594803	chr14:92594803:A:G	1.28851e-08	-1.59217	-1.12512
92594923	chr14:92594923:C:A	7.46889e-08	-1.54759e-10	-0.960028
92594985	chr14:92594985:C:T	6.67028e-08	-1.54759e-10	-1.07311
92595108	chr14:92595108:A:G	4.0073e-08	-0.661475	-0.921183
92595118	chr14:92595118:G:A	1.19517e-07	-1.54759e-10	-0.489899
92595227	chr14:92595227:A:G	5.08742e-08	-1.54759e-10	-1.344
92595236	chr14:92595236:G:A	1.56193e-07	-0.222265	-3.44535e-10
92595329	chr14:92595329:G:C	1.27494e-07	-1.54759e-10	-0.425294
92595348	chr14:92595348:A:G	7.48446e-08	-1.54759e-10	-0.957946
92595527	chr14:92595527:CT:C	1.28321e-08	-1.57261	-1.1488
92596310	chr14:92596310:G:C	8.61e-08	-1.54759e-10	-0.81785
92597073	chr14:92597073:A:C	5.08409e-08	-1.54759e-10	-1.34466
92597172	chr14:92597172:ATT:A	2.77906e-08	-1.18631	-0.762355
92597352	chr14:92597352:C:G	5.25669e-08	-0.615545	-0.695728
92597610	chr14:92597610:G:A	1.45824e-07	-0.290961	-3.44535e-10
92597724	chr14:92597724:C:T	3.00952e-08	-1.72269	-0.146303
92597996	chr14:92597996:T:C	6.18819e-08	-1.54759e-10	-1.14813
92598209	chr14:92598209:A:G	7.24364e-08	0.200115	-1.19077
92598218	chr14:92598218:G:A	2.12168e-07	-1.54759e-10	0.0840187
92598253	chr14:92598253:A:G	1.02733e-08	-1.60789	-1.33592
92598441	chr14:92598441:A:T	1.71986e-08	-1.08281	-1.34572
92598641	chr14:92598641:C:T	1.21469e-08	-1.5626	-1.21369
92598650	chr14:92598650:A:G	2.5706e-08	-1.65618	-0.370456
92598738	chr14:92598738:A:G	1.59074e-08	-1.54926	-0.957313
92599137	chr14:92599137:G:A	1.32176e-08	-1.5222	-1.16961
92599229	chr14:92599229:G:A	1.73073e-08	-1.5062	-0.916027
92599553	chr14:92599553:C:T	9.44259e-08	0.614272	-1.33982
92599592	chr14:92599592:G:A	4.63827e-08	-0.616685	-0.819748
92599958	chr14:92599958:C:T	1.27983e-06	-1.54759e-10	1.88112
92600018	chr14:92600018:G:A	3.47345e-08	-1.72562	-3.44535e-10
92600425	chr14:92600425:C:T	5.98999e-08	-1.54759e-10	-1.18068
92600690	chr14:92600690:C:T	5.21563e-08	-1.54759e-10	-1.31911
92600839	chr14:92600839:C:T	5.38195e-08	0.0163506	-1.30407
92600917	chr14:92600917:G:A	1.37521e-08	-1.72468	-0.927495
92601036	chr14:92601036:C:A	2.20782e-08	-1.01912	-1.15965
92601461	chr14:92601461:G:A	1.29605e-08	-1.45428	-1.25717
92602076	chr14:92602076:C:T	5.51972e-08	0.0682899	-1.33074
92602930	chr14:92602930:G:A	9.84875e-09	-1.70347	-1.28254
92603076	chr14:92603076:G:A	5.49727e-08	-1.54759e-10	-1.26652
92603634	chr14:92603634:C:T	5.16155e-08	-1.54759e-10	-1.32954
92603644	chr14:92603644:T:C	4.97052e-07	1.23407	-0.298734
92603941	chr14:92603941:C:T	2.27755e-07	1.13018	-0.975268
92604022	chr14:92604022:C:T	2.3203e-07	1.27548	-1.10197
92604099	chr14:92604099:C:A	1.8979e-08	-1.15148	-1.17855
92604266	chr14:92604266:G:A	5.33825e-08	-1.54759e-10	-1.29588
92604342	chr14:92604342:G:C	1.15408e-07	0.71347	-1.23835
92604419	chr14:92604419:T:C	1.5087e-07	0.81236	-1.0693
92604848	chr14:92604848:C:T	5.11284e-08	-1.54759e-10	-1.33902
92604849	chr14:92604849:G:A	1.05703e-08	-1.7169	-1.19842
92605334	chr14:92605334:C:G	3.07217e-08	-0.522549	-1.32584
92605461	chr14:92605461:A:G	5.90739e-07	1.36375	-0.255735
92605807	chr14:92605807:T:A	6.40706e-07	1.35457	-0.165356
92605924	chr14:92605924:G:A	1.89228e-07	1.2867	-1.31711
92605972	chr14:92605972:C:G	5.84422e-07	1.27202	-0.174759
92606057	chr14:92606057:G:A	1.30027e-07	0.905119	-1.31074
92606131	chr14:92606131:C:A	6.11276e-07	1.32828	-0.186089
92606404	chr14:92606404:G:A	2.04942e-08	-1.72084	-0.532373
92606590	chr14:92606590:G:A	1.09148e-08	-1.70577	-1.17748
92606774	chr14:92606774:A:G	1.23248e-07	0.814289	-1.27345
92607028	chr14:92607028:T:C	5.14769e-08	-1.54759e-10	-1.33223
92607586	chr14:92607586:G:A	1.15214e-08	-1.67539	-1.15377
92607620	chr14:92607620:G:A	1.56093e-07	0.990489	-1.2134
92608042	chr14:92608042:A:T	5.20966e-08	-1.54759e-10	-1.32026
92608102	chr14:92608102:C:T	2.68668e-07	1.32347	-1.00336
92608103	chr14:92608103:G:A	5.46538e-08	-1.54759e-10	-1.27234
92608429	chr14:92608429:G:A	7.23856e-08	0.0174827	-1.00883
92608597	chr14:92608597:C:T	5.6597e-08	-1.54759e-10	-1.2374
92608609	chr14:92608609:A:G	8.50207e-08	-1.54759e-10	-0.830465
92608923	chr14:92608923:G:T	8.50295e-08	-1.54759e-10	-0.830361
92609104	chr14:92609104:G:A	1.22965e-07	0.817865	-1.27932
92609479	chr14:92609479:G:T	1.48869e-07	0.961514	-1.23181
92609645	chr14:92609645:C:T	5.28475e-08	-1.54759e-10	-1.30595
92610181	chr14:92610181:G:A	1.13445e-07	0.729561	-1.27161
92611051	chr14:92611051:C:CA	1.58126e-08	-1.71781	-0.79474
92611084	chr14:92611084:C:T	1.31005e-08	-1.7254	-0.975314
92611165	chr14:92611165:T:G	1.5216e-07	1.06211	-1.31054
92611170	chr14:92611170:C:T	5.22278e-08	-1.54759e-10	-1.31774
92611266	chr14:92611266:T:C	6.24918e-07	1.2327	-0.0684439
92611343	chr14:92611343:G:A	1.34632e-07	0.924079	-1.2949
92611369	chr14:92611369:A:G	1.57817e-07	1.09043	-1.30235
92611530	chr14:92611530:C:T	1.55959e-07	1.07717	-1.30094
92611546	chr14:92611546:G:C	1.58257e-07	1.13563	-1.34477
92611585	chr14:92611585:G:A	1.65132e-07	1.13183	-1.29844
92611791	chr14:92611791:A:T	5.23214e-08	-1.54759e-10	-1.31595
92611821	chr14:92611821:G:A	1.55501e-07	1.03948	-1.26618
92611917	chr14:92611917:A:C	5.09987e-08	-1.54759e-10	-1.34156
92611988	chr14:92611988:G:C	6.40688e-07	1.31887	-0.129687
92611994	chr14:92611994:G:C	6.88172e-08	-1.54759e-10	-1.04191
92612188	chr14:92612188:A:G	1.55667e-07	1.09601	-1.32165
92612287	chr14:92612287:G:A	1.86399e-08	-1.10474	-1.24331
92612301	chr14:92612301:CAG:C	2.58354e-07	1.60826	-1.32729
92612361	chr14:92612361:A:G	5.86204e-08	-1.54759e-10	-1.20228
92612643	chr14:92612643:T:C	1.81348e-08	-1.44823	-0.92729
92613240	chr14:92613240:G:C	5.32129e-08	-1.54759e-10	-1.29906
92613305	chr14:92613305:G:A	3.48932e-08	-1.72107	-3.44535e-10
92613859	chr14:92613859:C:T	1.58394e-08	-1.16502	-1.34584
92614708	chr14:92614708:C:G	5.71531e-08	-1.54759e-10	-1.22762
92614892	chr14:92614892:G:A	5.52414e-08	-1.54759e-10	-1.26165
92614962	chr14:92614962:G:A	6.23503e-08	-1.54759e-10	-1.14059
92615308	chr14:92615308:C:T	1.28747e-08	-1.72548	-0.992617
92615815	chr14:92615815:G:A	1.27327e-08	-1.44868	-1.2805
92615890	chr14:92615890:G:A	7.78444e-08	-1.54759e-10	-0.918647
92615969	chr14:92615969:G:A	5.23136e-08	-1.54759e-10	-1.3161
92615983	chr14:92615983:A:AC	5.12957e-08	-1.54759e-10	-1.33575
92617227	chr14:92617227:G:A	1.41174e-08	-1.62224	-1.00371
92617229	chr14:92617229:G:A	5.12698e-08	-1.54759e-10	-1.33626
92617246	chr14:92617246:A:G	5.08703e-08	-1.54759e-10	-1.34408
92618053	chr14:92618053:G:A	6.15032e-08	-1.54759e-10	-1.15427
92618084	chr14:92618084:A:C	1.01809e-08	-1.69162	-1.26123
92618142	chr14:92618142:T:C	5.75835e-08	-1.54759e-10	-1.22012
92618425	chr14:92618425:A:T	9.59702e-09	-1.66671	-1.3452
92618455	chr14:92618455:A:G	1.60626e-08	-1.24247	-1.25439
92618749	chr14:92618749:T:C	4.93588e-08	-1.37424	-3.44535e-10
92618758	chr14:92618758:A:C	4.86693e-08	-1.38831	-3.44535e-10
92619035	chr14:92619035:CATAATT:C	1.17861e-08	-1.60478	-1.20166
92619119	chr14:92619119:C:T	6.86523e-08	-1.54759e-10	-1.0443
92619501	chr14:92619501:G:A	1.53222e-07	0.812047	-1.05352
92619584	chr14:92619584:C:T	6.37791e-08	-1.54759e-10	-1.11793
92619718	chr14:92619718:G:A	6.49388e-08	-1.54759e-10	-1.09991
92619813	chr14:92619813:C:T	5.50692e-08	-1.54759e-10	-1.26477
92619993	chr14:92619993:C:T	5.4513e-08	-1.54759e-10	-1.27492
92620225	chr14:92620225:G:C	5.2287e-08	-1.54759e-10	-1.31661
92620399	chr14:92620399:C:T	9.74649e-09	-1.66865	-1.32781
92620573	chr14:92620573:A:G	4.16505e-07	1.45645	-0.697915
92620802	chr14:92620802:G:A	1.06513e-08	-1.585	-1.32268
92620854	chr14:92620854:A:G	8.48744e-08	-1.54759e-10	-0.832187
92621161	chr14:92621161:G:A	5.37062e-08	-1.54759e-10	-1.28983
92621716	chr14:92621716:A:T	1.32571e-08	-1.50853	-1.1803
92621784	chr14:92621784:A:G	6.13999e-08	-1.54759e-10	-1.15595
92622100	chr14:92622100:CCAGTAGA:C	6.30937e-08	-1.54759e-10	-1.12874
92622389	chr14:92622389:T:C	5.26858e-08	-1.54759e-10	-1.30901
92622655	chr14:92622655:T:C	9.61215e-09	-1.67599	-1.33434
92624556	chr14:92624556:A:G	7.43984e-08	-0.963925	-3.44535e-10
92624571	chr14:92624571:A:G	6.22299e-08	-1.54759e-10	-1.14252
92624867	chr14:92624867:G:A	5.08509e-08	-1.54759e-10	-1.34446
92624946	chr14:92624946:GAC:G	5.8885e-08	-1.54759e-10	-1.19777
92625152	chr14:92625152:G:A	8.04307e-07	2.45176	-1.03514
92625247	chr14:92625247:T:C	6.95533e-07	2.61263	-1.34131
92625397	chr14:92625397:G:A	5.80851e-08	-1.54759e-10	-1.21145
92625442	chr14:92625442:G:A	8.35143e-08	-1.54759e-10	-0.848342
92625484	chr14:92625484:A:T	2.68422e-08	-0.639003	-1.34438
92625616	chr14:92625616:T:C	1.13772e-08	-1.57159	-1.27016
92625637	chr14:92625637:C:T	9.02204e-08	-1.54759e-10	-0.771103
92625719	chr14:92625719:C:T	2.43643e-07	-1.54759e-10	0.222343
92626337	chr14:92626337:A:G	5.22167e-08	-1.54759e-10	-1.31796
92626593	chr14:92626593:G:A	5.93153e-08	-1.54759e-10	-1.19049
92626738	chr14:92626738:A:C	2.07937e-07	-1.54759e-10	0.0638755
92626827	chr14:92626827:G:A	5.62107e-08	-1.54759e-10	-1.24425
92626907	chr14:92626907:C:A	1.21118e-08	-1.51731	-1.26187
92626996	chr14:92626996:G:A	6.52611e-08	-1.54759e-10	-1.09496
92627079	chr14:92627079:T:C	1.00414e-08	-1.63022	-1.33643
92627132	chr14:92627132:G:A	6.62323e-08	-1.54759e-10	-1.08019
92627453	chr14:92627453:G:A	1.89123e-08	-1.06871	-1.26484
92627635	chr14:92627635:AG:A	2.45878e-08	-1.11813	-0.952978
92627741	chr14:92627741:A:G	1.07977e-08	-1.5995	-1.29453
92627907	chr14:92627907:T:G	9.73245e-09	-1.65404	-1.34385
92627953	chr14:92627953:G:A	2.52004e-07	1.49887	-1.24278
92628074	chr14:92628074:G:A	5.89208e-08	-1.54759e-10	-1.19717
92628582	chr14:92628582:G:A	1.06069e-08	-1.62312	-1.28873
92628801	chr14:92628801:A:T	9.8022e-09	-1.69816	-1.2926
92629843	chr14:92629843:G:A	1.045e-08	-1.62875	-1.29801
92630034	chr14:92630034:G:A	7.47484e-08	0.144413	-1.10364
92630046	chr14:92630046:T:C	2.07907e-07	1.32766	-1.26393
92630271	chr14:92630271:A:G	1.89548e-08	-1.40375	-0.927554
92630410	chr14:92630410:T:G	2.69331e-08	-1.01374	-0.966261
92630668	chr14:92630668:C:T	5.1807e-08	-1.54759e-10	-1.32583
92630717	chr14:92630717:CCACAGGG:C	5.10124e-08	-1.54759e-10	-1.34129
92630981	chr14:92630981:C:T	6.47234e-08	-1.54759e-10	-1.10324
92631070	chr14:92631070:G:A	5.48928e-08	-1.54759e-10	-1.26798
92631074	chr14:92631074:A:G	5.91035e-08	-1.54759e-10	-1.19407
92631500	chr14:92631500:G:A	3.48325e-08	-1.72281	-3.44535e-10
92631506	chr14:92631506:C:T	6.54388e-08	-1.54759e-10	-1.09224
92631646	chr14:92631646:G:A	6.59373e-08	-1.54759e-10	-1.08465
92631725	chr14:92631725:C:T	2.14727e-08	-1.27203	-0.93455
92631761	chr14:92631761:C:G	6.30976e-08	-1.54759e-10	-1.12868
92631819	chr14:92631819:GTCTTGAAC:G	6.21858e-08	-1.54759e-10	-1.14323
92631894	chr14:92631894:G:C	7.72361e-08	-1.54759e-10	-0.926493
92632107	chr14:92632107:T:C	2.30307e-08	-1.27026	-0.866268
92632127	chr14:92632127:G:A	2.22779e-08	-1.27169	-0.898076
92632272	chr14:92632272:G:A	2.14961e-07	1.44207	-1.34497
92632296	chr14:92632296:T:C	2.86645e-07	1.631	-1.24611
92632511	chr14:92632511:A:G	2.80373e-07	-1.54759e-10	0.362763
92633024	chr14:92633024:G:A	1.91108e-08	-1.33084	-0.99226
92633129	chr14:92633129:G:A	1.08269e-08	-1.72458	-1.16674
92633522	chr14:92633522:A:C	2.64966e-07	1.3157	-1.00945
92633545	chr14:92633545:G:A	4.01276e-08	-1.58129	-3.44535e-10
92633578	chr14:92633578:G:A	7.75418e-08	-1.54759e-10	-0.922543
92633660	chr14:92633660:T:A	5.08054e-08	-1.54759e-10	-1.34536
92633679	chr14:92633679:T:C	3.55017e-07	1.32543	-0.726621
92634477	chr14:92634477:T:G	5.53736e-08	-1.54759e-10	-1.25926
92634592	chr14:92634592:G:A	5.72236e-08	-1.54759e-10	-1.22639
92634729	chr14:92634729:T:G	2.97286e-07	1.37834	-0.957004
92634845	chr14:92634845:G:A	5.70028e-08	-1.54759e-10	-1.23026
92635328	chr14:92635328:G:A	5.53199e-08	-1.54759e-10	-1.26023
92635602	chr14:92635602:A:C	1.72079e-08	-1.12535	-1.30264
92635632	chr14:92635632:A:G	5.08995e-08	-1.54759e-10	-1.34351
92635681	chr14:92635681:A:G	1.11055e-08	-1.59962	-1.2663
92635841	chr14:92635841:C:A	1.11057e-08	-1.56345	-1.30245
92635948	chr14:92635948:A:C	7.68082e-08	-1.54759e-10	-0.932048
92636166	chr14:92636166:C:T	5.08769e-08	-1.54759e-10	-1.34395
92636395	chr14:92636395:T:C	1.06972e-08	-1.59097	-1.3124
92636615	chr14:92636615:C:T	5.63107e-08	-1.54759e-10	-1.24248
92636964	chr14:92636964:C:T	1.76057e-07	1.24288	-1.34543
92637000	chr14:92637000:G:A	5.50593e-08	-1.54759e-10	-1.26495
92637025	chr14:92637025:T:G	1.17355e-08	-1.59147	-1.21927
92637045	chr14:92637045:G:A	5.78818e-08	-1.54759e-10	-1.21496
92637241	chr14:92637241:TG:T	7.27687e-08	-1.54759e-10	-0.986074
92637384	chr14:92637384:G:A	1.50763e-07	1.08384	-1.34149
92637431	chr14:92637431:T:G	5.1122e-08	-1.54759e-10	-1.33915
92637451	chr14:92637451:C:T	5.63319e-08	-1.54759e-10	-1.2421
92637667	chr14:92637667:A:T	5.34636e-07	2.06082	-1.05259
92637727	chr14:92637727:T:C	8.58196e-07	2.1423	-0.660828
92637745	chr14:92637745:G:A	1.12759e-08	-1.59255	-1.25814
92638080	chr14:92638080:T:C	1.23985e-08	-1.41369	-1.3421
92638291	chr14:92638291:C:A	7.69861e-08	-1.54759e-10	-0.929734
92638437	chr14:92638437:C:T	8.35215e-08	-1.54759e-10	-0.848255
92638467	chr14:92638467:G:A	6.2295e-08	-1.54759e-10	-1.14148
92638573	chr14:92638573:C:T	5.65941e-08	-1.54759e-10	-1.23745
92638603	chr14:92638603:C:T	9.61862e-09	-1.6769	-1.33276
92638614	chr14:92638614:G:A	1.67144e-08	-1.21756	-1.23952
92639010	chr14:92639010:G:A	5.31484e-08	-1.54759e-10	-1.30027
92639107	chr14:92639107:G:A	5.93372e-08	-1.54759e-10	-1.19012
92639340	chr14:92639340:G:A	5.8216e-08	-1.54759e-10	-1.2092
92639355	chr14:92639355:GAGGGTAGAACAGGTTGTGA:G	5.07832e-08	-1.54759e-10	-1.34579
92641012	chr14:92641012:C:T	1.29504e-07	-1.54759e-10	-0.409647
92641135	chr14:92641135:A:C	7.74507e-08	-1.54759e-10	-0.923718
92641183	chr14:92641183:C:T	7.92814e-08	-1.54759e-10	-0.900356
92641245	chr14:92641245:C:T	1.47096e-08	-1.41139	-1.17346
92641434	chr14:92641434:C:T	5.63596e-08	-1.54759e-10	-1.24161
92641479	chr14:92641479:G:A	6.67176e-08	-1.54759e-10	-1.07289
92641692	chr14:92641692:C:T	6.95776e-08	-1.54759e-10	-1.03092
92641799	chr14:92641799:G:A	5.11775e-08	-1.54759e-10	-1.33806
92642066	chr14:92642066:T:C	3.42774e-08	-1.64738	-0.0914946
92642075	chr14:92642075:C:T	3.0852e-07	1.65474	-1.19632
92642452	chr14:92642452:T:C	3.07599e-08	-1.62543	-0.221717
92642778	chr14:92642778:G:GCCAT	1.89967e-07	-1.54759e-10	-0.026508
92643040	chr14:92643040:G:A	3.57553e-07	1.83527	-1.22934
92643066	chr14:92643066:T:A	1.41448e-08	-1.42651	-1.1975
92643201	chr14:92643201:A:G	6.71202e-08	-1.54759e-10	-1.06687
92643822	chr14:92643822:G:A	5.45872e-08	-1.54759e-10	-1.27356
92643905	chr14:92643905:G:A	6.19254e-08	-1.54759e-10	-1.14743
92643964	chr14:92643964:C:T	3.52823e-08	-1.70998	-3.44535e-10
92644012	chr14:92644012:C:T	5.15511e-08	-1.54759e-10	-1.33079
92644027	chr14:92644027:G:A	1.27431e-08	-1.57933	-1.14904
92644065	chr14:92644065:C:T	5.63438e-08	-1.54759e-10	-1.24189
92644087	chr14:92644087:G:T	5.07867e-08	-1.54759e-10	-1.34573
92644250	chr14:92644250:A:G	1.32064e-07	-1.54759e-10	-0.390071
92644775	chr14:92644775:C:T	3.9125e-07	1.65855	-0.962562
92644822	chr14:92644822:C:T	2.43853e-07	1.4324	-1.2092
92644949	chr14:92644949:A:G	5.28266e-08	-1.54759e-10	-1.30634
92645038	chr14:92645038:T:C	5.57815e-08	-1.54759e-10	-1.25192
92645166	chr14:92645166:G:A	5.20319e-08	-1.54759e-10	-1.3215
92645370	chr14:92645370:T:C	2.75926e-07	1.50914	-1.16236
92645757	chr14:92645757:T:C	1.49621e-07	0.772928	-1.03818
92645840	chr14:92645840:A:G	7.44584e-08	-1.54759e-10	-0.963119
92646579	chr14:92646579:G:A	3.88434e-07	1.44516	-0.756402
92646629	chr14:92646629:G:A	1.94141e-08	-1.05607	-1.25129
92646706	chr14:92646706:G:T	5.10306e-08	-1.54759e-10	-1.34093
92646931	chr14:92646931:G:A	1.03923e-07	-0.629706	-3.44535e-10
92647193	chr14:92647193:T:C	9.75045e-09	-1.65487	-1.34117
92647202	chr14:92647202:T:C	1.60287e-07	0.969942	-1.16634
92647476	chr14:92647476:C:T	1.01661e-08	-1.61501	-1.33929
92647607	chr14:92647607:G:T	1.67798e-07	1.16864	-1.31923
92647710	chr14:92647710:A:T	1.3786e-08	-1.54114	-1.10857
92647832	chr14:92647832:G:A	5.40676e-08	-1.54759e-10	-1.28312
92648180	chr14:92648180:C:T	1.09225e-08	-1.72511	-1.15742
92648306	chr14:92648306:A:G	5.53903e-08	-1.54759e-10	-1.25895
92648322	chr14:92648322:C:T	3.47758e-08	-1.72444	-3.44535e-10
92648325	chr14:92648325:G:A	7.4592e-08	-0.961326	-3.44535e-10
92648426	chr14:92648426:G:A	2.40121e-07	-1.54759e-10	0.207783
92649051	chr14:92649051:A:G	5.25181e-07	-1.54759e-10	0.990383
92649108	chr14:92649108:C:T	4.08052e-08	-0.978675	-0.585874
92649214	chr14:92649214:A:G	1.00709e-08	-1.62758	-1.33613
92649291	chr14:92649291:G:A	6.31977e-08	-1.54759e-10	-1.12709
92649382	chr14:92649382:GGCAA:G	1.09854e-07	-1.54759e-10	-0.574211
92649387	chr14:92649387:C:T	1.10695e-07	-1.54759e-10	-0.566578
92649427	chr14:92649427:C:T	2.31241e-08	-0.950694	-1.18179
92649431	chr14:92649431:C:T	2.28131e-08	-0.96275	-1.18328
92649666	chr14:92649666:T:C	5.28697e-08	-1.54759e-10	-1.30553
92649668	chr14:92649668:G:A	2.1196e-08	-1.5939	-0.625642
92649779	chr14:92649779:A:G	1.00015e-08	-1.72069	-1.24993
92650006	chr14:92650006:T:C	2.86022e-07	0.715011	-0.332303
92650514	chr14:92650514:G:A	5.5436e-08	-1.54759e-10	-1.25813
92650619	chr14:92650619:G:A	5.48371e-08	-1.54759e-10	-1.26899
92650740	chr14:92650740:C:T	5.11087e-08	-1.54759e-10	-1.33941
92650817	chr14:92650817:T:C	1.17577e-07	-1.54759e-10	-0.506264
92651098	chr14:92651098:G:A	9.12811e-09	-1.7172	-1.3448
92651442	chr14:92651442:ACAACCT:A	7.11958e-08	-1.54759e-10	-1.00793
92651464	chr14:92651464:G:A	1.64216e-07	-1.54759e-10	-0.172178
92651853	chr14:92651853:C:T	2.62933e-08	-1.72186	-0.282189
92652323	chr14:92652323:C:T	9.65271e-09	-1.67251	-1.33361
92652324	chr14:92652324:G:A	1.77757e-08	-1.69368	-0.701847
92652329	chr14:92652329:G:A	9.21574e-08	-1.54759e-10	-0.749862
92652887	chr14:92652887:G:C	5.6048e-08	-1.54759e-10	-1.24715
92653041	chr14:92653041:G:T	1.23363e-07	-1.54759e-10	-0.45823
92653051	chr14:92653051:G:A	1.03581e-07	-1.54759e-10	-0.633008
92653380	chr14:92653380:G:A	9.94663e-09	-1.71565	-1.26047
92654275	chr14:92654275:C:T	1.08381e-08	-1.72539	-1.16491
92654293	chr14:92654293:G:A	6.9433e-08	-1.54759e-10	-1.033
92654374	chr14:92654374:C:T	1.40724e-08	-1.69773	-0.931414
92654449	chr14:92654449:C:T	2.01627e-07	-1.54759e-10	0.0330612
92654508	chr14:92654508:A:G	5.09949e-08	-1.54759e-10	-1.34163
92654655	chr14:92654655:C:T	6.30582e-08	-1.54759e-10	-1.1293
92654738	chr14:92654738:G:T	9.23463e-09	-1.7046	-1.3458
92655009	chr14:92655009:A:G	9.75641e-08	-1.54759e-10	-0.69285
92655036	chr14:92655036:G:A	1.59475e-08	-1.41473	-1.08933
92655411	chr14:92655411:T:C	1.83345e-07	-1.54759e-10	-0.0619881
92655724	chr14:92655724:G:T	3.64693e-08	-1.67689	-3.44535e-10
92655773	chr14:92655773:A:C	5.86382e-08	-1.54759e-10	-1.20197
92655911	chr14:92655911:G:A	3.10372e-07	-1.54759e-10	0.464413
92656232	chr14:92656232:C:T	5.57241e-08	-1.54759e-10	-1.25295
92656797	chr14:92656797:A:G	9.49579e-09	-1.71975	-1.30276
92657019	chr14:92657019:C:CGT	1.83952e-07	-1.54759e-10	-0.058687
92657020	chr14:92657020:A:G	5.25408e-08	-1.54759e-10	-1.31177
92657189	chr14:92657189:C:T	2.08445e-08	-1.68749	-0.54878
92657204	chr14:92657204:G:A	1.33512e-08	-1.69185	-0.989905
92657506	chr14:92657506:G:A	9.3321e-08	-0.737314	-3.44535e-10
92657600	chr14:92657600:G:A	6.49311e-08	-1.54759e-10	-1.10003
92657614	chr14:92657614:A:G	5.6278e-08	-1.54759e-10	-1.24306
92657646	chr14:92657646:G:A	1.95059e-08	-1.68916	-0.613482
92657659	chr14:92657659:T:A	1.83802e-07	-1.54759e-10	-0.0595025
92657710	chr14:92657710:T:C	9.51133e-09	-1.69698	-1.3239
92657714	chr14:92657714:G:A	7.22521e-08	-1.54759e-10	-0.993198
92657968	chr14:92657968:T:G	5.08808e-08	-1.54759e-10	-1.34387
92658239	chr14:92658239:G:A	1.18611e-08	-1.70442	-1.09568
92658346	chr14:92658346:C:T	5.7259e-08	-1.54759e-10	-1.22577
92658372	chr14:92658372:G:A	5.3098e-08	-1.54759e-10	-1.30122
92658937	chr14:92658937:G:T	1.09107e-08	-1.72279	-1.16083
92659070	chr14:92659070:G:C	1.20478e-08	-1.71368	-1.0708
92659169	chr14:92659169:G:A	5.78046e-08	-1.54759e-10	-1.21629
92659411	chr14:92659411:C:A	5.86382e-08	-1.54759e-10	-1.20197
92660006	chr14:92660006:C:T	5.25827e-08	-1.54759e-10	-1.31097
92660083	chr14:92660083:A:G	3.51062e-08	-1.71498	-3.44535e-10
92660212	chr14:92660212:T:C	1.03643e-08	-1.72222	-1.21277
92660308	chr14:92660308:G:C	5.90957e-08	-1.54759e-10	-1.1942
92660438	chr14:92660438:G:C	2.08926e-07	-1.54759e-10	0.0686231
92660679	chr14:92660679:G:A	6.31019e-08	-1.54759e-10	-1.12861
92660839	chr14:92660839:G:A	1.11962e-08	-1.70821	-1.14957
92661066	chr14:92661066:G:A	1.17149e-08	-1.67682	-1.13568
92661132	chr14:92661132:C:T	1.1387e-08	-1.66792	-1.17297
92661334	chr14:92661334:A:G	7.66582e-08	-1.54759e-10	-0.934003
92661537	chr14:92661537:A:T	5.52605e-08	-1.54759e-10	-1.2613
92661593	chr14:92661593:G:A	8.87821e-08	-1.54759e-10	-0.787174
92661597	chr14:92661597:G:A	5.7515e-08	-1.54759e-10	-1.22131
92662138	chr14:92662138:G:A	7.82527e-08	-1.54759e-10	-0.913416
92662725	chr14:92662725:G:A	1.29631e-08	-1.70273	-1.00852
92663250	chr14:92663250:C:T	5.29884e-08	-1.54759e-10	-1.30329
92663465	chr14:92663465:C:T	9.16043e-09	-1.71948	-1.33899
92663609	chr14:92663609:C:T	9.50898e-09	-1.72163	-1.2995
92663637	chr14:92663637:G:A	1.01149e-08	-1.6395	-1.31984
92663789	chr14:92663789:G:A	5.72417e-08	-1.54759e-10	-1.22608
92663882	chr14:92663882:A:G	1.15976e-08	-1.70259	-1.11997
92664180	chr14:92664180:C:T	5.08044e-08	-1.54759e-10	-1.34538
92664371	chr14:92664371:T:C	5.31511e-08	-1.54759e-10	-1.30022
92664495	chr14:92664495:G:C	1.72216e-08	-1.68522	-0.741973
92664630	chr14:92664630:A:G	5.41561e-08	-1.54759e-10	-1.28149
92664661	chr14:92664661:A:C	9.10965e-09	-1.71928	-1.34474
92664671	chr14:92664671:T:C	2.75003e-07	-1.54759e-10	0.343423
92665270	chr14:92665270:C:T	5.77966e-08	-1.54759e-10	-1.21643
92665450	chr14:92665450:C:T	1.43084e-08	-1.7161	-0.896406
92665496	chr14:92665496:A:G	5.33981e-08	-1.54759e-10	-1.29558
92665504	chr14:92665504:G:C	9.39193e-09	-1.68932	-1.34419
92665624	chr14:92665624:A:G	6.01269e-08	-1.54759e-10	-1.1769
92665628	chr14:92665628:A:G	1.02533e-08	-1.6503	-1.29546
92665670	chr14:92665670:C:T	1.14988e-08	-1.53864	-1.29248
92666593	chr14:92666593:T:G	4.76498e-08	-0.122926	-1.28655
92666748	chr14:92666748:C:T	5.11693e-08	-1.54759e-10	-1.33822
92666775	chr14:92666775:C:T	6.56514e-08	0.250736	-1.33974
92667386	chr14:92667386:G:A	8.94562e-07	2.86426	-1.34128
92667558	chr14:92667558:G:A	8.45522e-08	-1.54759e-10	-0.83599
92667677	chr14:92667677:A:G	1.17046e-08	-1.6083	-1.20508
92667712	chr14:92667712:C:T	5.1184e-08	-1.54759e-10	-1.33793
92667884	chr14:92667884:GAAAGAGAGCT:G	1.87024e-08	-1.51613	-0.828576
92668031	chr14:92668031:T:C	2.04872e-08	-1.46459	-0.788967
92668519	chr14:92668519:CTT:C	6.83625e-08	-1.54759e-10	-1.04854
92669061	chr14:92669061:C:A	2.53469e-07	1.58831	-1.32643
92669110	chr14:92669110:A:G	1.4576e-08	-1.44553	-1.14845
92669899	chr14:92669899:TA:T	6.94356e-08	-1.54759e-10	-1.03296
92670080	chr14:92670080:G:A	5.99774e-08	-1.54759e-10	-1.17939
92670686	chr14:92670686:G:A	3.81112e-08	-1.63285	-3.44535e-10
92670787	chr14:92670787:G:A	6.73828e-08	-1.54759e-10	-1.06297
92670905	chr14:92670905:A:G	4.89135e-07	2.11027	-1.19099
92671674	chr14:92671674:C:T	1.17336e-07	-1.54759e-10	-0.508319
92671923	chr14:92671923:C:T	5.31385e-08	-1.54759e-10	-1.30046
92672282	chr14:92672282:A:G	5.07907e-08	-1.54759e-10	-1.34565
92672338	chr14:92672338:G:A	4.31471e-08	-0.554937	-0.953808
92672465	chr14:92672465:C:T	1.38945e-08	-1.34086	-1.30101
92672635	chr14:92672635:A:G	6.22912e-08	-0.37434	-0.7672
92673009	chr14:92673009:A:G	1.4167e-08	-1.2949	-1.32754
92673035	chr14:92673035:G:A	1.44234e-07	-1.54759e-10	-0.301923
92673526	chr14:92673526:G:A	2.95945e-07	1.62627	-1.20946
92673677	chr14:92673677:T:C	3.4864e-07	1.82801	-1.24733
92673748	chr14:92673748:C:T	3.51228e-07	1.90393	-1.31586
92673853	chr14:92673853:A:G	4.06712e-07	1.94528	-1.21054
92673991	chr14:92673991:C:T	3.32919e-07	1.87984	-1.3453
92674036	chr14:92674036:T:C	4.32538e-08	-1.50628	-3.44535e-10
92674108	chr14:92674108:G:A	2.50664e-07	1.5418	-1.29105
92674472	chr14:92674472:A:G	4.31726e-08	-0.383102	-1.12505
92674539	chr14:92674539:G:A	3.57443e-07	1.90831	-1.30269
92674628	chr14:92674628:C:T	7.02337e-08	-1.54759e-10	-1.02153
92674706	chr14:92674706:T:G	4.80146e-07	2.09021	-1.18948
92674741	chr14:92674741:C:T	4.09762e-07	1.93967	-1.19745
92674761	chr14:92674761:C:T	3.25548e-07	1.81749	-1.30534
92674813	chr14:92674813:C:T	6.06772e-08	-1.54759e-10	-1.16779
92675297	chr14:92675297:C:A	1.86696e-08	-1.04335	-1.30312
92675515	chr14:92675515:G:A	3.78499e-08	-1.63973	-3.44535e-10
92675795	chr14:92675795:G:A	7.14305e-08	-1.54759e-10	-1.00463
92675938	chr14:92675938:A:C	5.70181e-08	-1.54759e-10	-1.22999
92676139	chr14:92676139:A:G	5.06947e-07	2.17716	-1.22211
92676140	chr14:92676140:C:T	4.89606e-07	2.14274	-1.2225
92676149	chr14:92676149:A:G	5.38714e-07	2.19533	-1.1795
92676189	chr14:92676189:T:C	6.98595e-07	2.61786	-1.34215
92676300	chr14:92676300:T:C	4.88238e-07	2.09178	-1.17434
92676306	chr14:92676306:G:A	1.59113e-08	-1.51032	-0.996008
92676542	chr14:92676542:G:A	5.9353e-08	-1.54759e-10	-1.18986
92676702	chr14:92676702:G:A	4.47541e-07	2.04229	-1.21188
92676801	chr14:92676801:G:A	9.58656e-09	-1.6708	-1.3422
92676872	chr14:92676872:T:C	2.85871e-08	-0.576794	-1.34361
92676894	chr14:92676894:G:A	5.66598e-08	-1.23629	-3.44535e-10
92677657	chr14:92677657:C:T	5.19357e-08	-1.54759e-10	-1.32335
92678032	chr14:92678032:C:T	3.03521e-07	1.69665	-1.25455
92678312	chr14:92678312:A:G	1.23125e-07	-1.54759e-10	-0.460158
92678696	chr14:92678696:A:G	5.71458e-08	-1.54759e-10	-1.22775
92678846	chr14:92678846:A:C	5.32112e-07	2.11813	-1.11464
92679335	chr14:92679335:G:A	5.56938e-07	2.13111	-1.08201
92679581	chr14:92679581:G:A	1.01393e-08	-1.72556	-1.23137
92679613	chr14:92679613:A:G	2.30073e-07	-1.54759e-10	0.165036
92679826	chr14:92679826:A:G	1.42602e-08	-1.31347	-1.30242
92679894	chr14:92679894:C:T	7.79578e-08	-1.54759e-10	-0.917192
92679930	chr14:92679930:T:C	8.1012e-08	-1.54759e-10	-0.878763
92679966	chr14:92679966:G:A	1.01136e-07	-1.54759e-10	-0.656896
92680286	chr14:92680286:G:A	5.20232e-08	-1.54759e-10	-1.32167
92680353	chr14:92680353:T:C	3.43459e-08	-0.790925	-0.945953
92680395	chr14:92680395:C:T	1.55506e-08	-1.37103	-1.15823
92680398	chr14:92680398:A:C	2.52612e-08	-0.753556	-1.29053
92680401	chr14:92680401:T:C	3.9806e-08	-1.58934	-3.44535e-10
92680468	chr14:92680468:A:G	2.041e-07	1.18905	-1.1438
92680497	chr14:92680497:G:A	5.99293e-08	-1.54759e-10	-1.18019
92680623	chr14:92680623:C:T	7.0821e-07	2.43394	-1.14455
92680707	chr14:92680707:C:T	1.50739e-07	0.930949	-1.18876
92680926	chr14:92680926:C:T	7.02822e-08	-1.54759e-10	-1.02084
92681148	chr14:92681148:C:T	7.96144e-08	-1.54759e-10	-0.896164
92681283	chr14:92681283:C:CA	6.88019e-08	-1.54759e-10	-1.04213
92681309	chr14:92681309:G:A	3.67771e-08	-1.66848	-3.44535e-10
92681326	chr14:92681326:A:G	1.34041e-08	-1.45997	-1.21783
92681495	chr14:92681495:A:G	9.2561e-09	-1.70644	-1.34164
92681798	chr14:92681798:G:A	1.66778e-08	-1.1299	-1.32938
92681929	chr14:92681929:C:A	1.06339e-08	-1.56347	-1.34585
92681942	chr14:92681942:A:G	5.80313e-08	-1.54759e-10	-1.21238
92681972	chr14:92681972:T:C	1.31566e-08	-1.37516	-1.32128
92682055	chr14:92682055:G:T	5.7282e-08	-1.54759e-10	-1.22537
92682133	chr14:92682133:C:T	3.91483e-08	-1.606	-3.44535e-10
92682193	chr14:92682193:T:C	3.96407e-08	-1.5935	-3.44535e-10
92682198	chr14:92682198:A:G	6.55173e-08	0.172555	-1.2636
92682232	chr14:92682232:A:G	5.74522e-08	-1.54759e-10	-1.22241
92682452	chr14:92682452:G:A	3.68911e-07	1.98125	-1.34405
92682933	chr14:92682933:A:G	8.41137e-08	-1.54759e-10	-0.841189
92682946	chr14:92682946:A:G	1.35225e-08	-1.46297	-1.20604
92683059	chr14:92683059:C:T	6.30701e-08	-1.54759e-10	-1.12911
92683350	chr14:92683350:C:G	5.53508e-08	-1.54759e-10	-1.25967
92683686	chr14:92683686:C:T	5.14517e-08	-1.54759e-10	-1.33272
92683852	chr14:92683852:A:T	5.12935e-08	-1.54759e-10	-1.33579
92683857	chr14:92683857:T:C	5.39393e-08	-1.54759e-10	-1.2855
92684121	chr14:92684121:A:G	2.10072e-08	-1.075	-1.15349
92684250	chr14:92684250:T:C	5.73559e-08	-1.54759e-10	-1.22408
92684280	chr14:92684280:T:C	6.46575e-08	0.128974	-1.23323
92684765	chr14:92684765:T:C	7.05217e-08	-1.54759e-10	-1.01744
92684810	chr14:92684810:C:T	5.29154e-08	-1.54759e-10	-1.30467
92684951	chr14:92684951:G:A	8.26591e-08	-1.54759e-10	-0.858635
92685335	chr14:92685335:G:A	5.84007e-08	-1.54759e-10	-1.20603
92685395	chr14:92685395:A:T	5.12505e-08	-1.54759e-10	-1.33663
92685810	chr14:92685810:C:T	5.1582e-08	-1.54759e-10	-1.33019
92685839	chr14:92685839:T:C	1.92287e-08	-1.21141	-1.10555
92685875	chr14:92685875:A:G	1.69272e-08	-1.10317	-1.34126
92685974	chr14:92685974:T:A	3.80852e-08	-1.63353	-3.44535e-10
92686084	chr14:92686084:A:G	6.6232e-08	-1.54759e-10	-1.0802
92686132	chr14:92686132:C:A	4.9669e-08	-1.36798	-3.44535e-10
92686185	chr14:92686185:A:G	5.68431e-08	-1.54759e-10	-1.23306
92686475	chr14:92686475:T:C	5.1062e-08	-1.54759e-10	-1.34032
92686481	chr14:92686481:G:A	7.49337e-08	-1.54759e-10	-0.956755
92687067	chr14:92687067:G:A	3.20269e-07	1.80381	-1.308
92687193	chr14:92687193:A:G	5.09116e-08	-0.361083	-0.982186
92687261	chr14:92687261:G:C	3.08196e-08	-1.54686	-0.298349
92687668	chr14:92687668:G:A	1.08248e-07	-0.588936	-3.44535e-10
92688015	chr14:92688015:G:T	5.46637e-08	-1.54759e-10	-1.27216
92688687	chr14:92688687:T:C	5.2461e-08	-1.54759e-10	-1.31329
92688697	chr14:92688697:G:A	5.76067e-08	-1.54759e-10	-1.21972
92689476	chr14:92689476:C:T	7.38339e-08	-1.54759e-10	-0.971542
92689593	chr14:92689593:C:T	3.67588e-08	-1.66898	-3.44535e-10
92690029	chr14:92690029:T:C	2.75593e-08	-1.38934	-0.567676
92690040	chr14:92690040:T:C	6.81201e-08	-1.54759e-10	-1.05209
92690323	chr14:92690323:G:C	5.49868e-08	-1.54759e-10	-1.26627
92690368	chr14:92690368:C:T	1.42247e-08	-1.67914	-0.939237
92690441	chr14:92690441:G:A	1.3492e-08	-1.64911	-1.02215
92690546	chr14:92690546:G:A	5.08686e-08	-1.54759e-10	-1.34411
92690633	chr14:92690633:AG:A	1.36124e-08	-1.6691	-0.993279
92690720	chr14:92690720:C:T	6.87395e-08	0.213141	-1.25618
92690764	chr14:92690764:A:G	2.36465e-08	-1.38606	-0.724088
92690781	chr14:92690781:C:T	9.75977e-09	-1.65701	-1.33808
92690869	chr14:92690869:T:C	5.0923e-08	-1.54759e-10	-1.34305
92690947	chr14:92690947:T:G	5.59688e-08	-1.54759e-10	-1.24857
92690962	chr14:92690962:A:C	3.9711e-08	-1.59173	-3.44535e-10
92691276	chr14:92691276:G:A	1.41992e-08	-1.64078	-0.9794
92691284	chr14:92691284:C:T	5.22022e-08	-1.54759e-10	-1.31823
92691535	chr14:92691535:C:T	5.13616e-08	-1.54759e-10	-1.33447
92691801	chr14:92691801:C:T	1.44042e-08	-1.63004	-0.975796
92691865	chr14:92691865:C:T	8.59689e-08	-1.54759e-10	-0.819373
92691953	chr14:92691953:A:G	6.42682e-08	-1.54759e-10	-1.11029
92692028	chr14:92692028:C:T	1.4913e-08	-1.62554	-0.945582
92692127	chr14:92692127:G:A	6.1802e-08	-1.54759e-10	-1.14942
92692287	chr14:92692287:G:A	1.46664e-08	-1.62991	-0.957887
92692312	chr14:92692312:T:G	5.08656e-08	-1.54759e-10	-1.34417
92692728	chr14:92692728:G:C	6.23647e-08	-1.54759e-10	-1.14036
92693073	chr14:92693073:T:G	8.61195e-08	-1.54759e-10	-0.817624
92693094	chr14:92693094:A:G	1.76274e-08	-1.22633	-1.17758
92693108	chr14:92693108:A:G	1.47774e-08	-1.39686	-1.1834
92693131	chr14:92693131:A:G	1.45201e-08	-1.43088	-1.16695
92693165	chr14:92693165:T:G	1.50386e-08	-1.41919	-1.14355
92693302	chr14:92693302:T:C	1.69165e-08	-1.24372	-1.20134
92693558	chr14:92693558:A:G	5.41254e-08	-1.54759e-10	-1.28205
92693656	chr14:92693656:T:C	1.79708e-08	-1.37595	-1.00866
92693849	chr14:92693849:G:A	5.15353e-08	-1.54759e-10	-1.33109
92694085	chr14:92694085:C:G	6.55325e-08	-1.54759e-10	-1.09081
92694177	chr14:92694177:A:G	9.98698e-09	-1.66469	-1.30739
92694777	chr14:92694777:G:A	5.13101e-08	-1.54759e-10	-1.33547
92694833	chr14:92694833:C:T	5.53502e-08	-1.25968	-3.44535e-10
92694967	chr14:92694967:C:T	6.17434e-08	-1.54759e-10	-1.15037
92694982	chr14:92694982:C:T	3.81437e-08	-0.799299	-0.832699
92695024	chr14:92695024:T:C	3.99729e-08	-0.71733	-0.867828
92695094	chr14:92695094:G:C	5.093e-08	-1.54759e-10	-1.34291
92695144	chr14:92695144:A:T	3.7756e-08	-0.77418	-0.868033
92695219	chr14:92695219:T:C	2.6364e-08	-0.655502	-1.34586
92695278	chr14:92695278:C:G	5.09804e-08	-1.54759e-10	-1.34192
92695521	chr14:92695521:G:T	5.13964e-08	-1.54759e-10	-1.33379
92695603	chr14:92695603:G:A	3.08645e-08	-1.03324	-0.810515
92695648	chr14:92695648:T:G	5.87398e-08	-0.376489	-0.823754
92695781	chr14:92695781:C:A	3.88407e-08	-0.365773	-1.24812
92695830	chr14:92695830:TTC:T	1.22358e-07	-1.54759e-10	-0.466406
92696060	chr14:92696060:TC:T	5.23069e-08	-1.31623	-3.44535e-10
92696551	chr14:92696551:T:C	1.95096e-07	0.000131832	-3.44535e-10
92696713	chr14:92696713:G:GA	1.30684e-08	-1.72564	-0.977516
92696789	chr14:92696789:G:A	2.36975e-08	-0.813679	-1.29431
92696792	chr14:92696792:T:C	5.27211e-08	-1.54759e-10	-1.30834
92696992	chr14:92696992:C:A	5.12005e-08	-1.54759e-10	-1.33761
92697114	chr14:92697114:G:A	5.6654e-08	-1.54759e-10	-1.2364
92697742	chr14:92697742:G:A	1.61148e-08	-1.20247	-1.29115
92697761	chr14:92697761:C:T	1.02837e-08	-1.61265	-1.33015
92698417	chr14:92698417:C:G	1.83869e-07	0.891126	-0.950262
92698668	chr14:92698668:C:G	3.20056e-08	-0.469	-1.33845
92699221	chr14:92699221:A:G	5.89057e-08	-1.54759e-10	-1.19742
92699276	chr14:92699276:C:T	5.0839e-08	-1.54759e-10	-1.3447
92699287	chr14:92699287:A:G	3.56606e-08	-1.69931	-3.44535e-10
92699526	chr14:92699526:G:C	1.94803e-07	-1.54759e-10	-0.00136872
92699610	chr14:92699610:A:T	5.18033e-08	-1.54759e-10	-1.3259
92699617	chr14:92699617:G:C	6.58314e-08	-0.737372	-0.34889
92699687	chr14:92699687:A:G	5.10523e-08	-1.54759e-10	-1.34051
92699814	chr14:92699814:C:T	5.42603e-08	-1.54759e-10	-1.27957
92700378	chr14:92700378:G:C	4.38154e-08	-1.49337	-3.44535e-10
92701074	chr14:92701074:T:A	5.27869e-08	-1.54759e-10	-1.3071
92701311	chr14:92701311:T:C	5.70493e-08	-1.54759e-10	-1.22944
92701505	chr14:92701505:G:A	9.91557e-09	-1.64297	-1.33629
92701539	chr14:92701539:T:A	5.9669e-08	-1.54759e-10	-1.18455
92701678	chr14:92701678:T:A	1.09499e-07	-0.577441	-3.44535e-10
92701876	chr14:92701876:T:C	1.3789e-07	-1.54759e-10	-0.346904
92702828	chr14:92702828:G:A	5.35916e-08	-0.722837	-0.56913
92703503	chr14:92703503:C:T	5.5261e-08	-1.54759e-10	-1.26129
92703707	chr14:92703707:G:A	5.21893e-08	-1.54759e-10	-1.31848
92704032	chr14:92704032:G:T	1.96091e-07	-1.54759e-10	0.00521926
92704316	chr14:92704316:T:A	1.25264e-07	-1.54759e-10	-0.442935
92704463	chr14:92704463:C:T	1.13056e-07	-1.54759e-10	-0.545475
92704521	chr14:92704521:A:G	1.37107e-07	-1.54759e-10	-0.352596
92704556	chr14:92704556:A:C	2.61946e-08	-1.03302	-0.974785
92704648	chr14:92704648:C:T	1.14603e-08	-1.48887	-1.34559
92705067	chr14:92705067:C:T	5.35442e-08	-1.54759e-10	-1.29285
92705114	chr14:92705114:C:T	1.46442e-07	-1.54759e-10	-0.286732
92705175	chr14:92705175:A:T	5.20867e-08	-1.54759e-10	-1.32045
92705773	chr14:92705773:G:A	5.16966e-08	-1.54759e-10	-1.32797
92706082	chr14:92706082:A:G	5.14914e-08	-1.54759e-10	-1.33194
92706182	chr14:92706182:G:A	6.83686e-08	-1.54759e-10	-1.04845
92706186	chr14:92706186:G:T	5.16927e-08	-1.54759e-10	-1.32804
92706281	chr14:92706281:T:C	5.38949e-08	-1.54759e-10	-1.28632
92706558	chr14:92706558:C:T	3.47651e-08	-1.72475	-3.44535e-10
92706600	chr14:92706600:C:T	7.31522e-08	-1.54759e-10	-0.980817
92706665	chr14:92706665:C:T	1.97626e-08	-1.07094	-1.21862
92706721	chr14:92706721:T:A	5.34048e-08	-1.54759e-10	-1.29546
92707143	chr14:92707143:T:C	5.78552e-08	-1.15967	-0.0557494
92707255	chr14:92707255:A:G	5.12329e-08	-1.54759e-10	-1.33698
92707296	chr14:92707296:G:A	4.87598e-08	-0.0538149	-1.33264
92707556	chr14:92707556:G:A	1.13162e-07	-1.54759e-10	-0.544542
92707637	chr14:92707637:C:A	1.12785e-07	-1.54759e-10	-0.547872
92707699	chr14:92707699:TTAAA:T	2.28878e-07	-1.54759e-10	0.159828
92707906	chr14:92707906:C:T	5.76076e-08	-1.54759e-10	-1.21971
92707988	chr14:92707988:C:T	7.43866e-08	-0.757954	-0.206129
92708106	chr14:92708106:A:G	4.11466e-08	-0.98419	-0.572028
92708497	chr14:92708497:C:T	3.67938e-08	-1.66803	-3.44535e-10
92708627	chr14:92708627:G:A	4.82275e-08	-0.848199	-0.54923
92708675	chr14:92708675:G:C	3.98644e-08	-1.03365	-0.554231
92709534	chr14:92709534:C:T	8.50478e-08	-1.54759e-10	-0.830146
92709697	chr14:92709697:G:A	6.29533e-08	-1.13097	-3.44535e-10
92709774	chr14:92709774:G:A	5.85709e-08	-1.54759e-10	-1.20312
92710362	chr14:92710362:C:T	6.16943e-08	-1.54759e-10	-1.15117
92710585	chr14:92710585:A:G	5.25082e-08	-1.54759e-10	-1.31239
92710635	chr14:92710635:T:C	5.42275e-08	-1.28017	-3.44535e-10
92710743	chr14:92710743:C:T	3.53344e-08	-1.7085	-3.44535e-10
92710810	chr14:92710810:T:C	5.0881e-08	-1.54759e-10	-1.34387
92710880	chr14:92710880:T:C	2.2866e-07	-1.54759e-10	0.158878
92711055	chr14:92711055:C:T	3.43856e-08	-0.409523	-1.3262
92711259	chr14:92711259:T:G	3.22422e-08	-0.627368	-1.17271
92711306	chr14:92711306:T:C	1.78162e-08	-1.55671	-0.83654
92711713	chr14:92711713:G:A	7.31498e-08	-1.54759e-10	-0.980851
92711796	chr14:92711796:G:A	5.58302e-08	-1.54759e-10	-1.25104
92711846	chr14:92711846:A:G	5.61465e-08	-1.54759e-10	-1.24539
92711959	chr14:92711959:C:T	2.31386e-07	-1.54759e-10	0.170726
92712065	chr14:92712065:T:C	6.00458e-08	-1.54759e-10	-1.17825
92712086	chr14:92712086:G:A	7.60804e-08	-0.941569	-3.44535e-10
92712122	chr14:92712122:C:T	2.94954e-08	-0.693159	-1.19597
92712529	chr14:92712529:ATGGAGGCTAG:A	7.14158e-08	-1.00484	-3.44535e-10
92712780	chr14:92712780:C:T	5.15407e-08	-1.54759e-10	-1.33099
92713583	chr14:92713583:G:A	6.01134e-08	-1.54759e-10	-1.17713
92713880	chr14:92713880:A:G	5.69947e-08	-1.54759e-10	-1.2304
92713945	chr14:92713945:C:T	8.1934e-08	-1.54759e-10	-0.867446
92714652	chr14:92714652:T:C	5.1077e-08	-1.54759e-10	-1.34002
92714834	chr14:92714834:G:T	3.52562e-08	-0.722294	-0.988424
92715085	chr14:92715085:G:A	3.52193e-08	-1.71176	-3.44535e-10
92715148	chr14:92715148:G:A	2.24389e-08	-1.72559	-0.436976
92715817	chr14:92715817:G:GA	8.7158e-08	-1.54759e-10	-0.805636
92715818	chr14:92715818:C:A	8.7386e-08	-1.54759e-10	-0.803024
92716121	chr14:92716121:G:A	3.69708e-08	-0.327563	-1.33567
92717220	chr14:92717220:C:T	1.27143e-08	-1.38579	-1.34483
92718189	chr14:92718189:G:A	1.35032e-08	-1.32511	-1.34532
92718218	chr14:92718218:G:C	5.08694e-08	-1.54759e-10	-1.3441
92718587	chr14:92718587:A:AT	1.22705e-07	-1.54759e-10	-0.463574
92718588	chr14:92718588:A:T	7.09926e-08	-1.54759e-10	-1.01078
92719108	chr14:92719108:A:G	3.81132e-07	-1.54759e-10	0.669786
92719933	chr14:92719933:G:T	5.12543e-08	-1.54759e-10	-1.33656
92720022	chr14:92720022:A:G	5.13499e-08	-1.54759e-10	-1.3347
92720098	chr14:92720098:GTA:G	5.95541e-08	-1.18647	-3.44535e-10
92720113	chr14:92720113:A:G	6.05378e-08	-1.54759e-10	-1.17009
92720439	chr14:92720439:G:A	1.21285e-07	-1.54759e-10	-0.47522
92720457	chr14:92720457:C:G	4.33446e-08	-0.356582	-1.1476
92720640	chr14:92720640:C:T	5.42025e-08	-1.54759e-10	-1.28063
92720662	chr14:92720662:T:C	1.61168e-08	-1.16652	-1.32698
92720665	chr14:92720665:C:T	4.61489e-08	-1.44149	-3.44535e-10
92720793	chr14:92720793:G:C	1.28066e-08	-1.39917	-1.32423
92720802	chr14:92720802:C:T	1.09326e-07	-1.54759e-10	-0.579027
92721065	chr14:92721065:A:C	3.70077e-07	-1.54759e-10	0.640352
92721443	chr14:92721443:C:T	4.5507e-08	-0.490531	-0.964962
92721481	chr14:92721481:A:G	5.09688e-08	-1.54759e-10	-1.34214
92721739	chr14:92721739:C:A	5.12829e-08	-1.54759e-10	-1.336
92721880	chr14:92721880:C:A	3.72482e-07	-1.54759e-10	0.646829
92721923	chr14:92721923:A:G	3.70586e-07	-1.54759e-10	0.641725
92722262	chr14:92722262:T:C	5.35832e-08	-1.54759e-10	-1.29212
92722531	chr14:92722531:CCGAGATTACACCACTGCA:C	1.6521e-08	-1.49483	-0.9739
92722858	chr14:92722858:T:C	7.97994e-08	-1.54759e-10	-0.893844
92722910	chr14:92722910:C:T	5.27284e-08	-1.54759e-10	-1.3082
92722958	chr14:92722958:T:G	2.3205e-08	-1.05286	-1.07613
92722977	chr14:92722977:G:A	3.0162e-07	-1.54759e-10	0.435808
92723070	chr14:92723070:A:G	5.23685e-08	-1.54759e-10	-1.31505
92723079	chr14:92723079:T:C	1.69673e-08	-1.09992	-1.34215
92723115	chr14:92723115:C:T	3.93863e-07	-1.54759e-10	0.702644
92723158	chr14:92723158:T:C	5.22067e-08	-1.54759e-10	-1.31815
92723204	chr14:92723204:A:G	1.62355e-08	-1.1403	-1.34586
92723324	chr14:92723324:T:C	1.63176e-08	-1.42039	-1.06073
92723337	chr14:92723337:A:G	5.07812e-08	-1.54759e-10	-1.34583
92723351	chr14:92723351:T:C	5.09041e-08	-1.54759e-10	-1.34342
92723519	chr14:92723519:A:G	1.39734e-07	-0.691811	0.358191
92723591	chr14:92723591:C:A	5.23341e-08	-1.54759e-10	-1.31571
92723703	chr14:92723703:A:G	5.23662e-08	-1.54759e-10	-1.3151
92723736	chr14:92723736:C:T	1.97001e-08	-1.36817	-0.924566
92723845	chr14:92723845:A:C	5.08026e-08	-1.54759e-10	-1.34541
92723978	chr14:92723978:C:T	5.1463e-08	-1.54759e-10	-1.3325
92723987	chr14:92723987:T:C	6.776e-08	-1.54759e-10	-1.05739
92724124	chr14:92724124:A:G	8.63614e-08	-1.54759e-10	-0.814818
92724228	chr14:92724228:T:C	6.9864e-07	-1.54759e-10	1.27578
92724438	chr14:92724438:G:A	1.19869e-07	-1.03227	0.545309
92724554	chr14:92724554:G:A	1.60459e-07	-1.54759e-10	-0.195322
92724668	chr14:92724668:A:G	3.02194e-08	-1.6903	-0.174571
92725497	chr14:92725497:T:C	8.10299e-08	-1.54759e-10	-0.878541
92725507	chr14:92725507:G:A	1.78642e-07	-1.54759e-10	-0.0879771
92725538	chr14:92725538:T:C	6.64249e-08	-0.835689	-0.241599
92725936	chr14:92725936:A:G	5.10846e-08	-1.54759e-10	-1.33988
92726169	chr14:92726169:G:A	2.02954e-07	-1.54759e-10	0.0396211
92726355	chr14:92726355:C:G	5.12567e-08	-1.54759e-10	-1.33651
92726725	chr14:92726725:C:T	4.11683e-08	-1.60703	0.0513432
92726871	chr14:92726871:T:G	9.66469e-08	-1.54759e-10	-0.702295
92727192	chr14:92727192:A:AG	1.27642e-08	-1.42639	-1.30033
92727200	chr14:92727200:C:T	1.6977e-08	-1.11991	-1.32159
92727373	chr14:92727373:T:C	4.72114e-08	-1.41872	-3.44535e-10
92727560	chr14:92727560:A:G	6.38153e-08	-1.54759e-10	-1.11737
92727567	chr14:92727567:G:A	1.17688e-08	-1.50968	-1.29823
92727750	chr14:92727750:G:A	5.07803e-08	-1.54759e-10	-1.34585
92727981	chr14:92727981:C:T	9.57922e-09	-1.72508	-1.28868
92728342	chr14:92728342:T:C	5.32875e-08	-1.54759e-10	-1.29766
92728374	chr14:92728374:T:C	1.69086e-05	-1.54759e-10	4.46222
92728771	chr14:92728771:T:C	2.05744e-07	-1.54759e-10	0.0532726
92728841	chr14:92728841:C:T	4.63161e-08	-1.54975	0.111876
92729029	chr14:92729029:C:T	2.49655e-08	-1.71602	-0.339843
92729217	chr14:92729217:T:C	1.06082e-08	-1.70095	-1.21078
92729643	chr14:92729643:G:A	5.17054e-08	-1.54759e-10	-1.3278
92730446	chr14:92730446:C:T	8.99066e-08	-1.54759e-10	-0.774588
92731085	chr14:92731085:G:A	1.11754e-08	-1.66727	-1.19237
92731228	chr14:92731228:T:C	1.02921e-07	-1.54759e-10	-0.639398
92731566	chr14:92731566:T:C	1.03908e-07	-1.54759e-10	-0.62985
92731812	chr14:92731812:T:G	5.17795e-08	-1.54759e-10	-1.32636
92731939	chr14:92731939:C:T	5.50553e-08	-1.26502	-3.44535e-10
92732224	chr14:92732224:C:T	6.28024e-08	-1.13337	-3.44535e-10
92732567	chr14:92732567:T:C	6.91023e-08	-1.03777	-3.44535e-10
92732627	chr14:92732627:A:T	1.19498e-08	-1.55822	-1.23443
92732735	chr14:92732735:C:T	1.57885e-08	-1.33801	-1.17606
92732858	chr14:92732858:T:A	9.84108e-09	-1.69365	-1.29314
92733092	chr14:92733092:T:C	1.17476e-07	-1.54759e-10	-0.507125
92733344	chr14:92733344:G:A	1.23389e-07	-1.54759e-10	-0.458018
92733507	chr14:92733507:T:C	4.46864e-08	-1.47369	-3.44535e-10
92733750	chr14:92733750:T:C	1.0789e-08	-1.57943	-1.3154
92734022	chr14:92734022:T:C	7.00441e-08	-1.54759e-10	-1.02423
92734159	chr14:92734159:A:C	1.83659e-07	-1.54759e-10	-0.0602782
92734206	chr14:92734206:CT:C	1.05304e-08	-1.59885	-1.32025
92734278	chr14:92734278:G:A	1.95985e-07	-1.54759e-10	0.00468059
92734464	chr14:92734464:A:G	3.52018e-08	-1.64163	-0.0706269
92734784	chr14:92734784:T:C	9.78867e-09	-1.69609	-1.29604
92735352	chr14:92735352:GCC:G	5.63709e-08	-1.54759e-10	-1.24141
92735356	chr14:92735356:A:ATG	5.63853e-08	-1.54759e-10	-1.24115
92735397	chr14:92735397:G:T	8.78358e-08	-0.79789	-3.44535e-10
92735654	chr14:92735654:C:T	1.03374e-08	-1.7137	-1.2239
92735677	chr14:92735677:G:A	9.18616e-09	-1.72414	-1.33153
92735683	chr14:92735683:T:C	1.6872e-08	-1.63371	-0.813989
92735870	chr14:92735870:C:T	1.48301e-07	-1.54759e-10	-0.274116
92735877	chr14:92735877:T:G	1.884e-07	-1.54759e-10	-0.0347911
92736447	chr14:92736447:T:G	6.7995e-08	-1.54759e-10	-1.05392
92736613	chr14:92736613:A:G	9.22832e-09	-1.72357	-1.32751
92736659	chr14:92736659:T:C	5.11111e-08	-1.54759e-10	-1.33936
92737215	chr14:92737215:A:G	5.08721e-08	-1.54759e-10	-1.34405
92737381	chr14:92737381:A:G	5.96819e-08	-1.54759e-10	-1.18433
92737605	chr14:92737605:C:T	5.10768e-08	-1.54759e-10	-1.34003
92738651	chr14:92738651:G:A	1.19529e-07	-1.54759e-10	-0.489798
92738880	chr14:92738880:G:A	5.26781e-08	-1.54759e-10	-1.30916
92739471	chr14:92739471:G:A	5.2156e-08	-1.54759e-10	-1.31912
92739527	chr14:92739527:A:G	6.93126e-08	-1.54759e-10	-1.03473
92740218	chr14:92740218:A:G	9.74706e-09	-1.69072	-1.30568
92740230	chr14:92740230:A:G	5.9449e-08	-1.54759e-10	-1.18824
92740672	chr14:92740672:T:C	6.34275e-08	-1.54759e-10	-1.12346
92740956	chr14:92740956:A:G	1.90334e-08	-1.62117	-0.705992
92740960	chr14:92740960:G:T	1.84794e-08	-1.72565	-0.631055
92741409	chr14:92741409:C:A	5.13591e-08	-1.54759e-10	-1.33452
92742049	chr14:92742049:G:A	6.01392e-08	-1.54759e-10	-1.1767
92742303	chr14:92742303:TTTC:T	7.52348e-08	-0.952746	-3.44535e-10
92742661	chr14:92742661:T:C	1.85182e-08	-1.41393	-0.940675
92742837	chr14:92742837:T:C	1.57341e-07	-1.54759e-10	-0.214945
92743522	chr14:92743522:C:A	5.30116e-08	-1.54759e-10	-1.30285
92743539	chr14:92743539:C:T	5.22158e-08	-1.54759e-10	-1.31797
92743921	chr14:92743921:T:C	1.99437e-08	-0.987483	-1.29296
92743922	chr14:92743922:G:A	5.16489e-08	-1.54759e-10	-1.32889
92744144	chr14:92744144:T:C	5.19498e-08	-1.54759e-10	-1.32308
92744461	chr14:92744461:T:G	5.2057e-08	-1.54759e-10	-1.32102
92745064	chr14:92745064:G:A	2.74531e-08	-1.47684	-0.48404
92745124	chr14:92745124:C:T	8.8684e-08	-1.54759e-10	-0.78828
92745835	chr14:92745835:T:C	6.76189e-08	-1.54759e-10	-1.05947
92745890	chr14:92745890:C:T	8.65987e-08	-1.54759e-10	-0.812075
92746920	chr14:92746920:T:C	1.3323e-07	-1.54759e-10	-0.381279
92747395	chr14:92747395:C:T	1.59393e-07	-1.54759e-10	-0.201987
92747408	chr14:92747408:T:A	5.08947e-08	-1.54759e-10	-1.3436
92747446	chr14:92747446:C:T	6.23254e-08	-1.54759e-10	-1.14099
92747633	chr14:92747633:G:A	5.73034e-08	-1.54759e-10	-1.225
92748224	chr14:92748224:A:G	3.50231e-08	-1.71735	-3.44535e-10
92749003	chr14:92749003:C:A	9.97835e-09	-1.6278	-1.34514
92749164	chr14:92749164:C:T	7.40089e-08	-1.54759e-10	-0.969173
92749320	chr14:92749320:A:G	4.89338e-07	-1.54759e-10	0.919695
92749430	chr14:92749430:T:C	5.42411e-08	-1.54759e-10	-1.27992
92749720	chr14:92749720:A:G	9.84665e-08	-1.54759e-10	-0.683643
92749945	chr14:92749945:G:A	1.04059e-07	-1.54759e-10	-0.628403
92750244	chr14:92750244:T:C	2.51676e-08	-1.55398	-0.493826
92750337	chr14:92750337:T:A	7.6738e-08	-1.54759e-10	-0.932963
92750578	chr14:92750578:G:A	1.67768e-08	-1.1075	-1.34586
92751653	chr14:92751653:G:A	7.10644e-08	-1.54759e-10	-1.00977
92751691	chr14:92751691:T:C	1.54563e-08	-1.51302	-1.02233
92751814	chr14:92751814:A:C	4.60508e-08	-1.44361	-3.44535e-10
92751846	chr14:92751846:A:G	5.30795e-08	-1.54759e-10	-1.30157
92751969	chr14:92751969:G:GTGGGCTGAGAGCTCAAAGTGTGAAC	1.11356e-06	-1.54759e-10	1.74195
92752134	chr14:92752134:C:T	2.14684e-08	-1.13418	-1.0726
92752226	chr14:92752226:G:T	9.16866e-08	-1.54759e-10	-0.754983
92752479	chr14:92752479:C:T	5.22049e-08	-1.54759e-10	-1.31818
92752613	chr14:92752613:C:A	1.1474e-08	-1.72466	-1.10862
92752803	chr14:92752803:T:C	2.13039e-08	-0.898376	-1.31609
92752875	chr14:92752875:T:TG	1.91726e-08	-1.67894	-0.640935
92752997	chr14:92752997:A:G	1.22197e-07	-1.54759e-10	-0.467726
92753401	chr14:92753401:C:T	1.37854e-07	-1.54759e-10	-0.347167
92753509	chr14:92753509:C:G	1.00375e-08	-1.67182	-1.29521
92753601	chr14:92753601:C:T	6.8414e-08	-1.54759e-10	-1.04778
92753660	chr14:92753660:T:C	3.12529e-07	-1.54759e-10	0.471339
92753983	chr14:92753983:C:T	4.60486e-07	-1.54759e-10	0.858923
92754525	chr14:92754525:C:G	1.51546e-08	-1.31914	-1.23592
92754589	chr14:92754589:A:G	1.88415e-07	-1.54759e-10	-0.034712
92754824	chr14:92754824:G:A	9.54341e-08	-1.54759e-10	-0.714923
92754844	chr14:92754844:A:C	3.13214e-07	-1.54759e-10	0.473526
92754999	chr14:92754999:T:C	9.42943e-09	-1.68375	-1.34578
92755382	chr14:92755382:T:C	3.06887e-07	-1.54759e-10	0.453121
92755511	chr14:92755511:T:G	5.62011e-08	-1.54759e-10	-1.24442
92755514	chr14:92755514:T:C	1.55952e-07	-0.521303	0.297495
92755634	chr14:92755634:G:A	1.98869e-07	-1.54759e-10	0.0192886
92755741	chr14:92755741:C:T	1.30934e-07	-0.864136	0.465466
92755995	chr14:92755995:T:A	2.4036e-08	-1.4958	-0.598002
92756455	chr14:92756455:G:A	1.39245e-07	-1.54759e-10	-0.337121
92756726	chr14:92756726:A:G	4.54371e-08	-1.45703	-3.44535e-10
92756858	chr14:92756858:A:G	5.1133e-08	-1.54759e-10	-1.33893
92757645	chr14:92757645:C:T	1.80796e-07	-0.666598	0.59061
92758019	chr14:92758019:G:A	6.86997e-07	-1.54759e-10	1.25897
92758114	chr14:92758114:T:A	5.64161e-08	-1.54759e-10	-1.2406
92758395	chr14:92758395:T:C	4.94784e-08	-1.37182	-3.44535e-10
92758614	chr14:92758614:G:A	4.22324e-08	-1.53017	-3.44535e-10
92759233	chr14:92759233:AG:A	3.70556e-08	-1.66094	-3.44535e-10
92759742	chr14:92759742:C:A	1.03798e-07	-1.54759e-10	-0.63091
92759782	chr14:92759782:C:T	1.08132e-08	-1.7246	-1.16798
92760745	chr14:92760745:T:A	5.47722e-08	-1.54759e-10	-1.27018
92761038	chr14:92761038:C:T	1.05066e-07	-1.54759e-10	-0.618775
92761379	chr14:92761379:C:T	2.02276e-08	-1.69087	-0.575442
92761398	chr14:92761398:T:C	4.67038e-08	-1.64422	0.214685
92761780	chr14:92761780:G:T	5.3231e-08	-1.54759e-10	-1.29872
92761844	chr14:92761844:G:A	2.70446e-08	-1.21008	-0.765798
92761902	chr14:92761902:G:C	5.26801e-08	-1.54759e-10	-1.30912
92762066	chr14:92762066:C:A	5.29529e-08	-1.54759e-10	-1.30396
92762204	chr14:92762204:T:C	5.25094e-08	-1.65214	0.339769
92762264	chr14:92762264:G:C	5.36162e-08	-1.54759e-10	-1.29151
92762293	chr14:92762293:G:A	2.87266e-07	-1.54759e-10	0.387051
92762562	chr14:92762562:G:A	5.60595e-08	-1.54759e-10	-1.24695
92762582	chr14:92762582:C:G	5.25221e-08	-1.54759e-10	-1.31213
92762751	chr14:92762751:C:A	1.31771e-08	-1.35515	-1.33972
92762874	chr14:92762874:A:G	3.88679e-08	-1.6408	0.0276102
92762944	chr14:92762944:T:C	3.88288e-08	-1.64105	0.0268555
92763153	chr14:92763153:A:G	5.54606e-08	-1.54759e-10	-1.25769
92763154	chr14:92763154:T:C	5.45876e-08	-1.54759e-10	-1.27355
92763210	chr14:92763210:G:A	4.06672e-08	-1.56794	-3.44535e-10
92763329	chr14:92763329:A:T	5.39321e-08	-1.54759e-10	-1.28563
92763350	chr14:92763350:C:T	5.29528e-08	-1.54759e-10	-1.30396
92763406	chr14:92763406:G:A	5.26515e-08	-1.54759e-10	-1.30966
92763639	chr14:92763639:G:T	5.29722e-08	-1.54759e-10	-1.30359
92763647	chr14:92763647:T:C	5.07801e-08	-1.54759e-10	-1.34586
92763682	chr14:92763682:A:G	1.15055e-08	-1.72488	-1.10566
92763733	chr14:92763733:G:A	3.47551e-08	-1.72503	-3.44535e-10
92763766	chr14:92763766:A:G	3.74411e-08	-1.65059	-3.44535e-10
92763939	chr14:92763939:A:T	1.53767e-08	-1.29738	-1.24313
92764105	chr14:92764105:G:A	2.18184e-08	-1.69041	-0.5002
92764109	chr14:92764109:C:A	1.78373e-08	-1.64439	-0.747678
92764153	chr14:92764153:A:G	6.0566e-08	-1.54759e-10	-1.16963
92764212	chr14:92764212:A:T	1.86073e-08	-1.72308	-0.626725
92764526	chr14:92764526:C:T	5.3531e-08	-1.54759e-10	-1.2931
92764775	chr14:92764775:C:T	1.77435e-07	-1.54759e-10	-0.0947525
92765417	chr14:92765417:A:G	5.28425e-08	-1.54759e-10	-1.30604
92765514	chr14:92765514:G:A	1.73565e-08	-1.71529	-0.704102
92765958	chr14:92765958:G:C	5.37358e-08	-1.54759e-10	-1.28928
92766077	chr14:92766077:T:A	1.68305e-08	-1.10568	-1.34449
92766078	chr14:92766078:T:A	1.70952e-08	-1.0902	-1.34436
92766169	chr14:92766169:C:A	6.71773e-08	-1.54759e-10	-1.06602
92766192	chr14:92766192:C:G	5.25624e-08	-1.54759e-10	-1.31136
92766219	chr14:92766219:G:T	5.87419e-08	-1.54759e-10	-1.20021
92766222	chr14:92766222:A:G	7.24206e-08	-1.54759e-10	-0.990869
92766234	chr14:92766234:T:C	2.55422e-07	-1.54759e-10	0.269558
92766387	chr14:92766387:G:A	2.3901e-08	-1.69921	-0.400232
92766442	chr14:92766442:A:G	5.55317e-08	-1.54759e-10	-1.25641
92766459	chr14:92766459:T:C	5.07952e-08	-1.54759e-10	-1.34556
92766476	chr14:92766476:T:G	1.38866e-08	-1.29683	-1.3456
92766477	chr14:92766477:T:C	1.38731e-08	-1.29781	-1.3456
92766493	chr14:92766493:C:T	1.42231e-08	-1.28017	-1.33833
92766523	chr14:92766523:C:T	3.23935e-07	-1.54759e-10	0.507184
92766577	chr14:92766577:C:G	9.29519e-09	-1.69882	-1.34504
92766789	chr14:92766789:T:C	4.12139e-08	-1.55458	-3.44535e-10
92766816	chr14:92766816:C:T	1.03586e-08	-1.61328	-1.32226
92766870	chr14:92766870:ACT:A	5.37966e-08	-1.54759e-10	-1.28815
92766976	chr14:92766976:CA:C	5.8625e-08	-1.54759e-10	-1.2022
92767233	chr14:92767233:TG:T	1.23257e-08	-1.59494	-1.16674
92767235	chr14:92767235:C:T	1.21148e-08	-1.59116	-1.18778
92767497	chr14:92767497:C:T	6.89752e-08	-1.54759e-10	-1.03961
92767643	chr14:92767643:A:G	5.80485e-08	-1.54759e-10	-1.21208
92767945	chr14:92767945:T:A	3.77483e-08	-1.64242	-3.44535e-10
92768003	chr14:92768003:T:C	9.51562e-09	-1.69815	-1.32228
92768104	chr14:92768104:G:A	6.23851e-08	-1.54759e-10	-1.14003
92768449	chr14:92768449:C:A	1.11173e-08	-1.65815	-1.20671
92768538	chr14:92768538:C:T	1.24738e-08	-1.64142	-1.1083
92768597	chr14:92768597:A:G	2.30225e-07	-1.54759e-10	0.165697
92768675	chr14:92768675:C:T	5.08356e-08	-1.54759e-10	-1.34476
92768885	chr14:92768885:A:G	5.96617e-08	-1.54759e-10	-1.18467
92768958	chr14:92768958:A:G	2.14549e-07	-1.54759e-10	0.0951803
92769034	chr14:92769034:C:T	2.15392e-07	-1.54759e-10	0.0990979
92769058	chr14:92769058:T:C	5.71707e-08	-1.54759e-10	-1.22732
92769114	chr14:92769114:T:C	5.86534e-08	-1.54759e-10	-1.20171
92769206	chr14:92769206:A:G	6.72047e-08	-1.54759e-10	-1.06562
92769670	chr14:92769670:A:G	6.87088e-08	-1.54759e-10	-1.04348
92769991	chr14:92769991:C:T	6.02168e-08	-1.54759e-10	-1.17541
92770270	chr14:92770270:T:C	5.99838e-08	-1.54759e-10	-1.17928
92770298	chr14:92770298:C:T	5.74925e-08	-1.54759e-10	-1.2217
92771104	chr14:92771104:A:T	5.95138e-08	-1.18715	-3.44535e-10
92771627	chr14:92771627:A:G	3.5716e-08	-1.72272	0.0249601
92771959	chr14:92771959:G:A	1.23814e-08	-1.6081	-1.14906
92772132	chr14:92772132:G:C	5.57739e-08	-1.54759e-10	-1.25205
92772296	chr14:92772296:T:C	2.43658e-08	-1.69987	-0.380313
92772568	chr14:92772568:C:T	5.56178e-08	-1.54759e-10	-1.25486
92772684	chr14:92772684:G:C	3.78136e-08	-1.64069	-3.44535e-10
92772984	chr14:92772984:C:A	1.38262e-08	-1.30448	-1.34231
92773017	chr14:92773017:T:C	1.68693e-08	-1.32408	-1.12379
92773555	chr14:92773555:A:G	4.78502e-08	-0.0950246	-1.31026
92773902	chr14:92773902:G:A	3.64071e-08	-1.70201	0.0234137
92774352	chr14:92774352:C:T	1.01177e-07	-1.54759e-10	-0.656484
92774375	chr14:92774375:A:G	1.58385e-07	1.11561	-1.32393
92774810	chr14:92774810:G:A	5.59364e-08	-1.54759e-10	-1.24914
92774935	chr14:92774935:C:T	3.72609e-08	-1.65542	-3.44535e-10
92774999	chr14:92774999:G:A	2.12196e-07	-1.54759e-10	0.0841526
92775196	chr14:92775196:C:T	5.52973e-08	-1.54759e-10	-1.26064
92775199	chr14:92775199:C:T	5.5076e-08	-1.54759e-10	-1.26465
92775337	chr14:92775337:A:G	5.34793e-08	-1.54759e-10	-1.29406
92775376	chr14:92775376:C:T	5.09997e-08	-1.54759e-10	-1.34154
92775391	chr14:92775391:A:G	1.02538e-07	-1.54759e-10	-0.64313
92775432	chr14:92775432:C:T	2.23943e-08	-1.60884	-0.555718
92775588	chr14:92775588:C:T	3.78881e-08	-1.72107	0.0823526
92775598	chr14:92775598:A:G	3.48918e-08	-1.72111	-3.44535e-10
92776088	chr14:92776088:C:T	7.88922e-08	-1.54759e-10	-0.905277
92776287	chr14:92776287:G:A	5.24967e-08	-1.54759e-10	-1.31261
92776408	chr14:92776408:T:C	6.89671e-08	-1.599	0.559266
92776455	chr14:92776455:T:G	5.08093e-08	-1.54759e-10	-1.34528
92776647	chr14:92776647:A:G	5.19427e-08	-1.54759e-10	-1.32322
92776651	chr14:92776651:A:G	1.18592e-08	-1.63162	-1.16864
92776704	chr14:92776704:G:GGT	4.66152e-07	-1.54759e-10	0.871153
92777173	chr14:92777173:A:G	8.01419e-08	-0.88956	-3.44535e-10
92777421	chr14:92777421:G:C	5.99368e-08	-1.54759e-10	-1.18007
92777451	chr14:92777451:A:T	5.91583e-08	-1.54759e-10	-1.19314
92777740	chr14:92777740:T:C	2.30482e-08	-1.63142	-0.504356
92777820	chr14:92777820:G:A	3.53054e-08	-0.468657	-1.24067
92778007	chr14:92778007:T:C	8.13136e-08	-1.54759e-10	-0.875046
92778066	chr14:92778066:A:G	1.49422e-08	-1.60277	-0.9664
92778081	chr14:92778081:A:G	5.87418e-08	-1.54759e-10	-1.20021
92778197	chr14:92778197:G:T	5.23553e-08	-1.54759e-10	-1.31531
92778239	chr14:92778239:T:C	2.23147e-08	-1.64046	-0.527656
92778348	chr14:92778348:G:A	6.036e-08	-1.54759e-10	-1.17303
92778398	chr14:92778398:A:G	5.46526e-08	-1.54759e-10	-1.27236
92778490	chr14:92778490:A:G	5.22196e-08	-1.54759e-10	-1.3179
92778736	chr14:92778736:G:A	5.91335e-08	-1.54759e-10	-1.19356
92778878	chr14:92778878:G:T	5.96079e-08	-1.54759e-10	-1.18557
92778939	chr14:92778939:C:T	5.91239e-08	-1.54759e-10	-1.19372
92778950	chr14:92778950:C:G	5.45696e-08	-1.54759e-10	-1.27388
92778993	chr14:92778993:C:A	6.05496e-08	-1.54759e-10	-1.1699
92779560	chr14:92779560:G:A	5.91177e-08	-1.54759e-10	-1.19383
92779687	chr14:92779687:G:T	5.91669e-08	-1.54759e-10	-1.193
92779693	chr14:92779693:C:T	5.89243e-08	-1.54759e-10	-1.19711
92780171	chr14:92780171:C:T	6.10755e-08	-1.54759e-10	-1.16125
92780182	chr14:92780182:C:T	4.38679e-08	-1.62898	0.136805
92780638	chr14:92780638:T:C	5.91239e-08	-1.54759e-10	-1.19372
92780710	chr14:92780710:A:T	5.91239e-08	-1.54759e-10	-1.19372
92781091	chr14:92781091:C:T	5.91239e-08	-1.54759e-10	-1.19372
92781800	chr14:92781800:C:G	5.83065e-08	-1.54759e-10	-1.20765
92782323	chr14:92782323:A:G	5.08607e-08	-1.54759e-10	-1.34427
92782751	chr14:92782751:T:C	4.11292e-08	-1.72005	0.163413
92782824	chr14:92782824:G:A	6.49909e-08	-1.54759e-10	-1.09911
92782935	chr14:92782935:G:A	5.32794e-08	-1.54759e-10	-1.29781
92783289	chr14:92783289:A:G	6.47122e-08	-1.54759e-10	-1.10341
92783317	chr14:92783317:C:T	6.29921e-08	-1.54759e-10	-1.13035
92783358	chr14:92783358:G:A	6.70561e-08	-1.54759e-10	-1.06783
92783565	chr14:92783565:C:T	5.79863e-08	-1.54759e-10	-1.21315
92783942	chr14:92783942:T:C	4.21053e-08	-1.53319	-3.44535e-10
92784067	chr14:92784067:C:G	2.28449e-08	-1.63369	-0.510946
92784071	chr14:92784071:T:C	2.62405e-07	-1.54759e-10	0.296528
92784165	chr14:92784165:A:G	1.21903e-08	-1.61076	-1.16196
92784359	chr14:92784359:T:C	5.08735e-08	-1.54759e-10	-1.34402
92784713	chr14:92784713:A:G	4.91979e-08	-1.71096	0.333451
92785033	chr14:92785033:C:T	6.03511e-08	-1.54759e-10	-1.17318
92785397	chr14:92785397:T:C	1.27e-08	-1.38751	-1.34425
92785658	chr14:92785658:G:A	3.66866e-08	-1.62423	-0.0467142
92785757	chr14:92785757:G:A	3.73164e-08	-1.72341	0.0694859
92786007	chr14:92786007:A:G	2.29021e-08	-1.72364	-0.418495
92786011	chr14:92786011:T:G	1.17387e-08	-1.50417	-1.3063
92786079	chr14:92786079:C:T	3.76911e-08	-1.56263	-0.081309
92786146	chr14:92786146:C:G	3.25565e-08	-1.56787	-0.22251
92786183	chr14:92786183:C:A	1.96312e-07	-1.54759e-10	0.0063436
92786198	chr14:92786198:T:C	1.80443e-07	-1.54759e-10	-0.0779436
92786729	chr14:92786729:T:G	4.41681e-08	-1.59404	0.108683
92786898	chr14:92786898:A:G	3.63668e-08	-1.72323	0.0435297
92786977	chr14:92786977:G:A	4.42692e-08	-1.58498	0.101905
92787023	chr14:92787023:T:G	3.44165e-08	-1.5391	-0.195725
92787035	chr14:92787035:TTA:T	5.67824e-08	-1.54759e-10	-1.23413
92787060	chr14:92787060:C:T	3.27448e-08	-1.54204	-0.242575
92787083	chr14:92787083:A:G	6.25514e-08	-1.54759e-10	-1.13737
92787510	chr14:92787510:CT:C	6.45002e-08	-1.54759e-10	-1.10669
92787529	chr14:92787529:T:A	4.49691e-08	-1.57607	0.108683
92787749	chr14:92787749:C:T	5.43398e-08	-1.54759e-10	-1.2781
92787821	chr14:92787821:A:G	4.56619e-08	-1.58415	0.132055
92787880	chr14:92787880:C:G	2.54427e-08	-1.10654	-0.930395
92788032	chr14:92788032:T:C	7.86193e-08	-1.54759e-10	-0.908742
92788239	chr14:92788239:C:T	5.18095e-08	-1.54759e-10	-1.32579
92788257	chr14:92788257:A:T	9.43315e-08	-1.54759e-10	-0.726545
92788297	chr14:92788297:A:G	2.43286e-07	-1.54759e-10	0.220878
92788464	chr14:92788464:T:C	4.54429e-08	-1.58303	0.126124
92788978	chr14:92788978:C:G	4.52664e-07	-1.54759e-10	0.841791
92789445	chr14:92789445:G:T	2.73761e-08	-1.52451	-0.439177
92789703	chr14:92789703:T:C	1.67047e-08	-1.71259	-0.74508
92789854	chr14:92789854:C:A	3.4623e-08	-1.54062	-0.188225
92790340	chr14:92790340:T:C	2.1874e-08	-1.56787	-0.620188
92790777	chr14:92790777:A:G	6.83715e-08	-1.54759e-10	-1.0484
92790863	chr14:92790863:C:A	1.16534e-08	-1.64021	-1.17756
92791083	chr14:92791083:A:ACGC	6.25091e-08	-1.54759e-10	-1.13805
92791148	chr14:92791148:C:T	5.55654e-08	-1.58786	0.332063
92791262	chr14:92791262:T:C	7.16492e-08	-1.54759e-10	-1.00158
92791295	chr14:92791295:G:A	5.34026e-07	-1.54759e-10	1.00709
92791359	chr14:92791359:C:T	6.47257e-08	-1.54759e-10	-1.1032
92791446	chr14:92791446:A:G	6.25527e-08	-1.54759e-10	-1.13735
92791972	chr14:92791972:C:T	3.92394e-08	-1.55467	-0.049007
92792455	chr14:92792455:C:T	5.47147e-08	-1.54759e-10	-1.27123
92792637	chr14:92792637:T:A	5.5287e-08	-1.57737	0.316552
92792642	chr14:92792642:A:T	6.23853e-08	-1.54759e-10	-1.14003
92793202	chr14:92793202:G:A	4.41106e-08	-1.48666	-3.44535e-10
92793259	chr14:92793259:G:GATTTATT	1.27109e-08	-1.47498	-1.25592
92793408	chr14:92793408:A:C	5.64113e-08	-1.54759e-10	-1.24069
92793468	chr14:92793468:T:C	2.60316e-08	-1.60474	-0.409311
92793498	chr14:92793498:T:C	2.44022e-08	-1.59823	-0.480458
92793509	chr14:92793509:G:C	2.25019e-08	-1.72568	-0.43408
92793595	chr14:92793595:G:C	7.74553e-08	-1.54759e-10	-0.923659
92793837	chr14:92793837:T:C	2.52622e-07	0.258534	-3.44535e-10
92794374	chr14:92794374:T:G	6.23753e-08	-1.54759e-10	-1.14019
92794610	chr14:92794610:G:A	6.65573e-08	-1.54759e-10	-1.0753
92794645	chr14:92794645:C:T	4.2336e-08	-1.55748	0.0297547
92794944	chr14:92794944:C:T	6.75804e-08	-1.54759e-10	-1.06004
92794976	chr14:92794976:A:G	4.21938e-08	-1.54494	0.01385
92795087	chr14:92795087:AT:A	3.23677e-08	-1.72142	-0.0747824
92795096	chr14:92795096:T:G	5.22216e-08	-1.54759e-10	-1.31786
92795278	chr14:92795278:T:C	4.33791e-08	-1.55131	0.0479312
92795430	chr14:92795430:C:CT	2.32245e-08	-1.72565	-0.402507
92795468	chr14:92795468:A:G	1.69145e-07	-1.54759e-10	-0.142601
92795772	chr14:92795772:A:G	4.7969e-08	-1.4028	-3.44535e-10
92795943	chr14:92795943:G:A	2.26172e-08	-1.72564	-0.429011
92795945	chr14:92795945:C:T	6.25091e-08	-1.54759e-10	-1.13805
92796065	chr14:92796065:G:A	5.12032e-08	-1.54759e-10	-1.33756
92796180	chr14:92796180:A:G	5.14737e-08	-1.33229	-3.44535e-10
92796423	chr14:92796423:CGTA:C	2.19516e-07	-1.54759e-10	0.118064
92796424	chr14:92796424:G:C	1.70111e-07	-1.53042	1.39352
92796688	chr14:92796688:C:T	1.54136e-07	-1.51613	1.28061
92796737	chr14:92796737:G:A	5.22992e-08	-1.54759e-10	-1.31638
92796777	chr14:92796777:C:T	2.03994e-08	-1.56373	-0.694122
92796808	chr14:92796808:G:A	7.94979e-08	-1.60742	0.709793
92796837	chr14:92796837:G:T	3.19384e-08	-1.64465	-0.164904
92796926	chr14:92796926:C:T	7.39441e-08	-1.54759e-10	-0.970049
92797033	chr14:92797033:CAG:C	1.12513e-07	-1.54759e-10	-0.550287
92797337	chr14:92797337:A:G	8.99432e-08	-1.54759e-10	-0.774181
92797637	chr14:92797637:C:G	1.22934e-08	-1.52459	-1.2397
92797991	chr14:92797991:C:T	5.51545e-08	-1.54759e-10	-1.26322
92798111	chr14:92798111:A:G	6.9026e-08	-1.54759e-10	-1.03888
92798188	chr14:92798188:T:G	6.06518e-08	-1.54759e-10	-1.16821
92798201	chr14:92798201:C:T	2.28441e-08	-1.64639	-0.498275
92798640	chr14:92798640:G:A	6.25091e-08	-1.54759e-10	-1.13805
92798654	chr14:92798654:A:G	2.79898e-08	-1.61993	-0.321593
92798794	chr14:92798794:T:C	4.75385e-08	-1.41182	-3.44535e-10
92798864	chr14:92798864:C:T	2.30029e-08	-1.72493	-0.412808
92799254	chr14:92799254:C:T	5.17078e-08	-1.54759e-10	-1.32775
92799541	chr14:92799541:C:T	6.13542e-08	-1.54759e-10	-1.1567
92799624	chr14:92799624:T:C	5.27924e-08	-1.54759e-10	-1.30699
92799645	chr14:92799645:C:T	4.60693e-08	-1.56361	0.120392
92800235	chr14:92800235:A:C	2.35979e-08	-1.7255	-0.386707
92800801	chr14:92800801:A:C	3.67775e-08	-1.7255	0.0570269
92801206	chr14:92801206:T:C	6.25974e-08	-1.54759e-10	-1.13664
92802014	chr14:92802014:C:T	2.0017e-08	-1.61884	-0.657932
92802219	chr14:92802219:A:G	5.57263e-08	-1.54759e-10	-1.25291
92802492	chr14:92802492:A:G	6.2648e-08	-1.54759e-10	-1.13583
92802585	chr14:92802585:T:C	2.0774e-08	-1.58261	-0.657047
92802586	chr14:92802586:A:G	6.25982e-08	-1.54759e-10	-1.13662
92802618	chr14:92802618:T:A	6.25096e-08	-1.54759e-10	-1.13804
92802859	chr14:92802859:G:C	4.5358e-08	-1.58126	0.122488
92802860	chr14:92802860:G:C	4.59944e-08	-1.56733	0.122488
92802935	chr14:92802935:C:T	6.62327e-08	-1.54759e-10	-1.08019
92803150	chr14:92803150:C:T	1.11759e-08	-1.72478	-1.13482
92803760	chr14:92803760:A:G	1.24989e-07	-1.54759e-10	-0.445137
92803852	chr14:92803852:C:T	6.24682e-08	-1.54759e-10	-1.1387
92803923	chr14:92803923:T:G	6.25268e-08	-1.54759e-10	-1.13776
92803941	chr14:92803941:G:C	5.79542e-08	-1.54759e-10	-1.21371
92804028	chr14:92804028:A:G	4.42741e-08	-1.54541	0.062445
92804134	chr14:92804134:G:A	1.69242e-07	-1.54759e-10	-0.142027
92804495	chr14:92804495:T:G	6.24005e-08	-1.54759e-10	-1.13979
92804502	chr14:92804502:A:G	2.29093e-08	-1.63464	-0.507174
92804570	chr14:92804570:A:G	6.35096e-08	-1.54759e-10	-1.12217
92804641	chr14:92804641:G:A	4.61015e-08	-1.43735	-0.00516263
92804712	chr14:92804712:G:A	6.14844e-08	-1.54759e-10	-1.15458
92804725	chr14:92804725:A:G	6.37665e-08	-1.59352	0.475392
92805038	chr14:92805038:T:C	4.26202e-08	-1.58462	0.0635846
92805173	chr14:92805173:ACCCCGT:A	6.26674e-08	-1.54759e-10	-1.13552
92805825	chr14:92805825:GTTT:G	6.25091e-08	-1.54759e-10	-1.13805
92806083	chr14:92806083:CTT:C	8.76204e-08	-1.54759e-10	-0.800346
92806279	chr14:92806279:T:C	1.17656e-07	-1.54759e-10	-0.505594
92806419	chr14:92806419:T:A	4.3387e-08	-1.57396	0.070757
92806504	chr14:92806504:G:A	6.18658e-08	-1.54759e-10	-1.14839
92807161	chr14:92807161:A:G	2.0594e-08	-1.59432	-0.654037
92807226	chr14:92807226:A:G	1.70843e-08	-1.44691	-0.988291
92807250	chr14:92807250:C:T	2.23935e-07	-1.54759e-10	0.137998
92807458	chr14:92807458:C:A	6.26395e-08	-1.72029	0.584323
92807569	chr14:92807569:C:T	5.32176e-08	-1.54759e-10	-1.29897
92807613	chr14:92807613:A:G	6.03498e-08	-1.60753	0.434328
92807647	chr14:92807647:T:C	2.01557e-08	-1.58531	-0.684563
92807866	chr14:92807866:A:G	5.92625e-08	-1.71785	0.526471
92808462	chr14:92808462:C:T	3.88416e-08	-1.72524	0.111373
92808544	chr14:92808544:A:G	1.80268e-07	-1.54759e-10	-0.0789138
92809007	chr14:92809007:C:T	1.59713e-08	-1.4771	-1.02546
92809054	chr14:92809054:A:G	6.24966e-08	-1.54759e-10	-1.13825
92809378	chr14:92809378:G:A	5.30496e-08	-1.54759e-10	-1.30213
92809496	chr14:92809496:A:G	1.69616e-08	-1.41323	-1.02918
92809604	chr14:92809604:G:A	6.25233e-08	-1.54759e-10	-1.13782
92809756	chr14:92809756:CCA:C	2.07322e-07	-1.54759e-10	0.0609154
92809889	chr14:92809889:T:G	2.30624e-08	-1.72528	-0.409872
92810179	chr14:92810179:G:A	6.25091e-08	-1.54759e-10	-1.13805
92810309	chr14:92810309:T:C	2.29831e-08	-1.64668	-0.49192
92810461	chr14:92810461:C:T	2.04673e-08	-1.5811	-0.673437
92810473	chr14:92810473:T:C	6.57894e-08	-1.0869	-3.44535e-10
92810477	chr14:92810477:A:G	5.78656e-08	-1.21524	-3.44535e-10
92810630	chr14:92810630:C:T	1.32695e-08	-1.39576	-1.29213
92810777	chr14:92810777:A:G	2.31186e-08	-1.72549	-0.40723
92810996	chr14:92810996:A:G	2.06991e-08	-1.59646	-0.646811
92811102	chr14:92811102:A:G	3.65077e-08	-1.67584	-3.44535e-10
92811573	chr14:92811573:A:G	1.61423e-07	-1.54759e-10	-0.189329
92811818	chr14:92811818:A:G	5.09959e-08	-1.54759e-10	-1.34161
92811892	chr14:92811892:T:C	8.63858e-08	-1.54759e-10	-0.814536
92812151	chr14:92812151:T:C	6.25091e-08	-1.54759e-10	-1.13805
92812236	chr14:92812236:A:C	1.36887e-08	-1.36466	-1.29213
92812318	chr14:92812318:A:G	5.92265e-08	-1.60897	0.41698
92812334	chr14:92812334:C:A	5.64663e-08	-1.54759e-10	-1.23971
92812643	chr14:92812643:T:C	6.24812e-08	-1.54759e-10	-1.13849
92812708	chr14:92812708:C:T	6.79677e-08	-1.54759e-10	-1.05433
92813270	chr14:92813270:G:A	2.95909e-08	-1.70902	-0.176875
92813404	chr14:92813404:G:T	4.31323e-08	-1.55466	0.0455749
92813530	chr14:92813530:C:T	5.59011e-08	-1.24978	-3.44535e-10
92813612	chr14:92813612:A:G	3.85295e-08	-1.72565	0.10372
92813962	chr14:92813962:C:T	2.09975e-08	-1.56666	-0.662299
92814221	chr14:92814221:A:C	4.07657e-08	-1.72568	0.16016
92814266	chr14:92814266:A:C	1.69148e-07	-1.54759e-10	-0.142585
92814326	chr14:92814326:A:G	3.88555e-08	-1.7246	0.111091
92814351	chr14:92814351:C:T	6.55335e-08	-1.54759e-10	-1.0908
92814467	chr14:92814467:G:A	5.98934e-08	-1.54759e-10	-1.18079
92814570	chr14:92814570:A:T	5.38775e-08	-1.54759e-10	-1.28665
92814810	chr14:92814810:C:G	1.54075e-07	-1.54759e-10	-0.235919
92814963	chr14:92814963:G:A	1.97641e-08	-1.72101	-0.568482
92815071	chr14:92815071:C:G	3.89301e-08	-1.61159	-3.44535e-10
92815106	chr14:92815106:T:C	2.05992e-08	-1.56831	-0.679799
92815294	chr14:92815294:T:G	6.10093e-08	-1.54759e-10	-1.16233
92815343	chr14:92815343:C:T	5.45187e-08	-1.54759e-10	-1.27482
92815548	chr14:92815548:C:T	5.67747e-08	-1.23427	-3.44535e-10
92815759	chr14:92815759:G:A	5.42901e-08	-1.54759e-10	-1.27902
92815895	chr14:92815895:C:T	4.77671e-08	-1.55152	0.144495
92815932	chr14:92815932:C:T	6.25749e-08	-1.54759e-10	-1.137
92816191	chr14:92816191:G:A	5.95259e-08	-1.54759e-10	-1.18695
92816386	chr14:92816386:A:G	5.44048e-08	-1.54759e-10	-1.27691
92816610	chr14:92816610:A:G	4.47918e-08	-1.47133	-3.44535e-10
92817132	chr14:92817132:G:T	5.51296e-08	-1.54759e-10	-1.26367
92817254	chr14:92817254:A:G	2.3749e-08	-1.72431	-0.38151
92817344	chr14:92817344:A:G	2.01916e-08	-1.58022	-0.687879
92817561	chr14:92817561:C:T	3.72466e-08	-1.72513	0.0693287
92817562	chr14:92817562:G:A	5.99058e-08	-1.71567	0.535086
92817644	chr14:92817644:TAAAAG:T	6.16402e-08	-1.54759e-10	-1.15205
92817674	chr14:92817674:TCATC:T	6.17611e-08	-1.54759e-10	-1.15009
92818132	chr14:92818132:C:T	6.46625e-08	-1.54759e-10	-1.10418
92818180	chr14:92818180:C:T	1.81507e-08	-1.72534	-0.649305
92818718	chr14:92818718:A:G	5.13124e-08	-1.54759e-10	-1.33543
92818807	chr14:92818807:T:C	5.80034e-08	-1.54759e-10	-1.21286
92818950	chr14:92818950:T:C	2.07487e-08	-1.5743	-0.666576
92819434	chr14:92819434:G:A	2.32922e-08	-1.72553	-0.399714
92819460	chr14:92819460:C:T	6.88214e-08	-1.54759e-10	-1.04184
92819510	chr14:92819510:G:A	2.04907e-08	-1.57071	-0.682673
92819617	chr14:92819617:G:A	5.84615e-08	-1.71584	0.510844
92819624	chr14:92819624:T:C	6.25091e-08	-1.54759e-10	-1.13805
92819702	chr14:92819702:C:G	1.34749e-08	-1.32794	-1.34459
92819862	chr14:92819862:TGA:T	3.94715e-08	-1.72505	0.127267
92819885	chr14:92819885:A:G	1.6327e-08	-1.72005	-0.76049
92819903	chr14:92819903:G:A	6.2556e-08	-1.54759e-10	-1.1373
92819946	chr14:92819946:AC:A	4.46467e-08	-1.5545	0.0799193
92819997	chr14:92819997:C:T	4.56655e-08	-1.45202	-3.44535e-10
92820063	chr14:92820063:G:C	6.10409e-08	-1.54759e-10	-1.16181
92820088	chr14:92820088:G:A	5.79624e-08	-1.54759e-10	-1.21356
92820090	chr14:92820090:C:CG	5.79624e-08	-1.54759e-10	-1.21356
92820124	chr14:92820124:TCA:GCA	2.04868e-08	-1.56064	-0.692942
92820134	chr14:92820134:C:T	5.82306e-08	-1.71542	0.506468
92820622	chr14:92820622:A:G	6.48249e-08	-1.54759e-10	-1.10167
92820817	chr14:92820817:A:T	5.80474e-08	-1.54759e-10	-1.2121
92820831	chr14:92820831:T:G	1.90093e-08	-1.62827	-0.700158
92821041	chr14:92821041:C:T	5.1701e-08	-1.54759e-10	-1.32788
92821046	chr14:92821046:C:T	2.06761e-07	-1.54759e-10	0.0582032
92821691	chr14:92821691:C:G	5.08655e-08	-1.54759e-10	-1.34418
92821699	chr14:92821699:A:G	2.37068e-08	-1.72541	-0.382183
92821801	chr14:92821801:T:C	1.19662e-07	-1.54759e-10	-0.488687
92821819	chr14:92821819:T:C	5.33952e-08	-1.54759e-10	-1.29564
92821866	chr14:92821866:C:G	6.21207e-08	-1.54759e-10	-1.14428
92822034	chr14:92822034:T:TAATC	6.25091e-08	-1.54759e-10	-1.13805
92822075	chr14:92822075:A:G	4.541e-08	-1.45763	-3.44535e-10
92822135	chr14:92822135:G:A	1.62116e-08	-1.45429	-1.03335
92822688	chr14:92822688:G:A	6.01011e-08	-1.54759e-10	-1.17733
92822766	chr14:92822766:C:T	1.17859e-07	-1.62704	1.12316
92822955	chr14:92822955:G:A	7.22456e-08	-1.54759e-10	-0.993288
92823165	chr14:92823165:T:G	2.58267e-08	-1.70503	-0.316918
92823209	chr14:92823209:T:A	6.48272e-08	-1.54759e-10	-1.10163
92823385	chr14:92823385:C:T	6.22765e-08	-1.54759e-10	-1.14177
92823476	chr14:92823476:C:T	3.31465e-08	-0.58727	-1.18515
92823530	chr14:92823530:T:C	6.25504e-08	-1.54759e-10	-1.13739
92823609	chr14:92823609:C:G	2.35827e-08	-1.72566	-0.387187
92823740	chr14:92823740:A:G	5.59687e-08	-1.54759e-10	-1.24857
92823784	chr14:92823784:C:T	5.25862e-08	-1.54759e-10	-1.31091
92823829	chr14:92823829:AGAG:A	5.18408e-08	-1.54759e-10	-1.32518
92823923	chr14:92823923:TTAAAG:T	6.2646e-08	-1.54759e-10	-1.13586
92824114	chr14:92824114:A:G	1.58348e-08	-1.1675	-1.34365
92824378	chr14:92824378:A:G	2.30087e-08	-1.61521	-0.522281
92824511	chr14:92824511:T:C	4.56516e-08	-1.54506	0.0927416
92824617	chr14:92824617:C:T	2.06761e-07	-1.54759e-10	0.0582032
92824739	chr14:92824739:C:G	1.41437e-08	-1.33498	-1.28911
92824763	chr14:92824763:G:A	1.36705e-08	-1.31353	-1.34459
92824985	chr14:92824985:C:A	2.07589e-08	-1.55464	-0.685743
92824988	chr14:92824988:C:A	6.13273e-08	-1.54759e-10	-1.15714
92825058	chr14:92825058:T:C	6.25091e-08	-1.54759e-10	-1.13805
92825508	chr14:92825508:A:G	4.32478e-08	-1.55711	0.0506932
92825739	chr14:92825739:T:C	2.01144e-08	-1.5876	-0.684324
92825865	chr14:92825865:AAG:A	9.16398e-08	-1.54759e-10	-0.755494
92825964	chr14:92825964:G:A	2.2514e-08	-1.72563	-0.433598
92826168	chr14:92826168:T:G	6.14344e-08	-1.54759e-10	-1.15539
92826556	chr14:92826556:G:T	2.27862e-08	-1.7254	-0.421802
92826575	chr14:92826575:G:A	9.86061e-08	-0.682227	-3.44535e-10
92826681	chr14:92826681:G:A	2.87692e-08	-1.58752	-0.326533
92827013	chr14:92827013:A:C	6.25429e-08	-1.54759e-10	-1.13751
92827024	chr14:92827024:T:G	6.25091e-08	-1.54759e-10	-1.13805
92827185	chr14:92827185:T:G	6.25e-08	-1.54759e-10	-1.13819
92827280	chr14:92827280:AT:A	3.7019e-08	-1.72565	0.0637199
92827598	chr14:92827598:A:G	2.34332e-08	-1.72259	-0.39661
92827738	chr14:92827738:G:A	5.58866e-08	-1.54759e-10	-1.25003
92828189	chr14:92828189:C:T	5.46862e-08	-1.54759e-10	-1.27175
92828204	chr14:92828204:T:C	6.25091e-08	-1.54759e-10	-1.13805
92828834	chr14:92828834:A:G	1.68021e-07	-1.54759e-10	-0.149272
92828905	chr14:92828905:C:G	7.79818e-08	-1.54759e-10	-0.916884
92828927	chr14:92828927:C:G	7.83758e-08	-1.54759e-10	-0.911845
92829090	chr14:92829090:A:G	6.04074e-08	-1.58649	0.414246
92829271	chr14:92829271:C:T	6.25091e-08	-1.54759e-10	-1.13805
92829370	chr14:92829370:T:C	5.49521e-08	-1.54759e-10	-1.2669
92829415	chr14:92829415:G:A	6.25091e-08	-1.54759e-10	-1.13805
92829665	chr14:92829665:T:C	6.25794e-08	-1.54759e-10	-1.13692
92829706	chr14:92829706:T:G	4.27333e-08	-1.5471	0.0287159
92830625	chr14:92830625:A:G	6.24032e-08	-1.54759e-10	-1.13974
92831072	chr14:92831072:A:AC	6.25091e-08	-1.54759e-10	-1.13805
92831146	chr14:92831146:G:T	6.25091e-08	-1.54759e-10	-1.13805
92831258	chr14:92831258:A:G	4.57989e-08	-1.4491	-3.44535e-10
92831301	chr14:92831301:A:G	6.25281e-08	-1.54759e-10	-1.13774
92831307	chr14:92831307:G:A	6.25091e-08	-1.54759e-10	-1.13805
92831395	chr14:92831395:T:G	2.28087e-08	-1.64254	-0.503681
92831430	chr14:92831430:A:T	1.8254e-07	-1.54759e-10	-0.0663921
92831439	chr14:92831439:G:A	2.31707e-08	-1.63175	-0.498721
92831686	chr14:92831686:G:C	3.34302e-08	-0.60886	-1.15504
92831693	chr14:92831693:C:G	6.25322e-08	-1.54759e-10	-1.13768
92831738	chr14:92831738:C:T	1.05182e-07	-1.6296	1.01193
92832001	chr14:92832001:T:A	2.07209e-08	-1.5905	-0.651711
92832023	chr14:92832023:A:G	6.25091e-08	-1.54759e-10	-1.13805
92832123	chr14:92832123:T:C	6.2507e-08	-1.54759e-10	-1.13808
92832375	chr14:92832375:T:C	4.18711e-08	-1.56972	0.0309529
92832422	chr14:92832422:G:T	1.96073e-08	-1.60296	-0.694497
92832553	chr14:92832553:G:A	4.15532e-08	-1.57689	0.030503
92832572	chr14:92832572:A:T	6.25493e-08	-1.54759e-10	-1.1374
92832674	chr14:92832674:C:T	1.20213e-07	-1.54759e-10	-0.484094
92832698	chr14:92832698:C:T	5.81117e-08	-1.72277	0.511779
92832845	chr14:92832845:A:G	6.25091e-08	-1.54759e-10	-1.13805
92833256	chr14:92833256:A:G	1.69145e-07	-1.54759e-10	-0.142601
92833403	chr14:92833403:T:A	5.5183e-08	-1.54759e-10	-1.2627
92833728	chr14:92833728:C:G	5.83415e-08	-1.54759e-10	-1.20705
92833778	chr14:92833778:T:C	2.28549e-08	-1.72469	-0.419507
92834884	chr14:92834884:G:A	6.34835e-08	-1.54759e-10	-1.12258
92834995	chr14:92834995:A:G	2.29842e-08	-1.62931	-0.509237
92835357	chr14:92835357:T:C	5.95425e-08	-1.54759e-10	-1.18667
92835437	chr14:92835437:GGGT:G	6.25527e-08	-1.54759e-10	-1.13735
92835511	chr14:92835511:T:A	8.73936e-08	-1.54759e-10	-0.802937
92836300	chr14:92836300:A:C	5.89534e-08	-1.54759e-10	-1.19661
92836455	chr14:92836455:G:A	6.24874e-08	-1.54759e-10	-1.13839
92836460	chr14:92836460:T:C	1.38719e-08	-1.34679	-1.29671
92836536	chr14:92836536:T:C	4.49939e-08	-1.5872	0.120371
92836602	chr14:92836602:CTATT:C	6.25091e-08	-1.54759e-10	-1.13805
92836758	chr14:92836758:G:T	2.08118e-08	-1.55149	-0.686346
92836839	chr14:92836839:C:T	2.48625e-08	-1.72554	-0.334455
92836863	chr14:92836863:G:C	1.649e-08	-1.44595	-1.02466
92836881	chr14:92836881:A:G	2.05949e-07	-1.54759e-10	0.0542668
92836908	chr14:92836908:T:C	5.43336e-08	-1.54759e-10	-1.27822
92837259	chr14:92837259:C:T	4.25438e-08	-1.56946	0.0466359
92837511	chr14:92837511:TTTG:T	4.88814e-08	-1.38396	-3.44535e-10
92838156	chr14:92838156:T:G	3.71247e-08	-1.72568	0.0666019
92838493	chr14:92838493:G:A	5.21386e-08	-1.54759e-10	-1.31945
92838548	chr14:92838548:G:A	6.23879e-08	-1.54759e-10	-1.13999
92838586	chr14:92838586:A:G	6.2462e-08	-1.54759e-10	-1.1388
92838638	chr14:92838638:T:C	4.18415e-08	-1.54949	0.0100152
92838837	chr14:92838837:G:A	5.15938e-08	-1.54759e-10	-1.32996
92838889	chr14:92838889:C:T	3.36966e-08	-1.68253	-0.0734335
92838950	chr14:92838950:C:T	2.19695e-08	-1.72564	-0.458068
92838962	chr14:92838962:T:C	2.08909e-08	-1.56187	-0.672177
92839122	chr14:92839122:C:G	1.68007e-08	-1.71659	-0.73535
92839213	chr14:92839213:A:C	6.24273e-08	-1.54759e-10	-1.13936
92839774	chr14:92839774:T:C	6.25947e-08	-1.54759e-10	-1.13668
92840004	chr14:92840004:G:A	6.25994e-08	-1.54759e-10	-1.1366
92840139	chr14:92840139:A:C	1.54453e-08	-1.72503	-0.811025
92840281	chr14:92840281:C:T	6.46509e-08	-1.54759e-10	-1.10436
92840311	chr14:92840311:G:A	1.89312e-08	-1.57769	-0.754859
92840329	chr14:92840329:C:T	3.02029e-08	-1.28858	-0.576845
92840566	chr14:92840566:T:A	5.38415e-08	-1.54759e-10	-1.28731
92841181	chr14:92841181:A:G	2.402e-08	-1.58825	-0.506227
92841699	chr14:92841699:A:G	4.06074e-08	-1.58897	0.0195636
92841926	chr14:92841926:C:T	1.50694e-08	-1.4084	-1.15229
92842537	chr14:92842537:G:A	6.6854e-08	-1.54759e-10	-1.07085
92842583	chr14:92842583:T:C	5.63276e-08	-1.54759e-10	-1.24217
92842827	chr14:92842827:C:G	5.5125e-08	-1.54759e-10	-1.26376
92843149	chr14:92843149:G:A	3.92993e-08	-1.72523	0.123077
92843479	chr14:92843479:T:A	3.23591e-08	-1.57998	-0.216484
92843499	chr14:92843499:C:A	7.12921e-08	-1.62066	0.614088
92843504	chr14:92843504:T:TA	7.12232e-08	-1.62163	0.614088
92843523	chr14:92843523:G:C	6.51879e-08	-1.7091	0.613011
92843698	chr14:92843698:A:C	1.56147e-08	-1.53853	-0.986612
92843765	chr14:92843765:G:C	1.39656e-08	-1.37452	-1.26224
92843835	chr14:92843835:GGGC:G	1.37967e-08	-1.51064	-1.13829
92843940	chr14:92843940:G:A	5.44681e-08	-1.54759e-10	-1.27574
92844020	chr14:92844020:C:T	1.02682e-08	-1.65013	-1.29418
92844275	chr14:92844275:G:A	3.77249e-08	-1.64304	-3.44535e-10
92844353	chr14:92844353:C:T	1.10904e-08	-1.59083	-1.27645
92844354	chr14:92844354:G:A	5.08377e-08	-1.54759e-10	-1.34472
92844796	chr14:92844796:G:A	3.15641e-08	-1.55246	-0.268882
92844901	chr14:92844901:T:C	1.7538e-07	-1.54759e-10	-0.106402
92845195	chr14:92845195:T:C	1.33488e-08	-1.48735	-1.19458
92845331	chr14:92845331:A:G	1.12968e-08	-1.52992	-1.31892
92845772	chr14:92845772:GTC:G	5.20736e-08	-1.3207	-3.44535e-10
92845788	chr14:92845788:A:G	5.70867e-08	-1.54759e-10	-1.22879
92845799	chr14:92845799:T:G	6.74594e-08	-1.54759e-10	-1.06183
92845906	chr14:92845906:T:G	6.47846e-08	-1.54759e-10	-1.10229
92846203	chr14:92846203:G:GC	5.97499e-08	-1.54759e-10	-1.18319
92846204	chr14:92846204:T:A	5.9747e-08	-1.54759e-10	-1.18324
92846427	chr14:92846427:G:A	1.49843e-08	-1.30067	-1.26569
92846487	chr14:92846487:T:G	5.9747e-08	-1.54759e-10	-1.18324
92846931	chr14:92846931:T:C	5.13057e-08	-1.54759e-10	-1.33556
92847197	chr14:92847197:C:T	1.26546e-08	-1.71267	-1.02267
92847201	chr14:92847201:C:T	6.24613e-08	-1.54759e-10	-1.13881
92847442	chr14:92847442:G:GC	1.2889e-08	-1.48024	-1.23674
92847598	chr14:92847598:C:T	1.09608e-08	-1.54573	-1.3333
92847610	chr14:92847610:C:T	6.21205e-08	-1.14428	-3.44535e-10
92847862	chr14:92847862:G:A	2.19546e-08	-1.69394	-0.490445
92847936	chr14:92847936:A:G	6.32461e-08	-1.54759e-10	-1.12633
92847997	chr14:92847997:T:G	5.77915e-08	-1.54759e-10	-1.21652
92848118	chr14:92848118:A:G	4.07192e-08	-1.722	0.155336
92848303	chr14:92848303:T:C	1.09553e-08	-1.55368	-1.32586
92848347	chr14:92848347:A:G	3.01173e-08	-1.68236	-0.185899
92849262	chr14:92849262:A:T	5.46937e-08	-1.54759e-10	-1.27161
92849774	chr14:92849774:A:G	3.4345e-08	-1.58758	-0.149317
92850051	chr14:92850051:C:A	9.0569e-08	-1.54759e-10	-0.767247
92850126	chr14:92850126:A:G	1.11912e-08	-1.53125	-1.32698
92850177	chr14:92850177:T:C	1.31903e-08	-1.46293	-1.23095
92850894	chr14:92850894:A:G	1.11361e-08	-1.53256	-1.33061
92850974	chr14:92850974:G:A	5.52918e-08	-1.54759e-10	-1.26073
92851221	chr14:92851221:A:G	2.92978e-08	-1.6748	-0.221044
92851594	chr14:92851594:G:A	5.11674e-08	-1.54759e-10	-1.33826
92851936	chr14:92851936:T:C	6.51977e-08	-1.54759e-10	-1.09593
92851965	chr14:92851965:T:A	1.12179e-08	-1.53112	-1.32473
92852225	chr14:92852225:A:G	3.76827e-08	-1.64416	-3.44535e-10
92852758	chr14:92852758:C:T	5.34565e-08	-1.54759e-10	-1.29449
92852951	chr14:92852951:G:A	1.49001e-08	-1.29844	-1.27356
92853041	chr14:92853041:A:G	2.48735e-08	-1.68628	-0.373274
92853171	chr14:92853171:C:A	3.53478e-08	-1.70812	-3.44535e-10
92853178	chr14:92853178:G:A	3.88617e-08	-1.72461	0.111254
92853280	chr14:92853280:C:T	6.25769e-08	-1.54759e-10	-1.13696
92853388	chr14:92853388:G:A	5.14474e-08	-1.54759e-10	-1.3328
92853497	chr14:92853497:G:A	5.18903e-08	-1.54759e-10	-1.32423
92853884	chr14:92853884:T:TCTCCTCCTCCAAAGGACCACAG	5.44433e-08	-1.54759e-10	-1.2762
92853921	chr14:92853921:T:C	5.15448e-08	-1.54759e-10	-1.33091
92854004	chr14:92854004:G:A	5.38739e-08	-1.28671	-3.44535e-10
92854088	chr14:92854088:A:G	1.10594e-08	-1.71024	-1.15984
92854558	chr14:92854558:A:G	5.09375e-08	-1.54759e-10	-1.34276
92854805	chr14:92854805:C:G	1.28591e-08	-1.41787	-1.30144
92854984	chr14:92854984:A:G	5.09375e-08	-1.54759e-10	-1.34276
92855140	chr14:92855140:T:C	5.63515e-08	-1.54759e-10	-1.24175
92855145	chr14:92855145:G:A	5.08014e-08	-1.54759e-10	-1.34544
92855500	chr14:92855500:C:T	5.27824e-08	-1.54759e-10	-1.30718
92855790	chr14:92855790:G:A	5.08433e-08	-1.54759e-10	-1.34461
92856083	chr14:92856083:C:T	1.43059e-08	-1.34008	-1.27261
92856106	chr14:92856106:C:T	1.16696e-08	-1.70929	-1.10708
92856132	chr14:92856132:T:C	4.00172e-08	-1.72352	0.139472
92856245	chr14:92856245:C:CT	3.93411e-08	-1.72336	0.12227
92856311	chr14:92856311:G:T	5.15972e-08	-1.54759e-10	-1.32989
92856658	chr14:92856658:C:T	2.56057e-08	-1.67808	-0.352466
92856765	chr14:92856765:C:A	1.11893e-08	-1.53318	-1.32522
92857017	chr14:92857017:T:C	5.15734e-08	-1.71975	0.389397
92857099	chr14:92857099:A:G	1.22841e-08	-1.50494	-1.26012
92857450	chr14:92857450:T:C	1.1815e-08	-1.47834	-1.32565
92857916	chr14:92857916:G:A	5.15119e-08	-1.54759e-10	-1.33155
92858157	chr14:92858157:A:G	4.31908e-08	-1.7235	0.215765
92858222	chr14:92858222:G:A	1.28505e-08	-1.41906	-1.30092
92858575	chr14:92858575:C:A	1.45834e-08	-1.72381	-0.869662
92858586	chr14:92858586:T:C	1.56141e-08	-1.24773	-1.27745
92858677	chr14:92858677:A:G	1.63033e-07	-1.54759e-10	-0.179406
92858719	chr14:92858719:A:T	1.46791e-07	-1.54759e-10	-0.284347
92858938	chr14:92858938:C:T	2.43885e-08	-1.71744	-0.361811
92858977	chr14:92858977:A:T	3.48176e-08	-1.72324	-3.44535e-10
92859251	chr14:92859251:C:T	5.25137e-08	-1.68826	0.375979
92859424	chr14:92859424:G:A	1.24051e-08	-1.43309	-1.32216
92859499	chr14:92859499:C:A	2.47696e-08	-1.65576	-0.407985
92859686	chr14:92859686:G:A	5.09986e-08	-1.54759e-10	-1.34156
92859919	chr14:92859919:C:T	5.95867e-08	-1.54759e-10	-1.18593
92860092	chr14:92860092:G:A	1.17665e-08	-1.46225	-1.34586
92860380	chr14:92860380:G:A	5.32818e-08	-1.54759e-10	-1.29776
92860516	chr14:92860516:C:T	7.28711e-08	-1.70813	0.723465
92860707	chr14:92860707:C:T	7.60121e-08	-1.54759e-10	-0.942467
92861056	chr14:92861056:C:T	1.40587e-08	-1.55395	-1.07617
92861276	chr14:92861276:G:A	1.5462e-08	-1.51957	-1.0154
92861471	chr14:92861471:G:A	5.5579e-08	-1.54759e-10	-1.25555
92861498	chr14:92861498:A:G	5.07956e-08	-1.54759e-10	-1.34555
92861924	chr14:92861924:G:A	1.6465e-08	-1.30401	-1.16811
92862192	chr14:92862192:A:G	2.4199e-08	-1.62899	-0.458058
92862325	chr14:92862325:C:T	6.6986e-08	-1.54759e-10	-1.06888
92862373	chr14:92862373:G:A	6.12251e-08	-1.54759e-10	-1.1588
92862378	chr14:92862378:A:G	2.56702e-07	-1.54759e-10	0.274556
92862419	chr14:92862419:A:G	6.35683e-08	-1.54759e-10	-1.12124
92862868	chr14:92862868:T:C	2.73966e-07	-1.54759e-10	0.339645
92862942	chr14:92862942:G:A	1.05442e-08	-1.59165	-1.32613
92863045	chr14:92863045:G:A	5.1548e-08	-1.54759e-10	-1.33085
92863085	chr14:92863085:C:G	1.76403e-07	-1.54759e-10	-0.10059
92863101	chr14:92863101:TCACAGAA:T	1.74919e-07	-1.54759e-10	-0.109037
92863243	chr14:92863243:T:C	2.91173e-08	-1.36552	-0.536507
92863279	chr14:92863279:T:C	2.19109e-06	-1.54759e-10	2.41879
92863311	chr14:92863311:A:G	3.97046e-08	-1.59189	-3.44535e-10
92863338	chr14:92863338:G:T	1.7649e-07	-1.54759e-10	-0.100098
92863347	chr14:92863347:C:T	7.14683e-08	-0.882807	-0.121298
92863544	chr14:92863544:G:A	5.10701e-08	-1.54759e-10	-1.34016
92863690	chr14:92863690:G:T	7.11873e-08	-1.54759e-10	-1.00805
92863716	chr14:92863716:T:C	1.27444e-07	-1.54759e-10	-0.425679
92863761	chr14:92863761:AG:A	1.14014e-08	-1.5296	-1.31002
92863928	chr14:92863928:A:G	2.68344e-08	-1.23222	-0.751459
92864253	chr14:92864253:T:C	2.67543e-07	-1.54759e-10	0.315921
92864786	chr14:92864786:C:T	5.11205e-08	-1.54759e-10	-1.33917
92864795	chr14:92864795:G:A	9.98471e-09	-1.63794	-1.33437
92864802	chr14:92864802:C:T	1.1061e-08	-1.53631	-1.33362
92864833	chr14:92864833:G:A	3.56955e-08	-1.69833	-3.44535e-10
92864857	chr14:92864857:A:G	1.64577e-08	-1.44319	-1.02938
92864979	chr14:92864979:T:A	1.25354e-08	-1.57776	-1.16704
92865160	chr14:92865160:C:G	3.7254e-08	-1.6556	-3.44535e-10
92865272	chr14:92865272:A:T	1.25522e-07	-1.54759e-10	-0.440881
92865389	chr14:92865389:C:A	1.10529e-08	-1.58185	-1.28882
92865563	chr14:92865563:TGA:T	6.10878e-08	-1.54759e-10	-1.16105
92865961	chr14:92865961:G:A	4.10795e-08	-1.14349	-0.414362
92866186	chr14:92866186:C:T	1.02957e-08	-1.68376	-1.25788
92866358	chr14:92866358:G:A	1.08377e-08	-1.63481	-1.25552
92866420	chr14:92866420:T:C	9.54048e-09	-1.69444	-1.32337
92866665	chr14:92866665:G:A	2.39878e-08	-1.37088	-0.724932
92867033	chr14:92867033:T:C	6.16635e-08	-1.54759e-10	-1.15167
92867197	chr14:92867197:T:C	5.99803e-08	-1.54759e-10	-1.17934
92867333	chr14:92867333:C:G	5.07817e-08	-1.54759e-10	-1.34582
92867338	chr14:92867338:T:A	1.08283e-08	-1.5638	-1.3274
92867504	chr14:92867504:T:C	5.10032e-08	-1.54759e-10	-1.34147
92867577	chr14:92867577:T:C	5.17774e-08	-1.54759e-10	-1.32641
92867774	chr14:92867774:C:G	5.13042e-08	-1.54759e-10	-1.33559
92867936	chr14:92867936:G:A	5.14234e-08	-1.54759e-10	-1.33327
92868030	chr14:92868030:A:G	5.14118e-08	-1.54759e-10	-1.33349
92868369	chr14:92868369:G:A	5.6231e-08	-1.54759e-10	-1.24389
92868417	chr14:92868417:A:C	5.12135e-08	-1.54759e-10	-1.33736
92868684	chr14:92868684:T:C	5.22366e-08	-1.54759e-10	-1.31758
92868752	chr14:92868752:A:G	6.18519e-08	-1.54759e-10	-1.14862
92868772	chr14:92868772:G:A	5.11837e-08	-1.54759e-10	-1.33794
92868796	chr14:92868796:T:C	2.21567e-08	-1.507	-0.668216
92868981	chr14:92868981:A:G	5.08934e-08	-1.54759e-10	-1.34363
92869011	chr14:92869011:A:C	4.43904e-08	-1.48034	-3.44535e-10
92869126	chr14:92869126:A:C	6.22615e-08	-1.54759e-10	-1.14202
92869193	chr14:92869193:C:T	5.89629e-08	-1.19645	-3.44535e-10
92869304	chr14:92869304:G:A	3.68057e-08	-1.66771	-3.44535e-10
92869575	chr14:92869575:A:G	1.22799e-07	-1.54759e-10	-0.462809
92869663	chr14:92869663:G:A	6.85027e-08	-1.54759e-10	-1.04649
92869858	chr14:92869858:G:A	1.10192e-08	-1.62486	-1.24886
92870063	chr14:92870063:AC:A	1.75948e-08	-1.72324	-0.68252
92870561	chr14:92870561:C:T	5.08138e-08	-1.54759e-10	-1.34519
92870597	chr14:92870597:A:G	5.59368e-08	-1.54759e-10	-1.24914
92871573	chr14:92871573:G:A	1.97065e-07	-1.54759e-10	0.0101732
92871809	chr14:92871809:T:C	5.33723e-08	-1.54759e-10	-1.29607
92873460	chr14:92873460:T:A	9.73238e-08	-1.54759e-10	-0.695316
92873589	chr14:92873589:T:C	1.01688e-08	-1.69633	-1.25771
92873757	chr14:92873757:A:G	4.12987e-08	-1.01291	-0.539624
92873810	chr14:92873810:G:C	2.38168e-08	-1.1288	-0.974168
92873881	chr14:92873881:G:A	7.6142e-08	-1.54759e-10	-0.94076
92874057	chr14:92874057:A:G	1.11153e-08	-1.65877	-1.20627
92874399	chr14:92874399:C:G	4.08392e-08	-1.20541	-0.358303
92874986	chr14:92874986:C:T	1.17618e-08	-1.46265	-1.34585
92875583	chr14:92875583:T:C	1.38553e-08	-1.48032	-1.16437
92875661	chr14:92875661:G:A	2.39426e-08	-1.03141	-1.06629
92875885	chr14:92875885:T:A	5.47914e-08	-1.54759e-10	-1.26983
92876020	chr14:92876020:G:A	1.42832e-08	-1.62751	-0.986768
92876168	chr14:92876168:A:G	6.28625e-08	-1.54759e-10	-1.13241
92876190	chr14:92876190:ACG:A	5.75029e-08	-1.54759e-10	-1.22152
92876194	chr14:92876194:A:T	5.75003e-08	-1.54759e-10	-1.22157
92876398	chr14:92876398:C:T	1.15994e-08	-1.68491	-1.13749
92876497	chr14:92876497:A:G	1.10362e-08	-1.57112	-1.30106
92876606	chr14:92876606:C:T	8.7374e-08	-1.54759e-10	-0.803162
92876726	chr14:92876726:A:G	3.49109e-08	-1.72056	-3.44535e-10
92876756	chr14:92876756:T:C	1.07621e-07	-1.54759e-10	-0.594748
92876835	chr14:92876835:C:T	9.46794e-09	-1.68322	-1.34223
92877056	chr14:92877056:A:G	7.54865e-08	-1.54759e-10	-0.949405
92877367	chr14:92877367:A:T	6.31152e-08	-1.54759e-10	-1.1284
92877650	chr14:92877650:C:T	6.31513e-08	-1.54759e-10	-1.12783
92877758	chr14:92877758:G:A	5.46138e-08	-1.54759e-10	-1.27307
92877760	chr14:92877760:T:C	6.32644e-08	-1.54759e-10	-1.12604
92878807	chr14:92878807:A:G	9.0511e-09	-1.72485	-1.34563
92878937	chr14:92878937:A:G	9.50279e-09	-1.6773	-1.34447
92878957	chr14:92878957:A:G	4.74238e-08	-1.41424	-3.44535e-10
92879015	chr14:92879015:C:T	5.17116e-08	-1.54759e-10	-1.32768
92879170	chr14:92879170:C:T	9.28892e-09	-1.71079	-1.33374
92879391	chr14:92879391:T:C	5.65089e-08	-1.54759e-10	-1.23896
92879520	chr14:92879520:G:A	9.44729e-09	-1.70124	-1.32639
92879755	chr14:92879755:G:A	9.84288e-09	-1.68529	-1.30132
92880101	chr14:92880101:C:T	9.24367e-09	-1.70767	-1.34175
92880313	chr14:92880313:G:A	1.18362e-08	-1.59935	-1.20285
92880442	chr14:92880442:T:C	9.65554e-09	-1.67728	-1.32854
92880525	chr14:92880525:G:A	1.07909e-08	-1.54882	-1.34584
92880693	chr14:92880693:C:A	5.44179e-08	-1.54759e-10	-1.27667
92881096	chr14:92881096:G:C	1.25059e-08	-1.53341	-1.21374
92881323	chr14:92881323:G:A	4.17107e-08	-1.5426	-3.44535e-10
92881514	chr14:92881514:G:A	1.21886e-08	-1.57774	-1.19512
92881985	chr14:92881985:G:A	1.07326e-08	-1.5745	-1.32557
92882465	chr14:92882465:A:G	8.28356e-08	-1.54759e-10	-0.856501
92883099	chr14:92883099:C:T	1.4445e-08	-1.35288	-1.25013
92883337	chr14:92883337:T:G	1.26567e-08	-1.72382	-1.01136
92883415	chr14:92883415:G:A	1.25636e-08	-1.72389	-1.01867
92884031	chr14:92884031:A:C	1.3002e-08	-1.722	-0.986252
92884177	chr14:92884177:G:C	5.19721e-08	-1.54759e-10	-1.32265
92884267	chr14:92884267:C:T	5.24945e-08	-1.31265	-3.44535e-10
92884857	chr14:92884857:C:T	9.45461e-09	-1.68657	-1.34029
92885073	chr14:92885073:T:C	5.67412e-08	-1.54759e-10	-1.23486
92885077	chr14:92885077:C:G	5.6611e-08	-1.54759e-10	-1.23716
92885215	chr14:92885215:C:T	1.43953e-08	-1.71354	-0.892922
92885324	chr14:92885324:C:T	2.16794e-08	-1.04883	-1.14817
92885343	chr14:92885343:C:A	5.99114e-08	-1.54759e-10	-1.18049
92885556	chr14:92885556:G:A	1.88102e-08	-1.50664	-0.83232
92885776	chr14:92885776:T:C	5.92719e-08	-1.54759e-10	-1.19122
92885909	chr14:92885909:C:A	5.83128e-08	-1.54759e-10	-1.20754
92886153	chr14:92886153:A:C	6.19178e-08	-1.54759e-10	-1.14755
92886205	chr14:92886205:T:C	1.08916e-08	-1.66636	-1.21901
92886251	chr14:92886251:C:T	5.37027e-08	-1.54759e-10	-1.2899
92886599	chr14:92886599:G:C	9.05701e-09	-1.72518	-1.34464
92886759	chr14:92886759:G:A	9.5205e-08	-1.54759e-10	-0.717327
92886954	chr14:92886954:G:A	1.96446e-08	-1.29637	-0.999183
92887168	chr14:92887168:T:C	5.42129e-08	-1.54759e-10	-1.28044
92887432	chr14:92887432:G:T	5.10548e-08	-1.54759e-10	-1.34046
92887440	chr14:92887440:G:C	1.00053e-08	-1.71282	-1.25743
92888059	chr14:92888059:C:T	6.31786e-08	-1.54759e-10	-1.12739
92888272	chr14:92888272:A:G	5.19474e-08	-1.54759e-10	-1.32313
92888499	chr14:92888499:C:T	1.34697e-08	-1.63769	-1.03523
92888760	chr14:92888760:T:TG	1.57436e-08	-1.17242	-1.34451
92889146	chr14:92889146:T:G	1.53279e-08	-1.19819	-1.3455
92889194	chr14:92889194:T:C	1.14483e-07	-1.54759e-10	-0.532937
92889675	chr14:92889675:C:T	5.21337e-08	-1.54759e-10	-1.31955
92889691	chr14:92889691:T:C	1.49134e-08	-1.22599	-1.34511
92889787	chr14:92889787:C:T	1.52899e-08	-1.20063	-1.34554
92890048	chr14:92890048:A:G	1.54835e-08	-1.18811	-1.34548
92890113	chr14:92890113:C:T	5.63702e-08	-1.54759e-10	-1.24142
92890118	chr14:92890118:C:A	1.06248e-08	-1.7231	-1.18707
92890444	chr14:92890444:C:A	1.53994e-08	-1.19354	-1.34549
92890470	chr14:92890470:G:A	5.50349e-08	-1.54759e-10	-1.26539
92890754	chr14:92890754:T:C	5.48984e-08	-1.26788	-3.44535e-10
92890901	chr14:92890901:C:T	1.08288e-07	-1.54759e-10	-0.588568
92891030	chr14:92891030:T:G	5.23547e-08	-1.54759e-10	-1.31532
92891456	chr14:92891456:T:C	1.27022e-08	-1.49466	-1.23693
92891766	chr14:92891766:T:C	9.35236e-09	-1.70634	-1.33139
92892048	chr14:92892048:C:T	1.21829e-08	-1.54834	-1.22498
92892464	chr14:92892464:G:A	1.01842e-08	-1.61905	-1.33347
92892469	chr14:92892469:A:G	1.30372e-08	-1.36156	-1.344
92892623	chr14:92892623:GA:G	5.80359e-08	-1.54759e-10	-1.2123
92892676	chr14:92892676:T:C	9.14907e-09	-1.71815	-1.34156
92892708	chr14:92892708:A:G	9.1143e-09	-1.72539	-1.33812
92892822	chr14:92892822:C:T	9.98811e-08	-1.54759e-10	-0.669379
92893035	chr14:92893035:A:G	9.11955e-09	-1.72206	-1.34088
92893065	chr14:92893065:T:A	9.15635e-09	-1.71842	-1.34049
92893148	chr14:92893148:C:A	9.51856e-09	-1.69538	-1.32474
92893778	chr14:92893778:G:A	5.74229e-08	-1.54759e-10	-1.22292
92893816	chr14:92893816:C:T	8.50889e-08	-1.54759e-10	-0.829663
92893833	chr14:92893833:G:A	3.99381e-08	-1.32264	-0.263386
92893868	chr14:92893868:T:C	9.74091e-09	-1.70529	-1.29173
92893878	chr14:92893878:G:A	5.44697e-08	-1.54759e-10	-1.27571
92894070	chr14:92894070:A:G	9.19144e-08	-1.54759e-10	-0.752501
92894201	chr14:92894201:C:T	4.77741e-08	-1.34436	-0.0625181
92894761	chr14:92894761:A:G	4.72823e-08	-1.35302	-0.0642061
92894833	chr14:92894833:T:C	9.89228e-09	-1.70665	-1.27496
92895010	chr14:92895010:CT:C	5.4944e-08	-1.54759e-10	-1.26704
92895112	chr14:92895112:T:C	5.07846e-08	-1.29553	-0.0502391
92895283	chr14:92895283:G:A	5.26834e-08	-1.3268	0.0177365
92895313	chr14:92895313:G:T	9.98303e-09	-1.65024	-1.32223
92895502	chr14:92895502:C:T	1.01063e-08	-1.63927	-1.32094
92895738	chr14:92895738:C:A	3.82489e-08	-1.45805	-0.171197
92896020	chr14:92896020:A:G	5.09544e-08	-1.54759e-10	-1.34243
92896048	chr14:92896048:T:C	2.97566e-08	-1.4357	-0.444603
92896657	chr14:92896657:T:C	4.63344e-08	-1.43748	-3.44535e-10
92897528	chr14:92897528:C:T	6.01651e-08	-1.54759e-10	-1.17627
92897752	chr14:92897752:C:A	3.88784e-08	-1.36037	-0.252556
92898118	chr14:92898118:C:T	3.90589e-08	-1.26191	-0.346383
92898268	chr14:92898268:G:A	9.96655e-08	-1.54759e-10	-0.67154
92898384	chr14:92898384:T:C	5.10228e-08	-1.54759e-10	-1.34109
92898584	chr14:92898584:C:A	1.07995e-08	-1.63598	-1.25788
92898662	chr14:92898662:A:G	2.87447e-08	-0.573555	-1.34135
92899025	chr14:92899025:G:A	5.86346e-08	-1.54759e-10	-1.20203
92899155	chr14:92899155:A:G	5.69569e-08	-1.54759e-10	-1.23107
92899363	chr14:92899363:A:T	2.93137e-08	-0.55026	-1.34505
92899438	chr14:92899438:T:C	9.96318e-08	-1.54759e-10	-0.671878
92899528	chr14:92899528:C:T	5.09754e-08	-1.54759e-10	-1.34202
92899753	chr14:92899753:A:G	2.35781e-08	-0.767467	-1.34558
92899855	chr14:92899855:T:C	2.31151e-08	-0.787016	-1.34586
92900141	chr14:92900141:TC:T	9.96748e-08	-1.54759e-10	-0.671447
92900147	chr14:92900147:T:C	3.15136e-08	-0.481161	-1.34178
92900257	chr14:92900257:C:T	2.17828e-08	-0.855142	-1.3371
92900569	chr14:92900569:T:C	1.0194e-08	-1.66291	-1.28864
92900757	chr14:92900757:G:A	2.73691e-08	-0.626881	-1.33706
92901343	chr14:92901343:G:A	1.33806e-08	-1.41977	-1.25978
92901454	chr14:92901454:T:C	2.36408e-08	-1.43261	-0.677778
92901808	chr14:92901808:T:A	1.20493e-08	-1.44349	-1.34087
92902183	chr14:92902183:T:C	4.28923e-08	-1.51467	-3.44535e-10
92902256	chr14:92902256:C:T	5.4152e-08	-1.54759e-10	-1.28156
92902449	chr14:92902449:T:C	9.83769e-08	-1.54759e-10	-0.684554
92902608	chr14:92902608:T:TG	9.47965e-09	-1.71814	-1.30607
92902749	chr14:92902749:A:C	1.13334e-08	-1.52999	-1.31562
92902856	chr14:92902856:T:C	1.07127e-08	-1.57725	-1.32469
92902864	chr14:92902864:A:T	1.12817e-08	-1.5276	-1.32257
92902998	chr14:92902998:C:A	1.2956e-07	-1.54759e-10	-0.409218
92903062	chr14:92903062:G:A	9.26137e-09	-1.718	-1.3295
92903370	chr14:92903370:ACTAAT:A	5.91361e-08	-1.54759e-10	-1.19352
92903783	chr14:92903783:G:A	5.1183e-08	-1.54759e-10	-1.33795
92903826	chr14:92903826:A:G	1.07548e-08	-1.56812	-1.32989
92903875	chr14:92903875:T:C	5.11623e-08	-1.54759e-10	-1.33836
92904061	chr14:92904061:T:G	1.17926e-08	-1.47083	-1.33506
92904105	chr14:92904105:C:G	1.16363e-08	-1.48468	-1.33456
92904171	chr14:92904171:C:T	1.30284e-08	-1.37857	-1.32766
92904321	chr14:92904321:G:A	5.16267e-08	-1.54759e-10	-1.32932
92904632	chr14:92904632:C:T	2.02027e-07	-1.54759e-10	0.0350439
92905026	chr14:92905026:A:T	9.77866e-08	-1.54759e-10	-0.690572
92905564	chr14:92905564:C:T	1.38177e-08	-1.36937	-1.27804
92905767	chr14:92905767:C:A	1.19997e-08	-1.47266	-1.31582
92905935	chr14:92905935:C:A	1.09644e-07	-1.54759e-10	-0.576123
92905957	chr14:92905957:C:T	2.43071e-08	-0.868326	-1.21426
92906025	chr14:92906025:A:C	2.15396e-08	-0.915654	-1.28781
92906124	chr14:92906124:A:G	1.24279e-08	-1.72489	-1.02853
92906208	chr14:92906208:T:C	2.37238e-08	-0.819722	-1.28716
92906213	chr14:92906213:T:C	5.59615e-08	-1.54759e-10	-1.2487
92906513	chr14:92906513:A:C	2.74449e-08	-0.801202	-1.15998
92906630	chr14:92906630:C:T	2.43558e-06	-1.54759e-10	2.52458
92906687	chr14:92906687:A:G	5.11713e-08	-1.54759e-10	-1.33818
92908207	chr14:92908207:C:T	9.97966e-08	-1.54759e-10	-0.670225
92908927	chr14:92908927:C:T	1.98893e-08	-0.939944	-1.34323
92908949	chr14:92908949:T:C	6.41732e-08	-1.54759e-10	-1.11177
92909535	chr14:92909535:C:T	1.27013e-08	-1.55703	-1.17462
92910359	chr14:92910359:G:A	1.25325e-08	-1.40789	-1.33715
92912541	chr14:92912541:G:C	1.67449e-08	-1.11645	-1.33882
92912795	chr14:92912795:C:T	5.30252e-08	-1.54759e-10	-1.30259
92913024	chr14:92913024:C:T	2.22062e-07	-1.54759e-10	0.129599
92913993	chr14:92913993:G:C	5.41892e-08	-1.54759e-10	-1.28088
92914012	chr14:92914012:C:A	5.48338e-08	-1.54759e-10	-1.26905
92914407	chr14:92914407:G:A	5.3188e-08	-1.54759e-10	-1.29953
92915046	chr14:92915046:T:C	6.26748e-08	-1.54759e-10	-1.1354
92915608	chr14:92915608:A:C	3.79612e-08	-1.63679	-3.44535e-10
92915780	chr14:92915780:C:T	3.59227e-08	-1.69199	-3.44535e-10
92916493	chr14:92916493:T:C	5.9052e-08	-1.54759e-10	-1.19494
92916687	chr14:92916687:C:T	3.61067e-08	-1.68688	-3.44535e-10
92916866	chr14:92916866:G:A	6.9809e-08	-1.54759e-10	-1.0276
92917174	chr14:92917174:C:T	5.31053e-08	-1.54759e-10	-1.30108
92917394	chr14:92917394:G:A	2.52519e-08	-1.36372	-0.68074
92917932	chr14:92917932:T:C	3.5021e-08	-1.71741	-3.44535e-10
92918002	chr14:92918002:T:C	1.07997e-08	-1.57689	-1.31695
92918108	chr14:92918108:G:A	3.52739e-08	-1.71022	-3.44535e-10
92918701	chr14:92918701:G:A	1.24571e-08	-1.69652	-1.05455
92919265	chr14:92919265:A:G	2.90211e-08	-1.48387	-0.421472
92919520	chr14:92919520:C:T	8.81159e-08	-1.54759e-10	-0.794707
92919580	chr14:92919580:T:C	9.52296e-08	-1.54759e-10	-0.717069
92919659	chr14:92919659:A:T	5.22618e-08	-1.54759e-10	-1.31709
92920052	chr14:92920052:A:C	1.66388e-08	-1.1844	-1.27722
92920138	chr14:92920138:T:A	1.16599e-08	-1.5506	-1.26661
92920845	chr14:92920845:C:T	5.26203e-08	-1.54759e-10	-1.31026
92920913	chr14:92920913:G:A	2.51378e-08	-1.42038	-0.628608
92920996	chr14:92920996:T:A	1.34261e-08	-1.66943	-1.00674
92921092	chr14:92921092:C:T	1.0534e-07	-1.54759e-10	-0.616169
92921137	chr14:92921137:C:T	1.08784e-08	-1.63202	-1.25455
92921465	chr14:92921465:A:G	5.73384e-08	-1.54759e-10	-1.22439
92921503	chr14:92921503:C:A	5.46315e-08	-1.54759e-10	-1.27275
92921761	chr14:92921761:G:A	1.25038e-08	-1.62421	-1.12311
92921788	chr14:92921788:T:C	1.70017e-08	-1.43509	-1.00496
92922041	chr14:92922041:G:A	3.40157e-08	-0.546993	-1.19954
92922129	chr14:92922129:A:T	9.16834e-09	-1.71769	-1.33991
92922133	chr14:92922133:C:T	1.22094e-08	-1.63829	-1.13286
92922159	chr14:92922159:G:T	1.22927e-08	-1.62622	-1.13814
92922425	chr14:92922425:G:A	5.32868e-08	-1.54759e-10	-1.29767
92922457	chr14:92922457:T:A	5.08665e-08	-1.54759e-10	-1.34415
92922474	chr14:92922474:G:A	7.91429e-08	-1.54759e-10	-0.902104
92922509	chr14:92922509:T:C	1.16204e-07	-1.54759e-10	-0.518013
92922685	chr14:92922685:A:G	1.13009e-08	-1.59992	-1.24856
92922732	chr14:92922732:T:C	1.48885e-08	-1.46852	-1.10425
92923090	chr14:92923090:C:T	1.01609e-08	-1.72356	-1.23126
92923097	chr14:92923097:G:T	1.08986e-07	-1.54759e-10	-0.58214
92923215	chr14:92923215:C:G	3.55939e-07	-1.54759e-10	0.6014
92923441	chr14:92923441:C:T	4.11146e-08	-1.557	-3.44535e-10
92923582	chr14:92923582:G:A	1.46532e-07	-1.54759e-10	-0.286117
92923887	chr14:92923887:T:C	5.70277e-08	-1.54759e-10	-1.22982
92924432	chr14:92924432:G:A	1.99753e-07	-1.54759e-10	0.023721
92924460	chr14:92924460:A:G	7.86093e-08	-0.908869	-3.44535e-10
92924977	chr14:92924977:C:T	1.12431e-08	-1.5608	-1.2928
92925032	chr14:92925032:T:A	2.21708e-08	-1.16613	-1.00845
92925145	chr14:92925145:C:T	2.75881e-08	-1.42722	-0.528752
92925485	chr14:92925485:TA:T	9.77466e-09	-1.68537	-1.3082
92925545	chr14:92925545:G:A	3.39942e-08	-0.854124	-0.893044
92925914	chr14:92925914:G:A	5.30084e-08	-1.54759e-10	-1.30291
92925942	chr14:92925942:C:T	9.66582e-09	-1.68895	-1.31581
92925964	chr14:92925964:C:T	7.49176e-08	-1.54759e-10	-0.956971
92926088	chr14:92926088:A:G	2.19286e-08	-1.08178	-1.10379
92926489	chr14:92926489:C:A	1.89245e-08	-1.22657	-1.10633
92926757	chr14:92926757:T:C	1.02782e-07	-0.640748	-3.44535e-10
92926955	chr14:92926955:A:G	1.8443e-08	-1.49173	-0.866941
92927830	chr14:92927830:G:A	3.79813e-08	-1.63626	-3.44535e-10
92927935	chr14:92927935:G:A	1.88809e-08	-1.22192	-1.11329
92928025	chr14:92928025:C:A	7.14291e-08	-1.54759e-10	-1.00465
92928221	chr14:92928221:C:T	5.64475e-08	-1.54759e-10	-1.24005
92928234	chr14:92928234:T:A	3.7221e-08	-0.471452	-1.18504
92928336	chr14:92928336:T:C	9.30776e-09	-1.69975	-1.34276
92928370	chr14:92928370:A:G	4.30281e-08	-1.03723	-0.47428
92928372	chr14:92928372:G:A	6.49501e-08	-1.09974	-3.44535e-10
92928467	chr14:92928467:C:T	1.54711e-07	-1.54759e-10	-0.231799
92928556	chr14:92928556:T:C	7.76796e-08	0.0914208	-1.01219
92928606	chr14:92928606:C:T	8.15553e-08	-1.54759e-10	-0.872078
92928682	chr14:92928682:A:G	1.05697e-08	-1.57	-1.34537
92928699	chr14:92928699:T:C	1.04942e-08	-1.57691	-1.34563
92928742	chr14:92928742:T:C	1.03239e-08	-1.59428	-1.34461
92929062	chr14:92929062:A:G	1.58521e-08	-1.53504	-0.975017
92929120	chr14:92929120:G:A	3.51444e-08	-1.71389	-3.44535e-10
92929161	chr14:92929161:G:A	1.70705e-07	-1.54759e-10	-0.133421
92929252	chr14:92929252:A:G	7.17817e-08	-1.54759e-10	-0.999729
92929437	chr14:92929437:G:A	7.75379e-08	-1.54759e-10	-0.922592
92930370	chr14:92930370:G:A	5.72599e-08	-1.54759e-10	-1.22576
92930579	chr14:92930579:T:A	8.2906e-08	-1.54759e-10	-0.855652
92931099	chr14:92931099:A:T	5.95742e-08	-1.18614	-3.44535e-10
92931278	chr14:92931278:T:C	9.31168e-08	-1.54759e-10	-0.739504
92931420	chr14:92931420:G:A	5.72468e-08	-1.54759e-10	-1.22599
92931733	chr14:92931733:G:A	3.7755e-08	-0.553991	-1.08825
92931799	chr14:92931799:A:G	1.10608e-08	-1.58127	-1.28868
92931833	chr14:92931833:G:A	6.21852e-08	-1.14324	-3.44535e-10
92931902	chr14:92931902:TG:T	9.90276e-09	-1.69068	-1.28987
92932163	chr14:92932163:AG:A	9.15947e-09	-1.71278	-1.34579
92932203	chr14:92932203:C:T	1.1458e-07	-1.54759e-10	-0.532089
92932325	chr14:92932325:T:C	1.4965e-08	-1.3941	-1.17354
92932382	chr14:92932382:C:G	7.82229e-08	-1.54759e-10	-0.913797
92932504	chr14:92932504:G:A	3.49342e-08	-1.71989	-3.44535e-10
92932556	chr14:92932556:T:C	7.74535e-08	-1.54759e-10	-0.923682
92932705	chr14:92932705:G:A	1.13129e-07	-0.544832	-3.44535e-10
92932824	chr14:92932824:G:A	6.00289e-08	-1.17853	-3.44535e-10
92932884	chr14:92932884:GGCCACGGA:G	7.82229e-08	-1.54759e-10	-0.913797
92932961	chr14:92932961:A:G	3.4101e-08	-0.610241	-1.13379
92933687	chr14:92933687:C:T	5.52658e-08	-1.54759e-10	-1.26121
92934041	chr14:92934041:G:A	8.51726e-08	-1.54759e-10	-0.828679
92934209	chr14:92934209:G:A	3.5494e-08	-0.760758	-0.943238
92934271	chr14:92934271:G:A	9.12619e-09	-1.72101	-1.3412
92934446	chr14:92934446:T:C	1.19347e-08	-1.72024	-1.07367
92934516	chr14:92934516:A:G	4.21891e-08	-0.505208	-1.02599
92934532	chr14:92934532:G:A	6.50851e-08	-1.54759e-10	-1.09766
92934534	chr14:92934534:A:G	9.9343e-09	-1.66651	-1.31086
92934729	chr14:92934729:G:A	5.88654e-08	-1.54759e-10	-1.19811
92934833	chr14:92934833:A:G	1.4473e-08	-1.32379	-1.27729
92935158	chr14:92935158:C:T	5.85597e-08	-1.54759e-10	-1.20331
92935312	chr14:92935312:TA:T	5.30534e-08	-1.54759e-10	-1.30206
92935365	chr14:92935365:GTCC:G	5.65784e-08	-1.54759e-10	-1.23773
92936291	chr14:92936291:C:T	5.63844e-08	-1.54759e-10	-1.24117
92936491	chr14:92936491:C:T	3.69512e-08	-1.66376	-3.44535e-10
92936658	chr14:92936658:A:C	1.36701e-08	-1.38648	-1.27167
92936680	chr14:92936680:G:T	5.63192e-08	-1.54759e-10	-1.24232
92936682	chr14:92936682:G:A	7.41383e-08	-1.54759e-10	-0.967428
92937062	chr14:92937062:A:C	2.62217e-08	-0.954862	-1.05191
92937063	chr14:92937063:T:C	1.92528e-08	-1.68017	-0.635536
92937112	chr14:92937112:T:C	6.86049e-08	-1.54759e-10	-1.045
92937191	chr14:92937191:G:A	6.09501e-08	-1.54759e-10	-1.1633
92937218	chr14:92937218:C:T	2.39807e-08	-1.61996	-0.476146
92937269	chr14:92937269:A:G	5.71948e-08	-1.54759e-10	-1.2269
92937287	chr14:92937287:T:C	1.25462e-08	-1.40602	-1.33792
92937342	chr14:92937342:T:C	5.149e-08	-1.54759e-10	-1.33197
92937415	chr14:92937415:C:T	3.5761e-08	-1.63719	-0.0593149
92937421	chr14:92937421:G:A	5.22703e-08	-1.54759e-10	-1.31693
92937803	chr14:92937803:C:T	1.19539e-07	0.0680578	-0.557774
92938046	chr14:92938046:G:A	5.5226e-08	-1.54759e-10	-1.26193
92938210	chr14:92938210:A:G	1.41666e-07	-0.319886	-3.44535e-10
92938310	chr14:92938310:T:C	5.19473e-08	-1.54759e-10	-1.32313
92938329	chr14:92938329:T:C	2.36739e-08	-1.58791	-0.521075
92938392	chr14:92938392:C:T	1.82185e-08	-1.15783	-1.2131
92938765	chr14:92938765:G:A	2.12459e-08	-1.61639	-0.600807
92938916	chr14:92938916:T:C	5.23511e-08	-1.54759e-10	-1.31539
92939156	chr14:92939156:CCAGA:C	7.69337e-08	-0.0650745	-0.865341
92939218	chr14:92939218:C:T	1.47752e-08	-1.23902	-1.34138
92939299	chr14:92939299:C:T	8.55968e-08	-1.54759e-10	-0.823712
92939304	chr14:92939304:C:T	1.31915e-08	-1.58118	-1.11261
92939331	chr14:92939331:T:C	1.39458e-07	-1.68615	1.35055
92939338	chr14:92939338:C:T	5.59354e-08	-1.54759e-10	-1.24916
92939887	chr14:92939887:T:C	8.56257e-08	-1.6927	0.869325
92940357	chr14:92940357:A:G	5.00911e-08	-1.62746	0.267948
92940609	chr14:92940609:C:T	1.44448e-08	-1.26785	-1.33517
92940717	chr14:92940717:A:G	5.93397e-08	-1.59127	0.401191
92940850	chr14:92940850:T:TA	5.21357e-08	-0.114775	-1.20473
92940903	chr14:92940903:A:G	9.10962e-09	-1.72004	-1.34399
92940956	chr14:92940956:C:A	4.19119e-08	-1.72511	0.187317
92941022	chr14:92941022:C:T	5.51831e-08	-1.54759e-10	-1.2627
92941160	chr14:92941160:C:T	6.10714e-08	-1.54759e-10	-1.16132
92941161	chr14:92941161:G:A	5.73268e-08	-1.54759e-10	-1.22459
92941190	chr14:92941190:G:A	3.02376e-08	-1.60752	-0.256759
92941238	chr14:92941238:T:C	3.1565e-08	-1.67979	-0.141516
92941911	chr14:92941911:G:A	3.50164e-08	-1.71754	-3.44535e-10
92942715	chr14:92942715:AAC:A	3.20834e-08	-0.668207	-1.13681
92942766	chr14:92942766:G:A	4.442e-08	-1.47967	-3.44535e-10
92942863	chr14:92942863:C:T	3.14309e-08	-0.543539	-1.28203
92942963	chr14:92942963:C:T	7.57614e-08	-1.54759e-10	-0.945771
92943153	chr14:92943153:G:A	5.72422e-08	-1.54759e-10	-1.22607
92943220	chr14:92943220:C:T	3.85025e-08	-1.62264	-3.44535e-10
92943250	chr14:92943250:C:T	1.38394e-08	-1.48983	-1.15601
92943528	chr14:92943528:G:A	1.12697e-07	-1.54759e-10	-0.548659
92943556	chr14:92943556:A:G	1.02495e-07	-1.54759e-10	-0.643541
92944070	chr14:92944070:G:A	2.48345e-08	-0.743442	-1.31768
92944151	chr14:92944151:G:A	1.89654e-08	-1.04438	-1.28637
92944367	chr14:92944367:C:T	2.27077e-08	-0.870633	-1.28002
92944390	chr14:92944390:C:T	6.93206e-08	-1.54759e-10	-1.03462
92944677	chr14:92944677:A:G	5.27918e-08	-1.54759e-10	-1.307
92944816	chr14:92944816:T:C	4.05102e-08	-1.57181	-3.44535e-10
92944912	chr14:92944912:G:A	9.43675e-08	-1.54759e-10	-0.726162
92945143	chr14:92945143:A:G	1.03613e-07	-1.54759e-10	-0.632695
92945152	chr14:92945152:G:A	3.76836e-08	-1.64413	-3.44535e-10
92945299	chr14:92945299:C:T	5.68961e-08	-1.54759e-10	-1.23213
92945306	chr14:92945306:G:A	5.12811e-08	-1.54759e-10	-1.33604
92945559	chr14:92945559:A:G	4.39082e-08	-1.72258	0.231324
92945573	chr14:92945573:C:T	3.58993e-08	-1.69264	-3.44535e-10
92945594	chr14:92945594:G:C	5.1079e-08	-1.54759e-10	-1.33998
92945702	chr14:92945702:G:A	1.57121e-07	-1.54759e-10	-0.216341
92945757	chr14:92945757:AC:A	8.34073e-08	-1.54759e-10	-0.849623
92946216	chr14:92946216:T:C	5.35427e-08	-1.54759e-10	-1.29288
92946238	chr14:92946238:C:T	5.18235e-08	-1.54759e-10	-1.32552
92946264	chr14:92946264:A:G	3.75849e-08	-1.72089	0.0741359
92946398	chr14:92946398:G:A	2.32365e-08	-0.818787	-1.30885
92946717	chr14:92946717:T:A	5.15469e-08	-1.54759e-10	-1.33087
92946842	chr14:92946842:T:C	5.36e-08	-1.54759e-10	-1.29181
92946916	chr14:92946916:T:C	2.6082e-08	-0.685292	-1.32682
92947183	chr14:92947183:A:C	2.85264e-08	-1.19034	-0.732191
92947340	chr14:92947340:C:T	3.52232e-08	-1.71165	-3.44535e-10
92947343	chr14:92947343:G:A	5.8157e-08	-1.54759e-10	-1.21021
92947376	chr14:92947376:G:A	5.73047e-08	-1.54759e-10	-1.22498
92947404	chr14:92947404:C:T	1.01003e-07	-1.54759e-10	-0.658205
92947623	chr14:92947623:G:A	6.58412e-08	-1.54759e-10	-1.08611
92947900	chr14:92947900:G:A	5.82438e-08	-1.54759e-10	-1.20872
92947917	chr14:92947917:G:A	7.09376e-08	-1.54759e-10	-1.01156
92948122	chr14:92948122:A:G	2.42829e-08	-0.806094	-1.27749
92948512	chr14:92948512:G:GT	3.48092e-08	-0.94279	-0.780687
92949179	chr14:92949179:G:A	3.56822e-08	-1.69871	-3.44535e-10
92949199	chr14:92949199:A:T	1.12631e-07	-1.54759e-10	-0.549242
92949360	chr14:92949360:A:G	1.86219e-07	-1.54759e-10	-0.0464339
92949379	chr14:92949379:T:C	2.14263e-08	-1.59786	-0.610881
92949652	chr14:92949652:C:T	9.0586e-08	-1.54759e-10	-0.767059
92949722	chr14:92949722:C:T	2.72117e-08	-0.64138	-1.32833
92949766	chr14:92949766:T:G	6.31515e-08	-1.54759e-10	-1.12782
92949940	chr14:92949940:G:A	6.08614e-08	-0.992851	-0.171909
92949950	chr14:92949950:A:C	6.96913e-08	-1.54759e-10	-1.02928
92950090	chr14:92950090:C:T	9.16689e-08	-1.54759e-10	-0.755176
92950340	chr14:92950340:C:T	6.64864e-08	-1.54759e-10	-1.07636
92950591	chr14:92950591:A:G	1.66273e-08	-1.65935	-0.802961
92950702	chr14:92950702:A:C	9.91814e-08	-1.54759e-10	-0.676409
92950907	chr14:92950907:G:A	5.07856e-08	-1.54759e-10	-1.34575
92951141	chr14:92951141:T:C	6.21934e-08	-1.54759e-10	-1.14311
92951543	chr14:92951543:C:T	1.33747e-08	-1.7211	-0.958897
92951724	chr14:92951724:C:T	3.5649e-08	-1.69964	-3.44535e-10
92951810	chr14:92951810:T:C	1.88588e-08	-1.36645	-0.969933
92952071	chr14:92952071:C:T	2.02501e-07	-1.54759e-10	0.0373831
92952174	chr14:92952174:C:T	6.39225e-08	-1.54759e-10	-1.11569
92952257	chr14:92952257:A:T	5.69545e-08	-1.54759e-10	-1.23111
92952607	chr14:92952607:T:C	5.38406e-08	-1.41421	0.126883
92952821	chr14:92952821:G:A	3.56198e-08	-1.70046	-3.44535e-10
92952852	chr14:92952852:GA:G	4.40447e-07	-1.54759e-10	0.81443
92952868	chr14:92952868:A:G	5.07868e-08	-1.54759e-10	-1.34572
92952973	chr14:92952973:G:A	5.33898e-08	-1.54759e-10	-1.29574
92953065	chr14:92953065:G:A	5.32894e-08	-1.54759e-10	-1.29762
92953102	chr14:92953102:C:T	5.12822e-08	-1.54759e-10	-1.33602
92953151	chr14:92953151:C:T	3.52116e-08	-1.71199	-3.44535e-10
92953190	chr14:92953190:T:C	1.17798e-08	-1.46853	-1.33844
92953618	chr14:92953618:T:C	5.4203e-08	-1.54759e-10	-1.28062
92953630	chr14:92953630:G:A	8.63201e-08	-1.54759e-10	-0.815297
92953712	chr14:92953712:C:T	9.54161e-08	-1.54759e-10	-0.715113
92953854	chr14:92953854:A:G	2.42805e-08	-0.768373	-1.31531
92954201	chr14:92954201:G:C	5.09514e-08	-1.54759e-10	-1.34249
92954390	chr14:92954390:A:G	7.54453e-08	-1.54759e-10	-0.949952
92954732	chr14:92954732:C:A	1.4669e-08	-1.32658	-1.26105
92954752	chr14:92954752:CTT:C	1.0328e-08	-1.6404	-1.2981
92955041	chr14:92955041:G:A	5.91604e-08	-1.54759e-10	-1.19311
92955059	chr14:92955059:G:A	5.09393e-08	-1.54759e-10	-1.34272
92955077	chr14:92955077:T:C	6.92787e-08	-1.54759e-10	-1.03522
92955510	chr14:92955510:G:A	9.19196e-08	-1.54759e-10	-0.752445
92955615	chr14:92955615:GCCT:G	9.20304e-08	-1.54759e-10	-0.75124
92955622	chr14:92955622:C:G	9.20304e-08	-1.54759e-10	-0.75124
92955911	chr14:92955911:G:T	1.2499e-08	-1.72198	-1.02573
92956100	chr14:92956100:C:T	9.11969e-08	-1.54759e-10	-0.760338
92956547	chr14:92956547:A:AT	2.31761e-08	-1.32211	-0.808124
92957086	chr14:92957086:A:G	2.71274e-08	-1.57172	-0.401099
92957603	chr14:92957603:C:A	1.49501e-07	-1.54759e-10	-0.266058
92957605	chr14:92957605:C:T	1.49501e-07	-1.54759e-10	-0.266058
92957643	chr14:92957643:C:T	1.52124e-07	-1.54759e-10	-0.248664
92957757	chr14:92957757:T:A	1.04824e-07	-1.54759e-10	-0.621076
92957881	chr14:92957881:C:T	3.71763e-08	-1.65769	-3.44535e-10
92957981	chr14:92957981:G:A	6.89719e-08	-0.679501	-0.360159
92958589	chr14:92958589:T:C	8.06279e-08	-1.54759e-10	-0.883515
92958701	chr14:92958701:T:A	5.16673e-08	-1.54759e-10	-1.32854
92958943	chr14:92958943:T:C	2.06416e-08	-0.939876	-1.30617
92959092	chr14:92959092:T:C	1.39198e-07	-1.54759e-10	-0.337462
92959394	chr14:92959394:G:A	9.26733e-09	-1.70132	-1.34554
92959553	chr14:92959553:G:A	4.3541e-08	-1.49966	-3.44535e-10
92959661	chr14:92959661:T:A	1.74541e-08	-1.67905	-0.734737
92959914	chr14:92959914:C:T	8.90651e-08	-1.54759e-10	-0.783992
92960060	chr14:92960060:C:A	2.6232e-08	-0.723957	-1.28242
92960275	chr14:92960275:T:C	1.73574e-08	-1.70017	-0.719175
92960295	chr14:92960295:C:T	3.52561e-08	-1.71072	-3.44535e-10
92960829	chr14:92960829:T:C	1.19022e-08	-1.47181	-1.32482
92961286	chr14:92961286:C:T	6.25552e-08	-1.54759e-10	-1.13731
92961298	chr14:92961298:G:A	5.24054e-08	-1.54759e-10	-1.31435
92962174	chr14:92962174:C:G	1.04592e-07	-1.54759e-10	-0.623293
92962457	chr14:92962457:T:A	1.76294e-08	-1.07559	-1.3282
92962466	chr14:92962466:C:T	1.40159e-07	-1.54759e-10	-0.330583
92962544	chr14:92962544:C:A	5.10642e-08	-1.54759e-10	-1.34027
92962636	chr14:92962636:C:T	6.25224e-08	-1.54759e-10	-1.13783
92962715	chr14:92962715:G:A	2.36418e-07	-0.79532	0.987563
92962922	chr14:92962922:G:A	2.11217e-07	-1.54759e-10	0.0795253
92963173	chr14:92963173:G:A	1.0442e-07	-1.54759e-10	-0.624934
92963324	chr14:92963324:C:T	1.283e-08	-1.63857	-1.083
92963652	chr14:92963652:T:A	1.37115e-07	-1.54759e-10	-0.352537
92963658	chr14:92963658:A:G	1.06376e-07	-0.602398	-0.00398391
92963877	chr14:92963877:G:A	5.76886e-08	-1.54759e-10	-1.2183
92964599	chr14:92964599:A:T	3.91916e-08	-1.6049	-3.44535e-10
92965160	chr14:92965160:T:C	1.37315e-07	-1.54759e-10	-0.35108
92965276	chr14:92965276:T:C	1.53004e-07	-1.54759e-10	-0.242893
92965741	chr14:92965741:C:T	5.11323e-08	-1.54759e-10	-1.33894
92965760	chr14:92965760:T:C	1.86914e-08	-1.01197	-1.33332
92965852	chr14:92965852:A:C	9.32562e-09	-1.72567	-1.31492
92966022	chr14:92966022:G:A	5.85887e-08	-1.65748	0.454661
92966262	chr14:92966262:G:A	2.71654e-08	-1.71171	-0.259702
92966291	chr14:92966291:C:T	7.60383e-07	-1.54759e-10	1.36046
92966385	chr14:92966385:A:T	2.77838e-08	-0.658386	-1.29052
92966834	chr14:92966834:C:G	7.49333e-08	-1.54759e-10	-0.956762
92966928	chr14:92966928:G:A	5.46706e-08	-1.54759e-10	-1.27203
92967243	chr14:92967243:G:C	7.00786e-08	-1.54759e-10	-1.02374
92967294	chr14:92967294:C:T	5.08699e-08	-1.54759e-10	-1.34409
92967483	chr14:92967483:C:T	1.24749e-07	-1.54759e-10	-0.447055
92967695	chr14:92967695:T:C	7.32574e-08	-1.54759e-10	-0.97938
92968293	chr14:92968293:T:C	6.27009e-08	-1.13498	-3.44535e-10
92968517	chr14:92968517:T:TC	3.67786e-08	-1.66844	-3.44535e-10
92968845	chr14:92968845:A:T	5.07839e-08	-1.54759e-10	-1.34578
92969041	chr14:92969041:C:A	1.24031e-07	-1.54759e-10	-0.452828
92969107	chr14:92969107:G:A	1.68314e-07	-0.671885	0.524355
92969123	chr14:92969123:C:T	6.60486e-08	-1.54759e-10	-1.08297
92969410	chr14:92969410:G:A	1.17745e-07	-1.54759e-10	-0.504842
92969594	chr14:92969594:T:A	3.7061e-08	-1.66079	-3.44535e-10
92970007	chr14:92970007:G:A	8.27933e-08	-1.54759e-10	-0.857013
92970148	chr14:92970148:T:C	1.41545e-07	-0.786006	0.465267
92970520	chr14:92970520:C:T	5.21755e-08	-1.54759e-10	-1.31875
92970859	chr14:92970859:T:C	1.24097e-07	-1.54759e-10	-0.452295
92971033	chr14:92971033:C:T	1.90434e-07	-1.54759e-10	-0.0240528
92971269	chr14:92971269:G:A	1.75527e-07	-0.709907	0.604343
92971379	chr14:92971379:C:T	5.08132e-08	-1.54759e-10	-1.3452
92971500	chr14:92971500:A:C	6.48845e-08	-1.10075	-3.44535e-10
92971503	chr14:92971503:C:T	4.61377e-08	-1.44173	-3.44535e-10
92971784	chr14:92971784:C:G	5.7915e-08	-1.54759e-10	-1.21438
92971904	chr14:92971904:C:A	3.68997e-08	-1.66516	-3.44535e-10
92972006	chr14:92972006:C:T	9.48789e-09	-1.72424	-1.2991
92972065	chr14:92972065:C:T	1.62678e-07	-0.804284	0.622699
92972158	chr14:92972158:C:T	1.03457e-07	-1.54759e-10	-0.634202
92972472	chr14:92972472:C:T	5.21409e-08	-1.54759e-10	-1.31941
92972476	chr14:92972476:A:C	1.05165e-07	-0.565555	-0.0522778
92972880	chr14:92972880:C:T	1.81206e-08	-1.0315	-1.34481
92972963	chr14:92972963:T:C	8.21543e-08	-1.54759e-10	-0.86476
92973134	chr14:92973134:T:C	1.36612e-07	-1.54759e-10	-0.356216
92973564	chr14:92973564:A:G	1.71971e-07	-0.126034	-3.44535e-10
92973566	chr14:92973566:G:A	1.57609e-07	-0.769544	0.5563
92973619	chr14:92973619:C:T	6.23999e-08	-1.54759e-10	-1.1398
92973747	chr14:92973747:G:A	1.2252e-07	-1.54759e-10	-0.465083
92974227	chr14:92974227:G:T	5.2868e-08	-1.54759e-10	-1.30556
92974234	chr14:92974234:G:A	3.67718e-08	-1.66863	-3.44535e-10
92974304	chr14:92974304:C:T	3.57319e-08	-1.69732	-3.44535e-10
92974792	chr14:92974792:CA:C	3.54812e-08	-0.910837	-0.793519
92974808	chr14:92974808:T:C	7.51239e-08	-0.600043	-0.354178
92974878	chr14:92974878:T:A	1.23413e-07	-1.54759e-10	-0.457819
92975119	chr14:92975119:G:A	5.31612e-08	-1.54759e-10	-1.30003
92975733	chr14:92975733:A:G	8.7942e-08	-1.54759e-10	-0.796682
92976138	chr14:92976138:A:G	5.25725e-08	-1.54759e-10	-1.31117
92976175	chr14:92976175:C:T	8.75231e-08	-1.54759e-10	-0.801457
92976309	chr14:92976309:G:A	8.54053e-08	-1.54759e-10	-0.825951
92976423	chr14:92976423:C:T	1.0754e-06	-1.54759e-10	1.70709
92976538	chr14:92976538:C:T	1.24145e-07	-1.54759e-10	-0.451912
92976773	chr14:92976773:A:G	7.05686e-08	-1.54759e-10	-1.01677
92977091	chr14:92977091:G:A	8.34411e-08	-1.54759e-10	-0.849219
92977126	chr14:92977126:G:A	5.13292e-08	-1.54759e-10	-1.3351
92977505	chr14:92977505:T:C	3.77666e-08	-1.64193	-3.44535e-10
92977687	chr14:92977687:A:T	5.24977e-08	-1.54759e-10	-1.31259
92978170	chr14:92978170:C:A	3.46418e-07	-1.54759e-10	0.574287
92978810	chr14:92978810:C:T	9.86101e-07	1.6204	-3.44535e-10
92978850	chr14:92978850:G:A	5.4355e-08	-1.54759e-10	-1.27782
92979151	chr14:92979151:C:A	5.1824e-08	-1.54759e-10	-1.32551
92979959	chr14:92979959:T:C	1.24962e-07	-1.54759e-10	-0.445352
92980276	chr14:92980276:G:A	6.23124e-08	-1.54759e-10	-1.1412
92980485	chr14:92980485:T:C	1.45587e-07	-1.54759e-10	-0.292583
92980638	chr14:92980638:T:C	1.08288e-06	1.71402	-3.44535e-10
92980647	chr14:92980647:T:C	1.50101e-07	-0.757026	0.494978
92980733	chr14:92980733:T:C	1.48647e-07	-1.54759e-10	-0.271786
92980738	chr14:92980738:C:T	5.54569e-08	-1.54759e-10	-1.25775
92980780	chr14:92980780:A:G	5.17464e-08	-1.54759e-10	-1.327
92980998	chr14:92980998:G:A	7.19012e-08	-1.54759e-10	-0.998067
92981228	chr14:92981228:C:A	1.76394e-07	-0.722704	0.622065
92981359	chr14:92981359:C:G	5.31797e-08	-1.54759e-10	-1.29968
92981475	chr14:92981475:C:T	3.67661e-08	-1.66878	-3.44535e-10
92982016	chr14:92982016:G:A	5.79889e-08	-1.54759e-10	-1.21311
92982259	chr14:92982259:T:C	1.58687e-07	-1.54759e-10	-0.206425
92982392	chr14:92982392:G:A	2.34843e-07	-0.828958	1.01452
92983311	chr14:92983311:T:C	3.86753e-08	-1.61816	-3.44535e-10
92984032	chr14:92984032:T:C	8.9093e-08	-1.54759e-10	-0.783678
92984048	chr14:92984048:T:C	9.50541e-08	-1.54759e-10	-0.718913
92984366	chr14:92984366:T:A	1.74663e-07	-1.54759e-10	-0.110503
92984517	chr14:92984517:T:G	3.66676e-08	-1.67146	-3.44535e-10
92984805	chr14:92984805:T:C	1.73438e-07	-1.54759e-10	-0.117539
92984937	chr14:92984937:A:G	5.8455e-08	-1.54759e-10	-1.2051
92985419	chr14:92985419:T:C	1.68255e-08	-1.13975	-1.31072
92985921	chr14:92985921:T:TG	8.39847e-08	-1.54759e-10	-0.842724
92985972	chr14:92985972:T:C	7.50687e-08	-1.34835	0.393394
92986019	chr14:92986019:C:T	3.96883e-08	-1.5923	-3.44535e-10
92986342	chr14:92986342:T:C	2.54565e-07	-0.465299	0.731498
92986493	chr14:92986493:A:T	3.17833e-07	-0.0464563	0.534624
92986723	chr14:92986723:T:C	1.39025e-07	-1.54759e-10	-0.338707
92987110	chr14:92987110:G:A	5.08318e-08	-1.54759e-10	-1.34484
92987331	chr14:92987331:T:C	3.82163e-07	-0.0767109	0.749199
92987518	chr14:92987518:G:C	2.99158e-07	-1.54759e-10	0.427614
92987656	chr14:92987656:G:T	5.11826e-08	-1.54759e-10	-1.33796
92987890	chr14:92987890:G:A	1.51597e-08	-1.26591	-1.28881
92987937	chr14:92987937:C:T	1.22257e-07	-1.54759e-10	-0.467232
92988046	chr14:92988046:G:A	1.49963e-08	-1.50456	-1.061
92988442	chr14:92988442:C:T	3.97278e-08	-1.59131	-3.44535e-10
92988587	chr14:92988587:T:A	3.20365e-08	-1.52065	-0.285836
92988597	chr14:92988597:T:C	1.49764e-08	-1.50572	-1.06116
92988906	chr14:92988906:C:T	6.0873e-08	-1.54759e-10	-1.16457
92989057	chr14:92989057:C:T	3.90803e-08	-1.60774	-3.44535e-10
92989352	chr14:92989352:G:C	1.9517e-08	-1.0112	-1.29087
92989568	chr14:92989568:T:C	3.80475e-08	-1.5332	-0.10132
92989746	chr14:92989746:G:A	1.25091e-07	-1.54759e-10	-0.444321
92990065	chr14:92990065:G:A	2.11178e-08	-1.7207	-0.502546
92990097	chr14:92990097:G:A	5.41525e-08	-1.54759e-10	-1.28155
92990208	chr14:92990208:A:G	4.80114e-08	-0.137402	-1.26452
92990374	chr14:92990374:TAAGGAGCTAG:T	1.02476e-08	-1.67119	-1.27513
92990427	chr14:92990427:T:C	5.36623e-08	-1.54759e-10	-1.29065
92990453	chr14:92990453:A:G	3.81625e-08	-1.63151	-3.44535e-10
92990958	chr14:92990958:T:C	6.94003e-08	-1.54759e-10	-1.03347
92991246	chr14:92991246:TGGGG:T	3.87676e-08	-1.61578	-3.44535e-10
92991406	chr14:92991406:T:C	2.14287e-08	-1.56077	-0.647861
92991438	chr14:92991438:C:G	5.34112e-08	-1.54759e-10	-1.29534
92991681	chr14:92991681:C:G	7.39446e-08	-1.6831	0.713058
92992156	chr14:92992156:G:A	6.63523e-08	-1.54759e-10	-1.07838
92992300	chr14:92992300:T:G	2.79643e-08	-1.55441	-0.388018
92992402	chr14:92992402:G:A	6.83392e-08	-1.54759e-10	-1.04888
92992472	chr14:92992472:G:A	2.63034e-07	-1.54759e-10	0.298924
92992721	chr14:92992721:G:C	3.48912e-07	-1.54759e-10	0.58146
92993022	chr14:92993022:C:T	2.78659e-08	-1.72376	-0.222194
92993102	chr14:92993102:C:G	5.35095e-08	-1.54759e-10	-1.2935
92993268	chr14:92993268:A:G	3.61826e-08	-1.68478	-3.44535e-10
92993472	chr14:92993472:A:G	6.82451e-08	-1.54759e-10	-1.05025
92994136	chr14:92994136:C:G	3.58025e-08	-1.69534	-3.44535e-10
92994252	chr14:92994252:G:C	5.24599e-08	-1.54759e-10	-1.31331
92994341	chr14:92994341:G:C	1.02573e-08	-1.70087	-1.2445
92995078	chr14:92995078:C:T	6.15724e-08	-1.54759e-10	-1.15315
92995694	chr14:92995694:C:A	9.78763e-09	-1.69254	-1.2997
92995869	chr14:92995869:C:T	1.78396e-07	-1.54759e-10	-0.089354
92996290	chr14:92996290:C:A	3.52908e-08	-1.70974	-3.44535e-10
92996754	chr14:92996754:T:A	5.1686e-08	-1.32817	-3.44535e-10
92997148	chr14:92997148:C:T	5.13393e-08	-1.54759e-10	-1.3349
92997214	chr14:92997214:C:T	5.60893e-08	-1.54759e-10	-1.24641
92997300	chr14:92997300:G:A	3.51856e-08	-1.71272	-3.44535e-10
92997311	chr14:92997311:A:C	5.17031e-08	-1.54759e-10	-1.32784
92997535	chr14:92997535:G:A	1.20689e-08	-1.62908	-1.15365
92997730	chr14:92997730:G:A	3.99432e-08	-1.5859	-3.44535e-10
92998310	chr14:92998310:C:T	2.10422e-08	-1.11388	-1.11295
92998831	chr14:92998831:TA:T	5.10144e-08	-1.54759e-10	-1.34125
92999002	chr14:92999002:C:T	1.14171e-07	-1.54759e-10	-0.535666
92999165	chr14:92999165:C:T	0.000608179	4.32652	3.71835
92999215	chr14:92999215:G:A	8.7045e-08	-1.54759e-10	-0.806934
93000081	chr14:93000081:T:C	2.53232e-08	-0.705784	-1.33585
93000829	chr14:93000829:T:G	1.08869e-07	-0.812213	0.229
93000856	chr14:93000856:A:C	1.78323e-07	-1.54759e-10	-0.0897603
93001088	chr14:93001088:T:C	5.43949e-08	-1.54759e-10	-1.27709
93001542	chr14:93001542:T:C	3.51764e-08	-1.71298	-3.44535e-10
93001721	chr14:93001721:C:T	9.77434e-08	-1.54759e-10	-0.691014
93001830	chr14:93001830:C:T	9.90884e-08	-1.54759e-10	-0.677347
93002345	chr14:93002345:A:G	1.27826e-07	-1.54759e-10	-0.422693
93002606	chr14:93002606:C:T	5.07997e-08	-1.54759e-10	-1.34547
93002704	chr14:93002704:C:T	6.23847e-08	-1.54759e-10	-1.14004
93002847	chr14:93002847:C:A	2.04485e-08	-0.918684	-1.33676
93002953	chr14:93002953:G:A	3.50532e-08	-1.71649	-3.44535e-10
93002987	chr14:93002987:C:T	1.0253e-08	-1.70822	-1.23757
93003092	chr14:93003092:G:A	1.01727e-07	-1.54759e-10	-0.651071
93003132	chr14:93003132:C:T	5.48967e-08	-1.54759e-10	-1.26791
93003372	chr14:93003372:G:A	3.55827e-08	-1.7015	-3.44535e-10
93003425	chr14:93003425:AT:A	3.49736e-08	-1.71877	-3.44535e-10
93004080	chr14:93004080:G:C	2.67443e-07	-1.54759e-10	0.315548
93004140	chr14:93004140:C:T	5.37346e-08	-1.54759e-10	-1.2893
93004549	chr14:93004549:A:C	5.55635e-08	-1.54759e-10	-1.25583
93004639	chr14:93004639:T:A	5.76304e-08	-1.54759e-10	-1.21931
93004972	chr14:93004972:G:A	2.76234e-08	-0.909099	-1.0456
93005215	chr14:93005215:T:C	5.18672e-08	-1.54759e-10	-1.32467
93005674	chr14:93005674:C:T	3.48461e-08	-1.72242	-3.44535e-10
93005849	chr14:93005849:G:A	4.46293e-08	-1.47497	-3.44535e-10
93005870	chr14:93005870:G:A	9.22915e-09	-1.70557	-1.34542
93005967	chr14:93005967:C:T	2.61179e-08	-0.797934	-1.21281
93006069	chr14:93006069:A:G	2.59446e-08	-0.779694	-1.2377
93006706	chr14:93006706:A:C	5.61796e-08	-1.54759e-10	-1.24481
93006992	chr14:93006992:C:T	3.07915e-08	-0.766035	-1.08009
93007075	chr14:93007075:AGGGGTC:A	5.08149e-08	-1.54759e-10	-1.34517
93007110	chr14:93007110:A:G	5.35833e-08	-1.54759e-10	-1.29212
93007158	chr14:93007158:C:T	5.78285e-08	-1.54759e-10	-1.21588
93008391	chr14:93008391:GGA:G	6.10787e-08	-0.740912	-0.420284
93009149	chr14:93009149:C:T	1.04167e-08	-1.69454	-1.23541
93009473	chr14:93009473:C:T	2.9297e-08	-0.820787	-1.07509
93009507	chr14:93009507:C:T	3.49574e-08	-1.71923	-3.44535e-10
93010161	chr14:93010161:G:A	2.82829e-08	-0.853717	-1.07738
93010195	chr14:93010195:C:T	1.10972e-07	-1.54759e-10	-0.564082
93010769	chr14:93010769:G:A	2.22849e-08	-0.897782	-1.27167
93011139	chr14:93011139:G:A	5.26731e-08	-1.54759e-10	-1.30925
93011331	chr14:93011331:C:T	1.18935e-08	-1.57479	-1.22258
93011576	chr14:93011576:C:A	3.50765e-08	-1.71583	-3.44535e-10
93011634	chr14:93011634:G:C	2.49468e-08	-0.725482	-1.33113
93012132	chr14:93012132:A:C	2.35514e-08	-0.809718	-1.30446
93012224	chr14:93012224:G:A	5.43905e-07	-1.54759e-10	1.02541
93012263	chr14:93012263:C:T	1.11482e-07	-1.54759e-10	-0.559496
93012477	chr14:93012477:C:T	1.18695e-08	-1.67821	-1.12118
93012591	chr14:93012591:T:C	8.14924e-08	-1.54759e-10	-0.87285
93013126	chr14:93013126:G:A	3.51966e-08	-1.71241	-3.44535e-10
93013301	chr14:93013301:A:C	1.69044e-08	-1.14546	-1.30032
93013740	chr14:93013740:A:C	2.01022e-08	-0.962792	-1.30974
93014313	chr14:93014313:C:T	5.28692e-08	-1.54759e-10	-1.30554
93014741	chr14:93014741:AGCT:A	1.34e-08	-1.37379	-1.30432
93014929	chr14:93014929:C:T	5.25967e-08	-1.54759e-10	-1.31071
93015149	chr14:93015149:G:T	8.82652e-08	-1.54759e-10	-0.793013
93015269	chr14:93015269:C:A	1.03023e-07	-1.54759e-10	-0.638406
93015279	chr14:93015279:A:G	7.69893e-08	-1.54759e-10	-0.929694
93015342	chr14:93015342:G:C	3.75554e-08	-1.64754	-3.44535e-10
93015458	chr14:93015458:T:C	5.45527e-08	-1.54759e-10	-1.27419
93015493	chr14:93015493:T:C	8.51266e-08	-1.54759e-10	-0.82922
93015756	chr14:93015756:G:A	2.21286e-08	-0.875604	-1.30089
93015826	chr14:93015826:C:T	9.58472e-08	-1.54759e-10	-0.710604
93015866	chr14:93015866:T:C	2.10237e-08	-0.963009	-1.2647
93015953	chr14:93015953:A:G	2.30363e-08	-0.848937	-1.28735
93015978	chr14:93015978:T:C	2.54129e-08	-1.08809	-0.95001
93016049	chr14:93016049:T:G	5.09553e-08	-1.54759e-10	-1.34241
93016105	chr14:93016105:G:A	2.07016e-08	-0.943382	-1.29977
93016140	chr14:93016140:G:A	3.52644e-08	-1.71049	-3.44535e-10
93016283	chr14:93016283:A:G	6.47948e-08	-1.54759e-10	-1.10213
93016364	chr14:93016364:A:G	3.11355e-08	-0.908253	-0.926756
93016477	chr14:93016477:C:T	9.64874e-07	1.59864	-3.44535e-10
93017218	chr14:93017218:A:G	5.70284e-08	-1.54759e-10	-1.22981
93017934	chr14:93017934:T:C	5.431e-08	-1.54759e-10	-1.27865
93018282	chr14:93018282:C:T	2.93025e-08	-0.939779	-0.955909
93018544	chr14:93018544:T:C	5.77435e-08	-1.54759e-10	-1.21735
93018625	chr14:93018625:T:C	3.25738e-08	-0.902061	-0.887791
93018747	chr14:93018747:G:A	3.49324e-08	-1.71995	-3.44535e-10
93019017	chr14:93019017:T:A	8.55256e-08	-1.54759e-10	-0.824543
93019021	chr14:93019021:C:T	1.07393e-08	-1.7234	-1.17604
93019282	chr14:93019282:C:A	1.13216e-07	0.634513	-1.17858
93019444	chr14:93019444:C:G	7.87976e-08	-0.906477	-3.44535e-10
93019577	chr14:93019577:G:A	7.01223e-08	-1.10397	0.0808521
93019693	chr14:93019693:C:T	2.82201e-07	0.36926	-3.44535e-10
93019920	chr14:93019920:A:G	1.25243e-08	-1.72561	-1.02008
93020753	chr14:93020753:A:G	1.05676e-08	-1.72136	-1.19421
93020779	chr14:93020779:G:A	4.94432e-08	-1.37254	-3.44535e-10
93020824	chr14:93020824:C:T	1.16471e-08	-1.71663	-1.10167
93020839	chr14:93020839:A:G	1.07308e-08	-1.72332	-1.17692
93020918	chr14:93020918:C:T	5.15936e-08	-1.54759e-10	-1.32996
93021336	chr14:93021336:T:C	5.44954e-08	-1.54759e-10	-1.27524
93021355	chr14:93021355:G:A	1.1029e-08	-1.72125	-1.15159
93021414	chr14:93021414:A:C	8.12855e-08	-1.54759e-10	-0.875392
93021549	chr14:93021549:T:C	8.9529e-08	-0.456603	-0.322194
93021624	chr14:93021624:AC:A	1.06038e-08	-1.722	-1.19015
93021867	chr14:93021867:T:C	9.4985e-07	-1.54759e-10	1.58294
93022166	chr14:93022166:C:T	1.16016e-08	-1.52429	-1.29792
93022629	chr14:93022629:AG:A	8.15703e-08	-1.54759e-10	-0.871895
93022873	chr14:93022873:A:T	1.08488e-08	-1.72222	-1.16709
93022918	chr14:93022918:A:G	9.75717e-09	-1.72485	-1.2705
93023875	chr14:93023875:T:A	5.09146e-08	-1.54759e-10	-1.34321
93023923	chr14:93023923:G:A	5.10756e-08	-1.54759e-10	-1.34005
93023969	chr14:93023969:G:A	1.08777e-08	-1.72526	-1.16138
93024135	chr14:93024135:C:A	1.09516e-08	-1.72453	-1.15534
93024138	chr14:93024138:G:GT	1.09827e-08	-1.7245	-1.15254
93024213	chr14:93024213:G:A	5.52259e-08	-1.54759e-10	-1.26193
93024260	chr14:93024260:C:A	9.50791e-09	-1.71938	-1.30185
93024397	chr14:93024397:C:T	1.27952e-07	-0.00710593	-0.414599
93024465	chr14:93024465:A:G	1.10767e-08	-1.72186	-1.14666
93024688	chr14:93024688:T:C	7.18228e-08	-1.54759e-10	-0.999158
93025192	chr14:93025192:C:CA	8.26511e-08	-1.54759e-10	-0.858731
93025231	chr14:93025231:G:A	6.69761e-08	-1.54759e-10	-1.06902
93025556	chr14:93025556:T:C	3.78936e-08	-1.63858	-3.44535e-10
93025884	chr14:93025884:T:C	1.22418e-08	-1.72414	-1.04436
93025943	chr14:93025943:C:T	5.82874e-08	-1.54759e-10	-1.20797
93026052	chr14:93026052:C:T	1.20342e-08	-1.67423	-1.11138
93026317	chr14:93026317:C:T	1.10489e-08	-1.67208	-1.19895
93026379	chr14:93026379:T:C	1.08209e-08	-1.63297	-1.25891
93026392	chr14:93026392:A:T	1.09565e-08	-1.68047	-1.19895
93026547	chr14:93026547:G:A	5.88734e-08	-1.54759e-10	-1.19797
93026749	chr14:93026749:T:C	1.8334e-08	-1.61838	-0.746225
93026751	chr14:93026751:G:T	5.88241e-08	-1.54759e-10	-1.19881
93026774	chr14:93026774:AGAGAACGGG:A	5.21221e-08	-1.54759e-10	-1.31977
93026803	chr14:93026803:G:A	1.09682e-08	-1.67911	-1.19925
93027086	chr14:93027086:G:A	1.09233e-08	-1.68271	-1.19975
93027110	chr14:93027110:GCA:G	6.65976e-08	-1.54759e-10	-1.07469
93027218	chr14:93027218:A:G	1.10665e-08	-1.67403	-1.19541
93027425	chr14:93027425:A:G	3.64701e-08	-1.67687	-3.44535e-10
93027460	chr14:93027460:A:G	9.86048e-09	-1.67597	-1.30885
93027612	chr14:93027612:G:A	7.22814e-08	-1.54759e-10	-0.992792
93027685	chr14:93027685:G:A	1.01987e-07	0.052961	-0.701479
93028013	chr14:93028013:C:T	1.09565e-08	-1.6637	-1.21573
93028145	chr14:93028145:G:A	1.09191e-08	-1.66712	-1.21573
93028155	chr14:93028155:G:A	0.00970353	10.5848	0.229823
93028330	chr14:93028330:A:G	1.02526e-08	-1.66861	-1.27722
93028684	chr14:93028684:A:G	5.98826e-08	-1.54759e-10	-1.18097
93028921	chr14:93028921:C:T	6.48204e-08	-1.54759e-10	-1.10174
93028994	chr14:93028994:C:T	1.10978e-08	-1.66092	-1.20569
93029231	chr14:93029231:G:A	7.65483e-08	-1.54759e-10	-0.935437
93029286	chr14:93029286:C:G	1.66636e-06	-1.54759e-10	2.14504
93029495	chr14:93029495:C:CAAGG	6.32229e-08	-1.54759e-10	-1.12669
93029783	chr14:93029783:T:C	6.4465e-07	-1.54759e-10	1.19535
93029932	chr14:93029932:A:T	1.08892e-08	-1.67096	-1.21463
93030185	chr14:93030185:G:A	1.11544e-07	-1.54759e-10	-0.558941
93030528	chr14:93030528:A:G	1.16395e-07	0.797709	-1.31408
93030619	chr14:93030619:T:C	1.22055e-07	-1.54759e-10	-0.468884
93030640	chr14:93030640:C:T	4.18162e-08	-1.54008	-3.44535e-10
93030664	chr14:93030664:A:G	1.0605e-06	-1.54759e-10	1.69314
93030685	chr14:93030685:C:T	1.15998e-07	-1.54759e-10	-0.519784
93030766	chr14:93030766:G:A	1.36698e-08	-1.51466	-1.14351
93031209	chr14:93031209:T:C	1.87791e-06	-1.54759e-10	2.26456
93031315	chr14:93031315:T:C	1.11857e-08	-1.68762	-1.1711
93031743	chr14:93031743:A:G	1.18595e-08	-1.66217	-1.13806
93031804	chr14:93031804:T:C	6.46463e-08	-0.34697	-0.757459
93031885	chr14:93031885:T:C	7.14066e-08	-0.300292	-0.704677
93032028	chr14:93032028:C:G	6.56832e-08	-1.54759e-10	-1.08852
93032030	chr14:93032030:G:A	1.0081e-07	0.0441715	-0.704295
93032085	chr14:93032085:C:CA	5.16018e-08	-1.54759e-10	-1.3298
93032384	chr14:93032384:A:T	1.0475e-08	-1.68256	-1.2418
93032415	chr14:93032415:T:A	1.05037e-08	-1.67569	-1.24594
93032736	chr14:93032736:C:T	3.03962e-08	-1.59251	-0.266535
93033117	chr14:93033117:G:A	6.62901e-08	-1.54759e-10	-1.07932
93033164	chr14:93033164:T:C	3.63597e-08	-1.6799	-3.44535e-10
93033423	chr14:93033423:A:G	1.0225e-08	-1.68194	-1.26658
93033900	chr14:93033900:A:G	1.02066e-08	-1.68389	-1.26644
93034393	chr14:93034393:C:G	1.02566e-08	-1.67783	-1.26761
93034426	chr14:93034426:G:A	7.76733e-08	-0.920848	-3.44535e-10
93034529	chr14:93034529:A:C	1.01295e-08	-1.67941	-1.2785
93034674	chr14:93034674:C:T	5.08838e-08	-1.54759e-10	-1.34381
93034681	chr14:93034681:A:G	0.0350198	12.4508	-0.352738
93034722	chr14:93034722:A:C	1.01776e-08	-1.68674	-1.26643
93034785	chr14:93034785:G:A	6.92177e-08	-1.54759e-10	-1.0361
93035380	chr14:93035380:C:T	9.82306e-09	-1.68195	-1.30667
93035679	chr14:93035679:A:G	1.0233e-08	-1.68209	-1.26566
93035793	chr14:93035793:C:T	1.02489e-08	-1.68023	-1.26596
93035877	chr14:93035877:G:A	3.65717e-08	-1.67409	-3.44535e-10
93036616	chr14:93036616:C:T	3.66445e-08	-1.6721	-3.44535e-10
93036709	chr14:93036709:C:T	1.02418e-08	-1.68092	-1.26596
93037041	chr14:93037041:T:C	0.000631056	8.87102	-0.789227
93037160	chr14:93037160:A:G	6.23177e-08	0.157417	-1.29853
93037194	chr14:93037194:C:T	9.53494e-08	-1.54759e-10	-0.715811
93037890	chr14:93037890:T:G	1.0345e-08	-1.67089	-1.26596
93038173	chr14:93038173:T:G	6.35279e-08	-1.54759e-10	-1.12188
93038437	chr14:93038437:C:T	6.20429e-08	-1.54759e-10	-1.14553
93038522	chr14:93038522:T:G	1.07167e-08	-1.66439	-1.23717
93038778	chr14:93038778:C:T	5.91265e-08	-1.54759e-10	-1.19368
93039115	chr14:93039115:T:C	1.04812e-08	-1.67678	-1.247
93039445	chr14:93039445:T:C	8.58095e-08	0.302345	-1.12357
93039603	chr14:93039603:G:A	1.03441e-08	-1.68415	-1.25279
93040291	chr14:93040291:A:G	1.00439e-08	-1.67154	-1.29485
93040461	chr14:93040461:A:C	6.44101e-08	0.194355	-1.30244
93040809	chr14:93040809:A:C	3.48999e-08	-1.72088	-3.44535e-10
93040852	chr14:93040852:T:C	0.000840351	8.77753	-0.409316
93040945	chr14:93040945:C:T	6.4369e-08	-1.54759e-10	-1.10873
93041262	chr14:93041262:T:C	1.07191e-08	-1.65557	-1.24577
93041497	chr14:93041497:T:A	1.06335e-08	-1.66395	-1.2454
93042088	chr14:93042088:C:T	6.26414e-08	-1.54759e-10	-1.13593
93042411	chr14:93042411:A:G	1.0556e-08	-1.67136	-1.2453
93042520	chr14:93042520:G:A	1.07018e-08	-1.66579	-1.23716
93042658	chr14:93042658:G:A	4.59153e-08	-1.44656	-3.44535e-10
93042778	chr14:93042778:G:C	5.623e-08	-1.54759e-10	-1.24391
93042836	chr14:93042836:G:A	1.15819e-08	-1.65159	-1.17233
93042887	chr14:93042887:G:A	5.10648e-08	-1.54759e-10	-1.34026
93043143	chr14:93043143:GT:G	1.00307e-08	-1.71203	-1.25567
93043284	chr14:93043284:CCA:C	1.00704e-08	-1.71395	-1.24981
93043447	chr14:93043447:CA:C	1.22882e-07	-1.54759e-10	-0.462136
93043778	chr14:93043778:T:C	2.08399e-08	-1.40827	-0.828227
93043826	chr14:93043826:CA:C	1.15189e-07	-1.54759e-10	-0.526788
93043921	chr14:93043921:G:A	1.36171e-08	-1.69818	-0.963858
93044034	chr14:93044034:T:C	0.234534	13.1079	0.891825
93044186	chr14:93044186:G:A	4.91854e-07	-0.0994667	1.02429
93044200	chr14:93044200:C:T	1.57907e-08	-1.20528	-1.30866
93044347	chr14:93044347:CT:C	4.2529e-07	0.0193392	0.760073
93044458	chr14:93044458:C:T	6.32891e-08	-1.54759e-10	-1.12565
93044586	chr14:93044586:C:G	1.56912e-08	-1.26412	-1.25614
93044663	chr14:93044663:T:C	6.31125e-08	-1.54759e-10	-1.12844
93045241	chr14:93045241:C:T	1.12211e-07	-1.54759e-10	-0.55298
93045296	chr14:93045296:G:A	0.550194	12.7581	2.09435
93045535	chr14:93045535:C:T	5.51756e-08	-1.54759e-10	-1.26284
93045686	chr14:93045686:C:T	1.00547e-06	-1.54759e-10	1.63985
93045926	chr14:93045926:C:T	1.81689e-08	-1.5047	-0.868951
93046185	chr14:93046185:T:C	5.4046e-08	-0.00263149	-1.28089
93046796	chr14:93046796:A:G	2.37155e-08	-0.795211	-1.31202
93047616	chr14:93047616:G:A	1.93907e-07	-1.54759e-10	-0.0059821
93047643	chr14:93047643:A:T	1.39794e-07	-1.54759e-10	-0.333188
93048348	chr14:93048348:C:A	5.1428e-08	-1.54759e-10	-1.33318
93048379	chr14:93048379:G:A	1.47736e-07	-1.54759e-10	-0.277934
93048380	chr14:93048380:G:A	5.95512e-08	-1.54759e-10	-1.18652
93048535	chr14:93048535:A:G	5.04699e-08	-0.0345158	-1.31747
93048537	chr14:93048537:G:A	8.50199e-06	3.80695	-0.0322584
93048730	chr14:93048730:C:T	3.13072e-08	-0.839718	-0.989793
93048927	chr14:93048927:C:T	3.53294e-08	-1.70864	-3.44535e-10
93048930	chr14:93048930:C:T	9.97528e-08	-1.54759e-10	-0.670665
93049256	chr14:93049256:T:G	6.66328e-08	-1.54759e-10	-1.07416
93049911	chr14:93049911:G:A	1.43385e-07	-1.54759e-10	-0.307828
93050053	chr14:93050053:T:G	0.0938454	12.5608	0.522963
93050099	chr14:93050099:G:A	5.25715e-08	-1.54759e-10	-1.31119
93050120	chr14:93050120:T:C	0.0540765	12.411	0.12151
93050428	chr14:93050428:G:A	1.4502e-07	-1.54759e-10	-0.296488
93050796	chr14:93050796:A:G	5.25613e-08	-1.54759e-10	-1.31138
93050920	chr14:93050920:C:T	1.58085e-05	4.64659	-0.251643
93051023	chr14:93051023:G:A	2.34423e-07	-1.54759e-10	0.183768
93051196	chr14:93051196:C:T	3.48948e-08	-1.72102	-3.44535e-10
93051396	chr14:93051396:G:A	6.85685e-08	-1.54759e-10	-1.04553
93052058	chr14:93052058:G:A	2.98108e-08	-0.694335	-1.18415
93052200	chr14:93052200:A:G	5.08102e-08	-1.54759e-10	-1.34526
93052442	chr14:93052442:A:G	8.17763e-08	-1.54759e-10	-0.869371
93052536	chr14:93052536:C:T	2.46584e-08	-0.77901	-1.28923
93052658	chr14:93052658:G:A	6.81069e-08	-1.54759e-10	-1.05228
93052753	chr14:93052753:C:G	5.87085e-07	1.7202	-0.618389
93052891	chr14:93052891:C:A	8.52762e-08	-1.54759e-10	-0.827464
93053334	chr14:93053334:C:A	2.26769e-08	-0.829222	-1.32279
93053402	chr14:93053402:G:A	1.85903e-07	0.202652	-0.250785
93053423	chr14:93053423:G:A	8.58097e-08	-1.54759e-10	-0.821227
93053699	chr14:93053699:G:A	5.28733e-08	-1.54759e-10	-1.30546
93053889	chr14:93053889:C:T	5.0854e-08	-1.54759e-10	-1.3444
93054004	chr14:93054004:G:A	5.78515e-08	-1.54759e-10	-1.21548
93054210	chr14:93054210:C:T	5.54127e-08	-1.54759e-10	-1.25855
93054211	chr14:93054211:G:A	3.72551e-08	-1.65557	-3.44535e-10
93054212	chr14:93054212:T:A	5.47513e-08	-1.54759e-10	-1.27056
93054466	chr14:93054466:C:T	8.80317e-08	-1.54759e-10	-0.795662
93055222	chr14:93055222:G:A	3.54801e-08	-1.70439	-3.44535e-10
93055280	chr14:93055280:C:T	3.47649e-08	-1.72475	-3.44535e-10
93055326	chr14:93055326:A:G	8.20825e-08	-1.54759e-10	-0.865635
93055388	chr14:93055388:A:T	7.41347e-08	-1.54759e-10	-0.967475
93055573	chr14:93055573:C:T	8.56258e-08	-1.54759e-10	-0.823372
93055585	chr14:93055585:A:G	8.31235e-08	-1.54759e-10	-0.853032
93055966	chr14:93055966:T:A	7.07597e-08	-1.54759e-10	-1.01407
93056008	chr14:93056008:C:T	9.05162e-08	-1.54759e-10	-0.76783
93056030	chr14:93056030:T:C	5.12711e-08	-1.54759e-10	-1.33623
93056186	chr14:93056186:G:A	1.32223e-07	-0.38887	-3.44535e-10
93056240	chr14:93056240:G:A	1.20022e-06	3.09897	-1.28207
93056271	chr14:93056271:C:T	5.7098e-08	-1.54759e-10	-1.22859
93056359	chr14:93056359:T:C	1.4965e-07	-1.54759e-10	-0.26506
93056475	chr14:93056475:A:G	0.00126756	8.21679	0.562456
93056715	chr14:93056715:G:A	0.00128612	8.21419	0.579595
93056724	chr14:93056724:G:GC	6.78327e-08	-1.54759e-10	-1.05632
93056907	chr14:93056907:G:A	1.01375e-07	-1.54759e-10	-0.654532
93057166	chr14:93057166:G:A	8.36341e-08	-1.54759e-10	-0.846908
93057198	chr14:93057198:G:A	5.17929e-08	-1.54759e-10	-1.32611
93057232	chr14:93057232:C:T	2.51064e-08	-1.06274	-0.98749
93057549	chr14:93057549:C:T	0.00117484	9.28987	-0.586583
93057554	chr14:93057554:G:A	6.066e-08	-1.54759e-10	-1.16808
93057559	chr14:93057559:C:T	1.19747e-07	-1.54759e-10	-0.487978
93057674	chr14:93057674:C:T	3.47378e-08	-1.72553	-3.44535e-10
93058364	chr14:93058364:C:T	1.03661e-07	-1.54759e-10	-0.63223
93060402	chr14:93060402:A:G	7.50656e-08	-1.54759e-10	-0.954997
93060413	chr14:93060413:T:C	5.11136e-08	-1.54759e-10	-1.33931
93060893	chr14:93060893:T:C	1.53198e-07	-1.54759e-10	-0.241629
93061279	chr14:93061279:G:A	5.09051e-08	-1.54759e-10	-1.3434
93061457	chr14:93061457:T:C	3.23532e-08	-1.19057	-0.606075
93061517	chr14:93061517:G:A	9.94787e-08	-1.54759e-10	-0.673416
93061769	chr14:93061769:T:C	3.21045e-07	1.18381	-0.685592
93061915	chr14:93061915:G:A	1.71694e-07	-1.54759e-10	-0.127646
93061974	chr14:93061974:C:T	4.72379e-07	1.41219	-0.527764
93061989	chr14:93061989:T:C	3.81523e-08	-1.63177	-3.44535e-10
93062088	chr14:93062088:C:T	9.71466e-09	-1.72541	-1.27431
93062414	chr14:93062414:A:G	4.20967e-07	1.27824	-0.509046
93062457	chr14:93062457:T:G	1.01767e-08	-1.72333	-1.22993
93062643	chr14:93062643:TCAGAACATCATGCAGGA:T	8.15807e-08	-1.54759e-10	-0.871767
93062668	chr14:93062668:C:T	7.66209e-08	-1.54759e-10	-0.93449
93062669	chr14:93062669:A:T	7.56657e-08	-1.54759e-10	-0.947034
93062721	chr14:93062721:G:A	1.39871e-08	-1.66838	-0.966841
93062868	chr14:93062868:A:C	3.72851e-07	1.20105	-0.553226
93063352	chr14:93063352:C:G	8.07841e-08	-1.54759e-10	-0.881579
93063580	chr14:93063580:C:T	5.31318e-08	-1.54759e-10	-1.30058
93063899	chr14:93063899:G:A	7.95101e-08	-1.54759e-10	-0.897475
93064139	chr14:93064139:C:T	3.53849e-08	-1.70707	-3.44535e-10
93064280	chr14:93064280:C:T	1.35005e-07	-1.54759e-10	-0.368049
93065669	chr14:93065669:T:C	1.74255e-08	-1.36731	-1.04812
93065748	chr14:93065748:G:A	5.21268e-08	-1.54759e-10	-1.31968
93066034	chr14:93066034:T:C	5.13223e-08	-1.54759e-10	-1.33523
93066039	chr14:93066039:A:C	7.37979e-07	-1.54759e-10	1.33056
93066333	chr14:93066333:T:G	0.000664885	8.28764	-0.153626
93066335	chr14:93066335:T:G	0.00157615	9.2982	-0.301061
93066344	chr14:93066344:G:GC	6.91185e-08	-1.54759e-10	-1.03754
93066861	chr14:93066861:A:G	7.42371e-08	-1.54759e-10	-0.966096
93067220	chr14:93067220:G:A	5.24321e-08	-1.54759e-10	-1.31384
93067959	chr14:93067959:G:A	5.50216e-08	-1.54759e-10	-1.26563
93068082	chr14:93068082:G:A	6.26505e-08	-1.54759e-10	-1.13579
93068967	chr14:93068967:C:T	5.31272e-08	-1.54759e-10	-1.30067
93069077	chr14:93069077:C:G	5.07884e-08	-1.54759e-10	-1.34569
93070367	chr14:93070367:G:A	5.1716e-08	-1.54759e-10	-1.32759
93070455	chr14:93070455:T:C	2.69578e-08	-0.95851	-1.02058
93070462	chr14:93070462:C:T	6.10705e-08	-1.54759e-10	-1.16133
93070624	chr14:93070624:C:T	5.26937e-08	-1.54759e-10	-1.30886
93071694	chr14:93071694:T:C	7.34888e-08	-1.54759e-10	-0.976226
93071827	chr14:93071827:A:T	2.02237e-07	-1.54759e-10	0.0360812
93072067	chr14:93072067:G:A	8.53922e-08	-1.54759e-10	-0.826105
93072214	chr14:93072214:A:G	1.99068e-07	-1.54759e-10	0.0202893
93072611	chr14:93072611:T:C	3.25515e-08	-0.874445	-0.916091
93072718	chr14:93072718:G:A	0.00526111	10.0016	0.200912
93072950	chr14:93072950:G:A	1.3726e-07	-1.54759e-10	-0.351485
93073117	chr14:93073117:T:C	8.9385e-08	-1.54759e-10	-0.780407
93073248	chr14:93073248:C:A	1.35496e-07	-1.54759e-10	-0.364419
93074316	chr14:93074316:C:T	3.70863e-08	-1.66011	-3.44535e-10
93074650	chr14:93074650:G:A	5.14478e-08	-1.54759e-10	-1.33279
93075725	chr14:93075725:C:T	1.55355e-07	-1.54759e-10	-0.227649
93076336	chr14:93076336:A:G	0.000327028	8.72441	-1.29997
93076339	chr14:93076339:C:A	3.47402e-08	-1.72546	-3.44535e-10
93076501	chr14:93076501:C:T	5.71782e-08	-1.54759e-10	-1.22719
93076806	chr14:93076806:C:T	5.07803e-08	-1.54759e-10	-1.34585
93076865	chr14:93076865:C:T	0.001552	9.1834	-0.201706
93077160	chr14:93077160:T:C	3.51635e-08	-1.71335	-3.44535e-10
93077311	chr14:93077311:C:T	6.69738e-08	-1.06906	-3.44535e-10
93077404	chr14:93077404:G:A	5.16488e-08	-1.54759e-10	-1.32889
93077458	chr14:93077458:C:T	5.07933e-08	-1.54759e-10	-1.34559
93077791	chr14:93077791:C:T	7.87368e-08	-1.54759e-10	-0.907249
93077829	chr14:93077829:C:T	1.3713e-08	-1.34992	-1.3051
93078048	chr14:93078048:TATG:T	5.08963e-08	-1.54759e-10	-1.34357
93079535	chr14:93079535:A:G	3.51844e-08	-1.71276	-3.44535e-10
93079608	chr14:93079608:C:T	2.25613e-07	-1.54759e-10	0.145463
93079694	chr14:93079694:C:T	2.77719e-07	-1.54759e-10	0.353251
93080297	chr14:93080297:G:A	3.47538e-08	-1.72507	-3.44535e-10
93080370	chr14:93080370:A:G	5.09994e-08	-1.54759e-10	-1.34155
93080862	chr14:93080862:G:A	5.88488e-08	-1.54759e-10	-1.19839
93080955	chr14:93080955:T:C	7.65136e-05	7.31183	-1.33996
93081251	chr14:93081251:T:C	3.49125e-08	-1.72051	-3.44535e-10
93082381	chr14:93082381:G:A	3.47444e-08	-1.72534	-3.44535e-10
93082393	chr14:93082393:A:G	2.06183e-08	-1.05572	-1.19146
93082447	chr14:93082447:CT:C	5.10023e-08	-1.54759e-10	-1.34149
93082728	chr14:93082728:A:G	0.000106909	7.652	-1.34562
93082767	chr14:93082767:T:C	0.00496827	9.58686	0.558363
93082896	chr14:93082896:C:T	0.000335787	8.75786	-1.30698
93082907	chr14:93082907:G:A	6.55799e-08	-1.54759e-10	-1.09009
93083151	chr14:93083151:C:T	9.1555e-08	-1.54759e-10	-0.75642
93083257	chr14:93083257:G:A	5.18355e-08	-1.54759e-10	-1.32528
93083664	chr14:93083664:G:A	5.39965e-06	3.43371	-0.112983
93083740	chr14:93083740:G:A	9.30708e-08	-1.54759e-10	-0.739999
93083748	chr14:93083748:G:A	4.15364e-08	-1.67104	0.124253
93084341	chr14:93084341:G:T	3.47449e-08	-1.72533	-3.44535e-10
93084721	chr14:93084721:C:T	3.47945e-08	-1.7239	-3.44535e-10
93084860	chr14:93084860:C:T	0.00155969	9.522	-0.53536
93085106	chr14:93085106:G:A	3.47345e-08	-1.72563	-3.44535e-10
93085365	chr14:93085365:C:T	5.58319e-08	-1.54759e-10	-1.25101
93085551	chr14:93085551:C:T	8.59878e-08	-1.54759e-10	-0.819153
93085867	chr14:93085867:C:T	7.30859e-08	-1.54759e-10	-0.981723
93085953	chr14:93085953:G:C	1.06717e-08	-1.7256	-1.18016
93086274	chr14:93086274:C:T	1.01714e-08	-1.67083	-1.28295
93086596	chr14:93086596:A:ACATG	6.97205e-07	-1.54759e-10	1.27372
93086841	chr14:93086841:C:A	3.26949e-07	-1.54759e-10	0.516444
93087371	chr14:93087371:A:G	1.44894e-08	-1.59838	-1.00156
93087873	chr14:93087873:G:A	1.57625e-07	-1.29988	1.08674
93087896	chr14:93087896:C:T	9.27328e-07	-1.49784	3.05679
93087981	chr14:93087981:G:A	1.01037e-07	-1.54759e-10	-0.65787
93088074	chr14:93088074:C:T	1.68188e-07	-1.42554	1.27726
93088163	chr14:93088163:C:T	3.47201e-07	-1.49952	2.07606
93088316	chr14:93088316:A:C	6.81923e-08	-1.54759e-10	-1.05103
93088486	chr14:93088486:G:A	3.39419e-07	-1.54759e-10	0.553876
93088789	chr14:93088789:G:A	2.13605e-07	-1.54759e-10	0.0907695
93088882	chr14:93088882:C:T	3.49936e-08	-1.71819	-3.44535e-10
93089158	chr14:93089158:G:A	1.5037e-07	-1.46596	1.2057
93089186	chr14:93089186:A:G	1.56641e-08	-1.48071	-1.04128
93089313	chr14:93089313:C:T	9.00629e-08	-1.54759e-10	-0.772851
93089372	chr14:93089372:C:A	3.6746e-08	-1.66933	-3.44535e-10
93089818	chr14:93089818:A:T	5.07945e-08	-1.54759e-10	-1.34557
93090107	chr14:93090107:A:G	1.09171e-07	-1.54759e-10	-0.580445
93090209	chr14:93090209:C:T	1.23597e-08	-1.72071	-1.03821
93090236	chr14:93090236:G:A	5.31619e-08	-1.54759e-10	-1.30002
93090314	chr14:93090314:C:T	5.16857e-08	-1.32818	-3.44535e-10
93090388	chr14:93090388:G:T	5.64012e-08	-1.54759e-10	-1.24087
93090448	chr14:93090448:T:C	3.61274e-08	-1.68631	-3.44535e-10
93090453	chr14:93090453:C:A	5.49637e-08	-1.69851	0.431821
93090469	chr14:93090469:T:G	5.25373e-08	-1.54759e-10	-1.31184
93091452	chr14:93091452:C:T	5.69294e-08	-1.54759e-10	-1.23155
93091700	chr14:93091700:C:T	7.34619e-08	-1.54759e-10	-0.976593
93091809	chr14:93091809:T:C	9.26864e-08	-1.11429	0.370155
93091881	chr14:93091881:C:T	1.88711e-07	-0.0331425	-3.44535e-10
93092048	chr14:93092048:A:G	1.26874e-08	-1.44875	-1.284
93092108	chr14:93092108:G:T	1.56312e-08	-1.53366	-0.99043
93092425	chr14:93092425:T:C	1.2822e-08	-1.44097	-1.28123
93092429	chr14:93092429:C:T	5.60506e-08	-1.54759e-10	-1.24711
93092460	chr14:93092460:T:C	6.4432e-08	-1.69956	0.591815
93092711	chr14:93092711:C:G	2.46562e-07	-1.54759e-10	0.234253
93092900	chr14:93092900:G:A	4.87696e-07	-1.54759e-10	0.916333
93092941	chr14:93092941:G:A	2.30868e-07	-1.48178	1.65026
93093110	chr14:93093110:G:A	5.36033e-08	-1.54759e-10	-1.29175
93093337	chr14:93093337:C:T	8.36217e-08	-1.54759e-10	-0.847056
93093406	chr14:93093406:C:T	1.00731e-08	-1.62018	-1.34331
93093453	chr14:93093453:C:T	3.17614e-07	-1.54759e-10	0.487477
93093632	chr14:93093632:G:T	5.04829e-08	-1.53245	0.180722
93094097	chr14:93094097:G:A	2.43654e-07	-1.54759e-10	0.222391
93094392	chr14:93094392:G:A	1.06e-08	-1.71729	-1.19522
93094763	chr14:93094763:G:C	3.17614e-07	-1.54759e-10	0.487477
93094870	chr14:93094870:C:T	9.82336e-09	-1.71984	-1.26876
93094957	chr14:93094957:T:C	1.08784e-08	-1.69328	-1.1933
93094960	chr14:93094960:G:A	1.08764e-08	-1.69346	-1.1933
93095075	chr14:93095075:A:G	1.09343e-08	-1.69126	-1.1902
93095393	chr14:93095393:C:T	3.47616e-08	-1.72485	-3.44535e-10
93095530	chr14:93095530:AC:A	1.01159e-08	-1.70828	-1.25097
93095552	chr14:93095552:G:A	1.08982e-08	-1.71073	-1.17403
93095813	chr14:93095813:G:A	1.364e-07	-1.54759e-10	-0.357765
93095845	chr14:93095845:AC:A	5.88255e-07	-1.54759e-10	1.1038
93095979	chr14:93095979:T:C	5.31992e-08	-1.54759e-10	-1.29932
93096077	chr14:93096077:A:G	5.30615e-08	-1.54759e-10	-1.30191
93096160	chr14:93096160:G:A	3.66843e-08	-1.67101	-3.44535e-10
93096510	chr14:93096510:C:T	1.3239e-08	-1.43051	-1.25968
93096743	chr14:93096743:C:T	7.03633e-07	-1.54759e-10	1.2829
93097223	chr14:93097223:G:C	3.24484e-08	-1.61739	-0.176322
93097224	chr14:93097224:C:A	3.20703e-08	-1.62237	-0.183062
93097444	chr14:93097444:T:C	1.31121e-08	-1.44062	-1.25921
93097516	chr14:93097516:C:T	2.09078e-07	-1.54759e-10	0.0693481
93097577	chr14:93097577:C:T	3.74651e-08	-1.64995	-3.44535e-10
93097584	chr14:93097584:T:C	6.38867e-07	-1.54759e-10	1.18634
93097683	chr14:93097683:C:T	1.41882e-08	-1.30636	-1.31459
93097746	chr14:93097746:T:C	1.66714e-08	-1.18062	-1.27904
93097919	chr14:93097919:G:A	1.17704e-08	-1.61091	-1.19686
93097935	chr14:93097935:G:A	1.37765e-08	-1.33761	-1.31278
93098004	chr14:93098004:C:T	1.36501e-08	-1.34666	-1.31295
93098302	chr14:93098302:A:G	1.33961e-08	-1.37001	-1.30838
93098345	chr14:93098345:T:C	4.16586e-08	-1.40603	-0.13782
93098871	chr14:93098871:A:G	1.41656e-08	-1.29418	-1.32837
93099227	chr14:93099227:C:T	6.00916e-08	-1.54759e-10	-1.17749
93099471	chr14:93099471:A:G	1.28272e-08	-1.5155	-1.20629
93099596	chr14:93099596:G:C	3.64195e-08	-1.67826	-3.44535e-10
93100202	chr14:93100202:C:A	1.15891e-07	-1.54759e-10	-0.520709
93100208	chr14:93100208:G:C	5.31432e-08	-1.54759e-10	-1.30037
93101094	chr14:93101094:T:C	6.13732e-08	-1.54759e-10	-1.15639
93101522	chr14:93101522:A:T	1.46938e-08	-1.27788	-1.30806
93101534	chr14:93101534:A:C	1.44129e-08	-1.29223	-1.31301
93101565	chr14:93101565:G:A	5.36987e-08	-1.54759e-10	-1.28997
93101647	chr14:93101647:G:T	1.86591e-07	-1.54759e-10	-0.0444379
93101656	chr14:93101656:C:T	5.73419e-08	-1.54759e-10	-1.22433
93102132	chr14:93102132:G:A	1.54015e-08	-1.23199	-1.3069
93102225	chr14:93102225:C:G	4.49069e-08	-1.46877	-3.44535e-10
93102361	chr14:93102361:C:G	1.07037e-07	-1.54759e-10	-0.600181
93102396	chr14:93102396:G:A	3.81396e-08	-1.60013	-0.0319776
93102499	chr14:93102499:G:A	1.45055e-08	-1.28263	-1.3162
93102714	chr14:93102714:C:T	1.16028e-07	-1.54759e-10	-0.519531
93102954	chr14:93102954:G:T	5.24647e-08	-1.54759e-10	-1.31322
93103055	chr14:93103055:G:A	5.21392e-08	-1.54759e-10	-1.31944
93103083	chr14:93103083:A:G	1.53172e-08	-1.48341	-1.06097
93103186	chr14:93103186:T:G	1.42274e-08	-1.31212	-1.30607
93103334	chr14:93103334:G:A	1.50921e-08	-1.27035	-1.28884
93103344	chr14:93103344:G:A	6.94656e-07	-1.54759e-10	1.27006
93103763	chr14:93103763:G:A	5.71825e-08	-1.54759e-10	-1.22711
93103900	chr14:93103900:G:A	5.31669e-08	-1.54759e-10	-1.29992
93103994	chr14:93103994:C:T	1.1358e-07	-1.54759e-10	-0.540851
93104033	chr14:93104033:G:A	3.46407e-08	-1.58029	-0.148043
93104093	chr14:93104093:C:T	4.89635e-08	-1.38228	-3.44535e-10
93104151	chr14:93104151:C:T	2.55086e-07	-1.54759e-10	0.26824
93104279	chr14:93104279:A:C	5.38224e-08	-1.54759e-10	-1.28767
93104342	chr14:93104342:T:C	9.12366e-09	-1.72444	-1.33805
93104357	chr14:93104357:C:T	1.90875e-08	-1.70143	-0.622899
93104864	chr14:93104864:C:T	3.55739e-08	-1.70175	-3.44535e-10
93106297	chr14:93106297:C:T	3.44406e-07	-1.54759e-10	0.568461
93106468	chr14:93106468:T:C	1.6519e-07	-1.54759e-10	-0.166266
93106510	chr14:93106510:T:C	1.45274e-08	-1.30981	-1.28751
93106569	chr14:93106569:G:A	1.1833e-07	-1.54759e-10	-0.499879
93106587	chr14:93106587:T:G	5.40436e-08	-1.28357	-3.44535e-10
93106634	chr14:93106634:T:C	5.32554e-08	-1.54759e-10	-1.29826
93107069	chr14:93107069:T:C	3.48596e-07	-1.54759e-10	0.580556
93107345	chr14:93107345:T:C	6.01601e-08	-1.54759e-10	-1.17635
93107479	chr14:93107479:C:T	1.02125e-08	-1.61961	-1.33014
93107555	chr14:93107555:C:A	5.36938e-08	-1.54759e-10	-1.29006
93107625	chr14:93107625:C:T	2.83351e-07	-1.54759e-10	0.373326
93107701	chr14:93107701:C:T	3.93866e-08	-1.59993	-3.44535e-10
93107821	chr14:93107821:A:G	5.79207e-08	-1.54759e-10	-1.21428
93107914	chr14:93107914:G:A	5.25321e-08	-1.54759e-10	-1.31193
93108146	chr14:93108146:G:A	6.02615e-08	-1.54759e-10	-1.17467
93108289	chr14:93108289:C:T	1.18804e-08	-1.45262	-1.34585
93108636	chr14:93108636:G:A	2.39e-07	-1.54759e-10	0.203104
93109189	chr14:93109189:A:T	5.23634e-08	-1.54759e-10	-1.31515
93109317	chr14:93109317:T:C	1.31156e-08	-1.38207	-1.31749
93109328	chr14:93109328:G:A	3.40504e-07	-1.54759e-10	0.557067
93109370	chr14:93109370:C:T	5.27e-08	-1.54759e-10	-1.30874
93109967	chr14:93109967:C:T	3.82976e-08	-1.62797	-3.44535e-10
93110031	chr14:93110031:G:A	5.08541e-08	-1.54759e-10	-1.3444
93110130	chr14:93110130:G:A	1.27333e-08	-1.54269	-1.18645
93110136	chr14:93110136:T:C	1.27465e-08	-1.53714	-1.19096
93110173	chr14:93110173:A:G	5.17712e-08	-1.54759e-10	-1.32653
93110198	chr14:93110198:T:C	1.15351e-08	-1.49229	-1.33568
93110247	chr14:93110247:C:A	1.26111e-08	-1.54708	-1.1917
93110436	chr14:93110436:G:A	5.48197e-08	-1.54759e-10	-1.26931
93110472	chr14:93110472:T:C	1.22748e-08	-1.60215	-1.16366
93110533	chr14:93110533:G:A	3.81147e-08	-1.63276	-3.44535e-10
93110624	chr14:93110624:T:C	1.19672e-08	-1.58316	-1.20803
93110724	chr14:93110724:T:C	7.35759e-08	-1.54759e-10	-0.975041
93110746	chr14:93110746:A:G	3.86473e-08	-1.61888	-3.44535e-10
93111042	chr14:93111042:C:T	6.58774e-07	-1.54759e-10	1.21702
93111486	chr14:93111486:G:A	6.27206e-07	-1.54759e-10	1.16792
93111643	chr14:93111643:G:A	1.77053e-08	-1.68212	-0.717374
93111742	chr14:93111742:G:A	5.26573e-08	-1.54759e-10	-1.30955
93111821	chr14:93111821:G:A	1.27522e-08	-1.52937	-1.19829
93112033	chr14:93112033:G:A	1.2739e-08	-1.55257	-1.17613
93112284	chr14:93112284:C:T	5.71974e-08	-1.54759e-10	-1.22685
93112343	chr14:93112343:A:T	5.45249e-08	-1.54759e-10	-1.2747
93112361	chr14:93112361:C:T	5.34331e-08	-1.54759e-10	-1.29493
93112377	chr14:93112377:C:G	3.66144e-08	-1.67292	-3.44535e-10
93112471	chr14:93112471:G:A	5.81795e-08	-1.54759e-10	-1.20983
93113116	chr14:93113116:C:T	1.23258e-07	-0.45908	-3.44535e-10
93113272	chr14:93113272:C:T	7.62032e-08	-1.54759e-10	-0.939956
93113582	chr14:93113582:T:C	1.20048e-08	-1.58574	-1.20231
93113919	chr14:93113919:A:C	1.26996e-08	-1.53916	-1.19263
93114425	chr14:93114425:G:C	5.25503e-08	-1.54759e-10	-1.31159
93114726	chr14:93114726:C:T	5.26556e-08	-1.54759e-10	-1.30959
93115493	chr14:93115493:C:A	2.23438e-08	-1.59177	-0.57504
93115749	chr14:93115749:T:C	1.19706e-08	-1.5984	-1.1925
93116045	chr14:93116045:C:T	6.35882e-07	-1.54759e-10	1.18165
93116274	chr14:93116274:GC:G	6.28622e-08	-1.54759e-10	-1.13241
93116350	chr14:93116350:C:T	3.99517e-08	-1.58569	-3.44535e-10
93116518	chr14:93116518:A:G	5.45643e-08	-1.54759e-10	-1.27398
93116659	chr14:93116659:G:A	4.83452e-07	-1.54759e-10	0.907592
93116724	chr14:93116724:G:A	1.27828e-08	-1.52747	-1.19779
93116964	chr14:93116964:T:A	5.08686e-08	-1.54759e-10	-1.34411
93117126	chr14:93117126:T:C	1.21458e-08	-1.57819	-1.19818
93117216	chr14:93117216:A:G	1.20813e-08	-1.57941	-1.20229
93117232	chr14:93117232:A:G	1.22617e-08	-1.56581	-1.20107
93117413	chr14:93117413:T:C	3.56701e-08	-1.69905	-3.44535e-10
93117589	chr14:93117589:G:A	3.84663e-08	-1.62358	-3.44535e-10
93117787	chr14:93117787:G:A	5.07985e-08	-1.54759e-10	-1.34549
93117969	chr14:93117969:G:A	5.85213e-08	-1.54759e-10	-1.20397
93118022	chr14:93118022:C:T	6.3532e-08	-1.54759e-10	-1.12182
93118056	chr14:93118056:G:A	7.22172e-08	-1.54759e-10	-0.993682
93118131	chr14:93118131:A:G	6.43804e-07	-1.54759e-10	1.19403
93118153	chr14:93118153:A:G	5.24875e-08	-1.54759e-10	-1.31278
93118230	chr14:93118230:C:T	1.04726e-07	-1.54759e-10	-0.622015
93118486	chr14:93118486:G:A	5.51852e-08	-1.54759e-10	-1.26266
93118774	chr14:93118774:C:T	6.52871e-07	-1.54759e-10	1.20802
93118776	chr14:93118776:C:T	1.15064e-08	-1.48495	-1.3455
93118783	chr14:93118783:G:A	6.51143e-07	-1.54759e-10	1.20537
93118968	chr14:93118968:G:A	5.32164e-08	-1.54759e-10	-1.29899
93119169	chr14:93119169:G:A	1.09509e-08	-1.5382	-1.34174
93119567	chr14:93119567:C:T	1.13404e-08	-1.49974	-1.34525
93119639	chr14:93119639:G:A	5.23302e-08	-1.54759e-10	-1.31579
93119738	chr14:93119738:C:T	8.14471e-08	-1.54759e-10	-0.873406
93119943	chr14:93119943:G:A	5.58884e-07	-1.54759e-10	1.05258
93120005	chr14:93120005:A:G	5.12314e-08	-1.54759e-10	-1.33701
93120720	chr14:93120720:A:G	1.13202e-08	-1.50164	-1.34513
93120771	chr14:93120771:A:G	5.46131e-08	-1.54759e-10	-1.27308
93120910	chr14:93120910:G:A	8.77077e-08	-1.54759e-10	-0.79935
93121300	chr14:93121300:G:A	6.52717e-08	-1.54759e-10	-1.0948
93121358	chr14:93121358:G:A	3.77589e-08	-1.3087	-0.333437
93121527	chr14:93121527:C:A	3.70535e-07	-1.54759e-10	0.641587
93121786	chr14:93121786:C:T	2.0526e-08	-1.67009	-0.581582
93121903	chr14:93121903:C:T	7.04903e-08	-1.54759e-10	-1.01788
93121941	chr14:93121941:T:G	1.38251e-08	-1.51945	-1.12742
93121960	chr14:93121960:C:T	3.64885e-08	-1.67636	-3.44535e-10
93122182	chr14:93122182:G:A	3.47152e-07	-1.54759e-10	0.576403
93122314	chr14:93122314:G:C	3.59083e-07	-1.54759e-10	0.610195
93122898	chr14:93122898:C:T	1.23761e-07	-1.54759e-10	-0.455007
93122908	chr14:93122908:C:T	1.949e-08	-1.65827	-0.645187
93122965	chr14:93122965:G:A	4.81072e-07	-1.54759e-10	0.902658
93123039	chr14:93123039:C:T	1.31475e-07	-1.54759e-10	-0.394541
93123075	chr14:93123075:G:C	1.0479e-08	-1.63136	-1.29262
93123123	chr14:93123123:G:A	5.43854e-08	-1.54759e-10	-1.27726
93123372	chr14:93123372:G:A	1.06545e-08	-1.60699	-1.30039
93123429	chr14:93123429:G:A	5.74586e-08	-1.54759e-10	-1.22229
93123587	chr14:93123587:GT:G	7.10684e-08	-1.54759e-10	-1.00972
93123620	chr14:93123620:A:C	1.32366e-08	-1.50564	-1.18473
93123737	chr14:93123737:G:A	5.10123e-08	-1.54759e-10	-1.34129
93124101	chr14:93124101:C:T	5.43205e-08	-1.54759e-10	-1.27846
93124242	chr14:93124242:C:T	5.19817e-08	-1.54759e-10	-1.32247
93124543	chr14:93124543:T:C	5.92035e-08	-1.54759e-10	-1.19238
93124550	chr14:93124550:T:G	3.57899e-08	-1.69569	-3.44535e-10
93124589	chr14:93124589:C:T	5.1239e-08	-1.54759e-10	-1.33686
93124712	chr14:93124712:T:G	5.10661e-08	-1.54759e-10	-1.34024
93125163	chr14:93125163:G:A	1.35763e-08	-1.46545	-1.19958
93125328	chr14:93125328:A:G	1.58841e-08	-1.72568	-0.782364
93125423	chr14:93125423:G:A	5.14813e-08	-1.54759e-10	-1.33214
93125515	chr14:93125515:G:A	3.6883e-08	-1.66561	-3.44535e-10
93125570	chr14:93125570:T:C	5.09313e-08	-1.54759e-10	-1.34288
93125592	chr14:93125592:G:A	5.45584e-08	-1.54759e-10	-1.27409
93125621	chr14:93125621:C:T	4.26478e-08	-1.52038	-3.44535e-10
93125748	chr14:93125748:G:A	3.48441e-08	-1.72248	-3.44535e-10
93126722	chr14:93126722:T:C	1.31575e-08	-1.46973	-1.22664
93126757	chr14:93126757:T:C	6.30308e-08	-1.54759e-10	-1.12974
93126813	chr14:93126813:C:T	7.3967e-08	-1.54759e-10	-0.96974
93126887	chr14:93126887:C:T	3.6221e-08	-1.68372	-3.44535e-10
93127250	chr14:93127250:G:A	1.22033e-08	-1.5406	-1.23105
93127263	chr14:93127263:T:C	1.0002e-08	-1.67608	-1.2945
93127382	chr14:93127382:T:C	1.67479e-08	-1.25193	-1.20316
93127504	chr14:93127504:T:C	6.47186e-08	-1.54759e-10	-1.10331
93127540	chr14:93127540:A:G	2.15225e-08	-0.86328	-1.34098
93127613	chr14:93127613:C:T	1.50953e-08	-1.48731	-1.07166
93127667	chr14:93127667:C:A	1.09203e-07	-1.54759e-10	-0.580155
93127671	chr14:93127671:T:G	1.26904e-08	-1.46556	-1.26695
93127926	chr14:93127926:C:T	7.17357e-08	-1.54759e-10	-1.00037
93128444	chr14:93128444:C:T	1.8665e-08	-1.28649	-1.06021
93128454	chr14:93128454:C:T	4.19234e-08	-1.53751	-3.44535e-10
93128673	chr14:93128673:C:T	7.61853e-08	-1.54759e-10	-0.940191
93128785	chr14:93128785:C:T	1.04307e-08	-1.59166	-1.33694
93128842	chr14:93128842:A:C	1.69228e-07	-1.54759e-10	-0.14211
93128918	chr14:93128918:A:C	3.78068e-07	-1.54759e-10	0.661715
93129262	chr14:93129262:T:C	1.16886e-08	-1.54913	-1.26562
93129594	chr14:93129594:A:G	6.50417e-08	-1.54759e-10	-1.09833
93129740	chr14:93129740:A:G	1.22969e-08	-1.49328	-1.27073
93129911	chr14:93129911:A:G	9.96741e-09	-1.71555	-1.25849
93129918	chr14:93129918:A:T	1.07922e-08	-1.60987	-1.28467
93129970	chr14:93129970:C:T	8.50672e-08	-1.72551	0.89559
93130955	chr14:93130955:G:A	6.36015e-08	-1.54759e-10	-1.12072
93131062	chr14:93131062:C:T	5.24067e-08	-1.54759e-10	-1.31432
93131063	chr14:93131063:A:G	1.51357e-08	-1.42953	-1.12677
93131589	chr14:93131589:A:G	4.90531e-08	-1.38046	-3.44535e-10
93131638	chr14:93131638:C:T	5.86821e-08	-1.20123	-3.44535e-10
93132133	chr14:93132133:A:C	5.53554e-08	-1.25959	-3.44535e-10
93132148	chr14:93132148:G:A	5.28986e-08	-1.54759e-10	-1.30498
93132291	chr14:93132291:T:TGGA	1.89624e-07	-1.54759e-10	-0.0283188
93132294	chr14:93132294:T:TTCACCA	2.01461e-07	-1.54759e-10	0.0322348
93132296	chr14:93132296:GTATTT:G	1.9214e-07	-1.54759e-10	-0.0151365
93132403	chr14:93132403:G:A	6.27257e-08	-1.54759e-10	-1.13459
93133130	chr14:93133130:C:T	5.29184e-08	-1.54759e-10	-1.30461
93133411	chr14:93133411:G:A	2.29454e-08	-1.52524	-0.615
93134726	chr14:93134726:A:G	1.08656e-08	-1.6737	-1.21406
93135141	chr14:93135141:C:T	1.75664e-07	-1.54759e-10	-0.104784
93135735	chr14:93135735:G:A	3.7901e-08	-1.63838	-3.44535e-10
93135884	chr14:93135884:T:C	5.83888e-08	-1.54759e-10	-1.20624
93135991	chr14:93135991:C:T	3.05917e-08	-1.52693	-0.3257
93136156	chr14:93136156:G:T	5.21501e-07	-1.54759e-10	0.983351
93136635	chr14:93136635:C:T	1.0665e-08	-1.63064	-1.27576
93136717	chr14:93136717:C:T	1.97081e-07	-1.54759e-10	0.0102571
93136756	chr14:93136756:G:A	3.20551e-08	-0.703877	-1.10203
93136901	chr14:93136901:C:G	1.12467e-08	-1.50904	-1.34424
93137051	chr14:93137051:A:G	1.08928e-08	-1.61725	-1.26801
93137141	chr14:93137141:C:T	1.06548e-08	-1.63335	-1.27399
93137211	chr14:93137211:T:C	1.06224e-08	-1.63386	-1.27653
93137215	chr14:93137215:G:A	1.06763e-08	-1.6288	-1.27653
93137235	chr14:93137235:A:G	1.06855e-08	-1.6291	-1.27537
93137444	chr14:93137444:A:G	1.36428e-08	-1.43809	-1.22205
93138185	chr14:93138185:C:T	3.95598e-08	-1.59555	-3.44535e-10
93138718	chr14:93138718:A:C	6.58495e-07	-1.54759e-10	1.2166
93138732	chr14:93138732:T:C	1.14098e-08	-1.5683	-1.27059
93138788	chr14:93138788:G:C	6.96321e-07	-1.54759e-10	1.27245
93138911	chr14:93138911:C:T	2.90955e-08	-1.58045	-0.322328
93139029	chr14:93139029:A:G	2.83328e-08	-1.47969	-0.449648
93139368	chr14:93139368:T:A	1.24995e-08	-1.47001	-1.27766
93139613	chr14:93139613:T:G	3.36997e-08	-0.526797	-1.22907
93139697	chr14:93139697:C:A	1.86427e-08	-1.04051	-1.3074
93139823	chr14:93139823:T:C	8.05143e-08	-1.49828	0.61336
93139877	chr14:93139877:C:A	6.52466e-08	-1.54759e-10	-1.09519
93139969	chr14:93139969:T:C	4.22289e-08	-1.53026	-3.44535e-10
93140209	chr14:93140209:C:T	6.63724e-08	-1.54759e-10	-1.07808
93140230	chr14:93140230:A:G	5.10731e-08	-1.54759e-10	-1.3401
93140305	chr14:93140305:C:A	6.75874e-08	-1.56839	0.508448
93140403	chr14:93140403:A:G	1.9257e-08	-1.22915	-1.08633
93140411	chr14:93140411:C:T	7.16395e-08	-1.50832	0.506608
93140557	chr14:93140557:T:C	7.07075e-08	0.302527	-1.31733
93140726	chr14:93140726:C:T	6.80894e-08	-1.54345	0.490915
93140739	chr14:93140739:G:A	5.27297e-08	-1.54759e-10	-1.30818
93140790	chr14:93140790:C:G	8.80614e-08	-1.39096	0.595631
93141147	chr14:93141147:G:A	6.36428e-08	-1.57497	0.454899
93141342	chr14:93141342:C:T	6.48453e-08	-1.54615	0.444796
93141502	chr14:93141502:C:A	1.23765e-08	-1.45322	-1.30433
93141503	chr14:93141503:C:A	1.24156e-08	-1.44753	-1.30687
93141645	chr14:93141645:C:T	6.62047e-08	-1.53009	0.449479
93141701	chr14:93141701:A:G	3.90402e-08	-1.60877	-3.44535e-10
93141722	chr14:93141722:C:G	4.03061e-08	-1.57686	-3.44535e-10
93141823	chr14:93141823:C:T	4.10469e-08	-1.55864	-3.44535e-10
93142104	chr14:93142104:T:C	2.22504e-08	-1.57053	-0.600468
93142291	chr14:93142291:G:A	4.04162e-07	-1.54759e-10	0.728456
93142572	chr14:93142572:T:C	9.33897e-08	-1.54759e-10	-0.736578
93143040	chr14:93143040:C:T	3.98955e-08	-0.711552	-0.875544
93143304	chr14:93143304:C:T	1.52682e-07	-1.54759e-10	-0.244999
93143312	chr14:93143312:C:T	1.16292e-08	-1.50128	-1.31856
93143370	chr14:93143370:C:T	1.14063e-08	-1.52642	-1.31277
93143596	chr14:93143596:C:T	1.15535e-08	-1.50736	-1.31901
93143668	chr14:93143668:G:A	5.36767e-08	-1.54759e-10	-1.29038
93143846	chr14:93143846:C:T	1.20672e-08	-1.47694	-1.30593
93143996	chr14:93143996:T:C	1.61472e-08	-1.30596	-1.18566
93144060	chr14:93144060:G:A	5.69056e-07	-1.54759e-10	1.07062
93144459	chr14:93144459:A:G	5.85322e-08	-1.53982	0.336036
93144597	chr14:93144597:G:A	5.24331e-08	-1.54759e-10	-1.31382
93144634	chr14:93144634:G:A	4.44602e-08	-1.47876	-3.44535e-10
93144665	chr14:93144665:A:G	5.51066e-08	-1.54759e-10	-1.26409
93144724	chr14:93144724:A:G	5.85499e-08	-1.5562	0.35272
93144817	chr14:93144817:C:T	4.59172e-07	-1.54759e-10	0.856066
93144898	chr14:93144898:T:C	5.7249e-08	-1.55765	0.331706
93145077	chr14:93145077:C:T	5.97237e-08	-1.5385	0.354871
93145117	chr14:93145117:T:C	5.86859e-08	-1.55788	0.356716
93145190	chr14:93145190:T:G	5.93937e-08	-1.56063	0.371457
93145322	chr14:93145322:C:T	5.85609e-08	-1.5354	0.332104
93145333	chr14:93145333:C:T	4.28793e-08	-1.51497	-3.44535e-10
93145536	chr14:93145536:T:C	5.09091e-08	-1.63089	0.287574
93145580	chr14:93145580:C:T	5.72665e-08	-1.54759e-10	-1.22564
93145581	chr14:93145581:G:A	3.86817e-08	-1.61799	-3.44535e-10
93145703	chr14:93145703:C:T	5.45521e-08	-1.54759e-10	-1.2742
93145715	chr14:93145715:C:T	4.5539e-07	-1.54759e-10	0.847795
93145750	chr14:93145750:G:A	5.86886e-07	-1.54759e-10	1.10147
93145851	chr14:93145851:A:G	5.5876e-07	-1.54759e-10	1.05236
93146153	chr14:93146153:C:CAG	3.91431e-08	-1.55842	-0.0477134
93146199	chr14:93146199:A:G	4.84942e-08	-1.63371	0.241795
93146232	chr14:93146232:A:AG	3.55774e-08	-1.70165	-3.44535e-10
93146424	chr14:93146424:C:T	2.41014e-07	-1.35423	1.56572
93146514	chr14:93146514:A:G	7.20754e-08	-1.48473	0.489078
93146539	chr14:93146539:T:C	6.58632e-08	-1.54759e-10	-1.08578
93146570	chr14:93146570:C:T	1.41146e-07	0.971624	-1.29519
93146972	chr14:93146972:T:C	2.17274e-07	-1.26726	1.37506
93147054	chr14:93147054:C:T	1.66081e-07	0.405035	-0.565916
93147096	chr14:93147096:C:T	1.81665e-07	0.661069	-0.732264
93147128	chr14:93147128:G:T	1.84784e-07	0.728578	-0.782748
93147275	chr14:93147275:G:A	2.06563e-07	-1.54759e-10	0.0572474
93147357	chr14:93147357:A:T	9.57685e-09	-1.72566	-1.28835
93147568	chr14:93147568:C:T	6.74015e-08	-0.685066	-0.377626
93147668	chr14:93147668:T:C	4.62281e-08	-0.227368	-1.2124
93147717	chr14:93147717:C:A	1.5447e-08	-1.6133	-0.92265
93147951	chr14:93147951:G:A	6.96311e-08	-1.54759e-10	-1.03015
93148191	chr14:93148191:G:T	5.07879e-08	-1.54759e-10	-1.3457
93148210	chr14:93148210:G:A	3.09934e-08	-0.610861	-1.22873
93148373	chr14:93148373:G:T	9.37085e-09	-1.69104	-1.34471
93148520	chr14:93148520:G:A	1.03655e-08	-1.67647	-1.25841
93148560	chr14:93148560:A:G	1.01895e-08	-1.69487	-1.25713
93148656	chr14:93148656:C:T	3.15096e-08	-0.599188	-1.22388
93148660	chr14:93148660:A:G	9.99557e-09	-1.68219	-1.28902
93148782	chr14:93148782:T:C	3.68115e-08	-1.66755	-3.44535e-10
93149028	chr14:93149028:G:T	5.07841e-08	-1.54759e-10	-1.34578
93149120	chr14:93149120:C:T	1.00965e-08	-1.67995	-1.28122
93149131	chr14:93149131:A:C	3.55758e-08	-1.7017	-3.44535e-10
93149159	chr14:93149159:G:T	5.08691e-08	-1.54759e-10	-1.3441
93149202	chr14:93149202:G:C	9.39622e-09	-1.68971	-1.34334
93149249	chr14:93149249:G:A	5.51147e-08	-1.54759e-10	-1.26394
93149262	chr14:93149262:A:G	9.46579e-09	-1.6866	-1.33907
93149283	chr14:93149283:G:A	5.98735e-08	-1.54759e-10	-1.18112
93149302	chr14:93149302:C:T	2.5947e-07	-1.54759e-10	0.285282
93149370	chr14:93149370:G:T	8.56273e-08	-1.54759e-10	-0.823355
93149544	chr14:93149544:G:A	7.88325e-08	-0.307694	-0.59834
93149682	chr14:93149682:G:A	2.86001e-07	-0.439581	0.822216
93150384	chr14:93150384:GA:G	8.33595e-08	-1.54759e-10	-0.850197
93150503	chr14:93150503:T:C	3.16137e-08	-0.533307	-1.28646
93150611	chr14:93150611:A:T	3.00942e-08	-0.577449	-1.29158
93150681	chr14:93150681:G:A	8.351e-08	-1.54759e-10	-0.848393
93150701	chr14:93150701:G:C	1.03598e-07	-0.691052	0.0582085
93150780	chr14:93150780:A:G	3.26686e-08	-0.515771	-1.27118
93150866	chr14:93150866:C:T	3.22427e-08	-0.52751	-1.27256
93150915	chr14:93150915:G:A	3.25037e-08	-0.512835	-1.27917
93150989	chr14:93150989:A:T	6.79071e-08	-0.854542	-0.200677
93151053	chr14:93151053:A:AG	2.8958e-08	-0.630597	-1.27692
93151157	chr14:93151157:A:G	3.01233e-08	-0.598739	-1.26932
93151258	chr14:93151258:C:T	3.00494e-08	-0.603286	-1.26723
93151472	chr14:93151472:A:G	2.9196e-08	-0.611518	-1.28781
93151484	chr14:93151484:C:T	2.976e-08	-0.59625	-1.28395
93151566	chr14:93151566:C:G	2.90922e-08	-0.62946	-1.27343
93151572	chr14:93151572:C:T	5.58269e-08	-1.54759e-10	-1.2511
93151594	chr14:93151594:A:G	2.85345e-08	-0.641241	-1.281
93151640	chr14:93151640:T:C	2.77515e-08	-0.660807	-1.28926
93151712	chr14:93151712:G:A	2.71489e-08	-0.695013	-1.27701
93151742	chr14:93151742:G:A	2.93059e-08	-0.614199	-1.28137
93151743	chr14:93151743:C:T	2.94655e-08	-0.611832	-1.27831
93151909	chr14:93151909:A:G	2.86676e-08	-0.633642	-1.28395
93151953	chr14:93151953:A:G	5.13448e-08	-1.54759e-10	-1.3348
93151985	chr14:93151985:C:A	2.84936e-08	-0.639735	-1.28394
93151989	chr14:93151989:T:G	2.85347e-08	-0.636451	-1.28579
93152029	chr14:93152029:G:T	2.98015e-08	-0.581043	-1.29776
93152059	chr14:93152059:G:C	2.86198e-08	-0.637156	-1.2821
93152093	chr14:93152093:TC:T	8.2992e-08	-1.18527	0.330659
93152258	chr14:93152258:G:C	2.74246e-08	-0.688666	-1.27325
93152299	chr14:93152299:C:T	5.0796e-08	-1.54759e-10	-1.34554
93152300	chr14:93152300:A:G	5.07945e-08	-1.54759e-10	-1.34557
93152324	chr14:93152324:G:T	2.8508e-08	-0.632875	-1.2903
93152360	chr14:93152360:T:G	3.40027e-08	-0.518148	-1.22877
93152419	chr14:93152419:G:A	1.12142e-08	-1.553	-1.30317
93152434	chr14:93152434:G:C	3.1928e-08	-0.494039	-1.31584
93152526	chr14:93152526:C:T	3.21956e-08	-0.484636	-1.31689
93152641	chr14:93152641:G:A	1.01475e-07	-1.54759e-10	-0.653545
93152688	chr14:93152688:G:A	3.02167e-08	-0.548934	-1.31603
93152719	chr14:93152719:C:G	8.62462e-08	-1.54759e-10	-0.816153
93152789	chr14:93152789:C:T	5.09976e-08	-1.54759e-10	-1.34158
93152790	chr14:93152790:G:A	3.74498e-08	-1.65036	-3.44535e-10
93152841	chr14:93152841:C:T	7.8477e-08	-1.54759e-10	-0.910554
93152911	chr14:93152911:C:T	4.13403e-08	-0.415174	-1.13635
93152935	chr14:93152935:A:G	3.16779e-08	-0.510817	-1.30692
93152959	chr14:93152959:A:G	6.11491e-08	-1.54759e-10	-1.16004
93153003	chr14:93153003:G:C	5.08023e-08	-1.54759e-10	-1.34542
93153071	chr14:93153071:T:C	2.72318e-07	-1.54759e-10	0.333611
93153077	chr14:93153077:T:C	3.88151e-08	-0.315163	-1.29939
93153161	chr14:93153161:T:C	5.15416e-08	-1.54759e-10	-1.33097
93153175	chr14:93153175:C:T	5.10033e-08	-0.614487	-0.726981
93153202	chr14:93153202:T:C	3.45627e-08	-0.430231	-1.30035
93153394	chr14:93153394:G:A	1.09345e-08	-1.57465	-1.30679
93153417	chr14:93153417:A:G	5.49688e-08	-1.54759e-10	-1.26659
93153555	chr14:93153555:A:G	1.11805e-08	-1.56917	-1.29003
93153645	chr14:93153645:A:G	1.18267e-08	-1.65616	-1.14684
93153655	chr14:93153655:T:C	1.09813e-08	-1.60128	-1.27589
93153668	chr14:93153668:G:A	1.80214e-08	-1.67047	-0.711327
93153673	chr14:93153673:C:G	5.8447e-08	-1.20524	-3.44535e-10
93153676	chr14:93153676:C:T	5.43835e-08	-1.54759e-10	-1.2773
93153791	chr14:93153791:T:G	1.2115e-08	-1.55394	-1.22498
93153869	chr14:93153869:A:G	9.04204e-08	-1.54759e-10	-0.768889
93154021	chr14:93154021:G:A	1.82979e-08	-1.60337	-0.763206
93154104	chr14:93154104:T:C	2.0613e-08	-1.6493	-0.59814
93154221	chr14:93154221:T:G	1.23301e-08	-1.45672	-1.3046
93154577	chr14:93154577:G:A	1.86133e-08	-1.64831	-0.701175
93154584	chr14:93154584:T:C	1.97415e-08	-1.64528	-0.645358
93154599	chr14:93154599:T:C	1.94106e-08	-1.66435	-0.643187
93154609	chr14:93154609:T:C	1.96193e-08	-1.66154	-0.635308
93154614	chr14:93154614:G:A	1.98393e-08	-1.6561	-0.629596
93154652	chr14:93154652:C:T	6.10973e-08	-1.54759e-10	-1.16089
93154691	chr14:93154691:G:A	1.9396e-08	-1.65335	-0.654948
93154935	chr14:93154935:G:A	1.69495e-07	-1.54759e-10	-0.140536
93155075	chr14:93155075:A:G	1.17887e-08	-1.51694	-1.28928
93155166	chr14:93155166:G:A	8.31364e-07	-1.54759e-10	1.44971
93155291	chr14:93155291:T:C	1.13533e-08	-1.56323	-1.28062
93155549	chr14:93155549:A:G	7.33786e-08	-0.405442	-0.572285
93155605	chr14:93155605:C:T	1.13203e-08	-1.54589	-1.30087
93155902	chr14:93155902:G:A	5.29802e-08	-1.54759e-10	-1.30344
93156001	chr14:93156001:T:C	2.7646e-07	-1.54759e-10	0.348708
93156167	chr14:93156167:A:C	2.4388e-08	-1.51069	-0.568581
93156285	chr14:93156285:G:A	6.56649e-08	-0.733427	-0.355368
93156538	chr14:93156538:A:T	5.23287e-08	-1.54759e-10	-1.31581
93156648	chr14:93156648:T:C	3.02987e-07	-1.54759e-10	0.440332
93156800	chr14:93156800:T:C	6.16172e-08	-1.54759e-10	-1.15242
93157247	chr14:93157247:A:G	1.4434e-08	-1.65932	-0.944453
93157251	chr14:93157251:T:C	1.42294e-07	-0.747701	0.432237
93157646	chr14:93157646:C:T	3.94359e-08	-1.59868	-3.44535e-10
93157756	chr14:93157756:T:G	1.46851e-07	-1.54759e-10	-0.283942
93157880	chr14:93157880:G:A	3.63639e-08	-1.67978	-3.44535e-10
93158058	chr14:93158058:G:T	1.12302e-07	-1.54759e-10	-0.552166
93158105	chr14:93158105:C:G	5.08138e-08	-1.54759e-10	-1.34519
93158107	chr14:93158107:T:A	5.08431e-08	-1.54759e-10	-1.34461
93158224	chr14:93158224:A:G	1.00319e-07	0.319385	-0.984387
93160026	chr14:93160026:C:T	5.20074e-08	-1.54759e-10	-1.32197
93160182	chr14:93160182:G:A	1.31865e-07	-0.391583	-3.44535e-10
93160302	chr14:93160302:G:A	1.5628e-07	-1.54759e-10	-0.221708
93160472	chr14:93160472:CTAT:C	3.78798e-08	-1.63894	-3.44535e-10
93160512	chr14:93160512:T:C	7.64486e-08	-0.0387681	-0.897972
93160776	chr14:93160776:A:C	6.22851e-08	-1.54759e-10	-1.14164
93160938	chr14:93160938:ACATGTGAC:A	3.69771e-08	-1.66306	-3.44535e-10
93161119	chr14:93161119:G:A	1.35812e-07	-0.772529	0.410443
93161197	chr14:93161197:C:T	5.33431e-08	-1.54759e-10	-1.29661
93161591	chr14:93161591:G:C	5.07814e-08	-1.54759e-10	-1.34583
93161616	chr14:93161616:C:T	1.05313e-07	-1.54759e-10	-0.616419
93161627	chr14:93161627:T:G	6.03959e-08	-0.612862	-0.559577
93161794	chr14:93161794:G:C	7.013e-07	-1.54759e-10	1.27958
93162188	chr14:93162188:C:T	3.49238e-08	-1.72019	-3.44535e-10
93162205	chr14:93162205:A:G	5.77667e-08	-1.54759e-10	-1.21695
93162411	chr14:93162411:A:G	6.69088e-08	-1.54759e-10	-1.07003
93162493	chr14:93162493:T:C	5.89733e-08	-1.54759e-10	-1.19628
93162756	chr14:93162756:G:A	2.57873e-08	-0.830114	-1.19336
93162786	chr14:93162786:G:A	5.14162e-08	-1.54759e-10	-1.33341
93162789	chr14:93162789:G:A	1.40945e-07	-1.54759e-10	-0.324992
93162994	chr14:93162994:G:A	2.80047e-07	-1.54759e-10	0.361599
93163012	chr14:93163012:T:C	9.975e-08	0.106959	-0.777652
93163054	chr14:93163054:C:T	6.10445e-08	-1.54759e-10	-1.16176
93163058	chr14:93163058:T:C	2.15303e-07	-0.457367	0.556053
93163063	chr14:93163063:G:A	5.09822e-08	-1.54759e-10	-1.34188
93163189	chr14:93163189:G:A	6.01837e-08	-1.54759e-10	-1.17596
93163223	chr14:93163223:T:G	1.417e-07	-0.520837	0.201191
93163287	chr14:93163287:C:T	3.54851e-08	-1.70425	-3.44535e-10
93163601	chr14:93163601:G:A	1.32899e-08	-1.62501	-1.06135
93163614	chr14:93163614:C:T	6.20851e-08	0.141858	-1.28671
93163815	chr14:93163815:C:T	5.25968e-08	-1.54759e-10	-1.3107
93164125	chr14:93164125:TC:T	1.456e-08	-1.29759	-1.29749
93164159	chr14:93164159:G:A	5.33984e-08	-1.54759e-10	-1.29558
93164691	chr14:93164691:C:G	2.35873e-08	-1.51969	-0.592958
93165033	chr14:93165033:C:T	3.33562e-08	-0.775874	-0.990243
93165097	chr14:93165097:C:T	3.17652e-07	-1.54759e-10	0.487596
93165098	chr14:93165098:G:A	1.58336e-08	-1.53932	-0.9719
93165170	chr14:93165170:T:C	5.14811e-08	-1.72556	0.393412
93165519	chr14:93165519:A:G	2.44291e-08	-1.57059	-0.506992
93165577	chr14:93165577:C:T	9.43802e-08	-1.54759e-10	-0.726028
93165833	chr14:93165833:G:A	6.8184e-08	-1.54759e-10	-1.05115
93166139	chr14:93166139:T:C	3.80065e-08	-1.6356	-3.44535e-10
93166509	chr14:93166509:G:A	1.05155e-07	-1.54759e-10	-0.617928
93166521	chr14:93166521:C:T	6.88504e-08	-1.54759e-10	-1.04142
93167494	chr14:93167494:G:A	6.62727e-08	-1.54759e-10	-1.07958
93167708	chr14:93167708:C:T	5.09286e-08	-1.54759e-10	-1.34294
93167842	chr14:93167842:T:C	1.28866e-08	-1.70733	-1.00984
93167881	chr14:93167881:G:A	3.47754e-08	-0.861291	-0.86316
93168018	chr14:93168018:C:T	5.64794e-08	-1.23948	-3.44535e-10
93169082	chr14:93169082:C:T	9.86274e-08	-0.68201	-3.44535e-10
93169147	chr14:93169147:T:C	5.29077e-08	-1.54759e-10	-1.30481
93169258	chr14:93169258:A:G	3.40133e-08	-0.821676	-0.924933
93169720	chr14:93169720:C:T	7.15189e-08	-1.54759e-10	-1.0034
93170327	chr14:93170327:G:A	2.97481e-08	-0.768533	-1.11206
93170501	chr14:93170501:T:C	1.50186e-08	-1.40716	-1.15692
93170542	chr14:93170542:A:G	2.70671e-08	-1.63955	-0.335491
93170601	chr14:93170601:G:A	3.48808e-08	-1.72142	-3.44535e-10
93170991	chr14:93170991:C:A	5.22227e-08	-1.54759e-10	-1.31784
93172289	chr14:93172289:G:A	1.53496e-08	-1.47873	-1.06354
93172362	chr14:93172362:T:C	1.52953e-08	-1.2176	-1.32822
93172391	chr14:93172391:C:T	1.15924e-08	-1.53415	-1.28886
93172529	chr14:93172529:T:G	5.50166e-08	-1.54759e-10	-1.26572
93172542	chr14:93172542:T:C	1.62598e-08	-1.34649	-1.13817
93172752	chr14:93172752:A:G	1.409e-07	-1.54759e-10	-0.32531
93172973	chr14:93172973:T:C	1.86085e-08	-1.27911	-1.07063
93173085	chr14:93173085:T:C	5.60912e-08	-1.54759e-10	-1.24638
93173091	chr14:93173091:C:T	3.59131e-08	-1.69226	-3.44535e-10
93173488	chr14:93173488:G:A	3.57493e-08	-1.69683	-3.44535e-10
93173556	chr14:93173556:C:T	1.90553e-08	-1.2769	-1.04911
93173586	chr14:93173586:T:C	9.88584e-08	-1.54759e-10	-0.679671
93174103	chr14:93174103:C:T	2.0396e-08	-0.993745	-1.26427
93174164	chr14:93174164:A:C	1.50328e-08	-1.24365	-1.31948
93174405	chr14:93174405:G:A	1.06406e-07	-1.54759e-10	-0.606096
93174418	chr14:93174418:A:C	1.93358e-08	-1.31902	-0.992383
93175780	chr14:93175780:A:T	4.65433e-08	-1.57457	0.141589
93176043	chr14:93176043:G:A	3.16899e-08	-1.70093	-0.116437
93176064	chr14:93176064:CTGA:C	8.08685e-08	-0.880535	-3.44535e-10
93176201	chr14:93176201:G:C	1.19196e-08	-1.51606	-1.27912
93176297	chr14:93176297:A:AT	3.52513e-08	-1.71086	-3.44535e-10
93176428	chr14:93176428:G:A	7.63093e-08	-1.54759e-10	-0.938565
93176623	chr14:93176623:C:T	6.45724e-07	1.19701	-3.44535e-10
93176834	chr14:93176834:T:C	9.51911e-08	-1.70122	0.983752
93177338	chr14:93177338:C:T	1.12203e-08	-1.56492	-1.29071
93177594	chr14:93177594:CAG:C	8.01866e-08	-1.72523	0.836225
93177603	chr14:93177603:A:T	4.343e-08	-1.72058	0.218366
93177899	chr14:93177899:A:G	5.45067e-08	-0.836021	-0.439014
93178034	chr14:93178034:A:C	9.4069e-09	-1.72323	-1.30869
93178277	chr14:93178277:A:G	3.43596e-08	-0.461409	-1.27507
93178283	chr14:93178283:G:A	1.1861e-07	-0.497517	-3.44535e-10
93178369	chr14:93178369:G:T	3.65801e-08	-1.67385	-3.44535e-10
93178496	chr14:93178496:A:G	1.32559e-07	-1.54759e-10	-0.386331
93178672	chr14:93178672:C:T	8.27058e-08	-1.54759e-10	-0.85807
93178752	chr14:93178752:G:A	4.55276e-08	-1.45504	-3.44535e-10
93179026	chr14:93179026:C:T	1.08622e-08	-1.59246	-1.29561
93179342	chr14:93179342:A:T	7.27162e-08	-0.986795	-3.44535e-10
93179606	chr14:93179606:G:A	5.17106e-08	-1.54759e-10	-1.3277
93179666	chr14:93179666:C:T	1.07245e-08	-1.57173	-1.3291
93179854	chr14:93179854:C:T	9.69981e-08	-1.54759e-10	-0.698668
93180064	chr14:93180064:T:C	2.21965e-08	-1.70984	-0.463589
93180395	chr14:93180395:A:G	1.42152e-07	-1.54759e-10	-0.316465
93180538	chr14:93180538:C:A	7.64395e-08	-1.54759e-10	-0.93686
93180868	chr14:93180868:T:A	1.06416e-08	-1.71308	-1.1955
93181162	chr14:93181162:T:C	9.97337e-09	-1.64877	-1.32467
93181559	chr14:93181559:A:T	9.73847e-09	-1.721	-1.27628
93181663	chr14:93181663:C:A	1.37953e-08	-1.41923	-1.22981
93182015	chr14:93182015:T:C	1.12448e-07	-1.54759e-10	-0.55087
93182605	chr14:93182605:A:G	1.28329e-08	-1.37731	-1.34403
93182758	chr14:93182758:C:T	9.78959e-08	-1.54759e-10	-0.689455
93182906	chr14:93182906:G:A	3.62659e-08	-1.68248	-3.44535e-10
93182911	chr14:93182911:C:T	5.95396e-08	-1.54759e-10	-1.18672
93183156	chr14:93183156:A:G	1.04351e-08	-1.72124	-1.20694
93183207	chr14:93183207:A:G	1.70589e-07	-1.54759e-10	-0.134101
93183368	chr14:93183368:T:C	6.8659e-08	-1.54759e-10	-1.04421
93183654	chr14:93183654:C:T	3.6527e-08	-1.67531	-3.44535e-10
93184457	chr14:93184457:G:A	1.30829e-07	-1.54759e-10	-0.399467
93184511	chr14:93184511:T:C	1.30687e-08	-1.35971	-1.34342
93184541	chr14:93184541:G:A	1.13781e-07	-1.54759e-10	-0.539086
93184700	chr14:93184700:G:A	1.13857e-07	-1.54759e-10	-0.538419
93184709	chr14:93184709:A:G	1.00232e-08	-1.69866	-1.2698
93185647	chr14:93185647:T:C	1.27628e-08	-1.38224	-1.34458
93185791	chr14:93185791:T:G	6.62899e-08	-1.54759e-10	-1.07932
93185815	chr14:93185815:GTTTAA:G	6.24153e-08	-1.54759e-10	-1.13955
93185942	chr14:93185942:C:T	2.45647e-08	-1.54098	-0.531068
93186035	chr14:93186035:T:A	1.20688e-08	-1.48504	-1.29769
93186491	chr14:93186491:A:G	1.23901e-07	-1.54759e-10	-0.453874
93187317	chr14:93187317:T:C	1.34e-07	-1.54759e-10	-0.375519
93187352	chr14:93187352:G:A	2.8227e-07	-1.54759e-10	0.369506
93187678	chr14:93187678:A:T	2.42123e-07	-0.607416	0.823505
93188945	chr14:93188945:C:T	1.13857e-07	-1.54759e-10	-0.538419
93189562	chr14:93189562:T:C	1.06991e-08	-1.7063	-1.19689
93189630	chr14:93189630:T:C	9.70423e-08	-1.54759e-10	-0.698213
93189979	chr14:93189979:A:G	3.53042e-08	-1.70936	-3.44535e-10
93190238	chr14:93190238:G:A	1.32792e-08	-1.71044	-0.976721
93190587	chr14:93190587:A:G	5.07819e-08	-1.54759e-10	-1.34582
93190878	chr14:93190878:T:G	5.585e-08	-1.54759e-10	-1.25069
93191091	chr14:93191091:T:C	2.23705e-07	-0.77891	0.91588
93191338	chr14:93191338:C:T	1.5208e-07	-1.54759e-10	-0.24895
93191897	chr14:93191897:C:T	9.46944e-08	-1.54759e-10	-0.722705
93191990	chr14:93191990:A:C	3.4898e-08	-1.72093	-3.44535e-10
93192005	chr14:93192005:T:C	1.1716e-08	-1.46679	-1.34561
93192220	chr14:93192220:C:T	3.97956e-08	-1.5896	-3.44535e-10
93192273	chr14:93192273:C:G	1.44012e-07	-1.54759e-10	-0.303466
93192420	chr14:93192420:T:C	1.48591e-07	-1.54759e-10	-0.272159
93192759	chr14:93192759:C:A	3.47851e-08	-1.72417	-3.44535e-10
93193083	chr14:93193083:TCAG:T	1.84829e-07	-1.54759e-10	-0.0539269
93193098	chr14:93193098:G:A	9.57649e-08	-1.54759e-10	-0.711463
93193239	chr14:93193239:TGAGC:T	1.15976e-08	-1.72445	-1.09811
93193380	chr14:93193380:G:A	2.20311e-08	-1.58	-0.600904
93193449	chr14:93193449:C:G	9.8024e-09	-1.6993	-1.29143
93193506	chr14:93193506:G:C	9.76872e-09	-1.6695	-1.32467
93193724	chr14:93193724:A:G	6.48363e-08	-1.54759e-10	-1.10149
93193861	chr14:93193861:T:C	1.18804e-07	-1.54759e-10	-0.495886
93193975	chr14:93193975:A:G	1.3468e-08	-1.55675	-1.1163
93194400	chr14:93194400:A:G	6.03345e-08	-1.54759e-10	-1.17346
93195025	chr14:93195025:A:C	5.92137e-08	-1.54759e-10	-1.19221
93195149	chr14:93195149:T:A	5.11569e-08	-1.54759e-10	-1.33846
93195473	chr14:93195473:G:C	5.94411e-08	-1.18837	-3.44535e-10
93196534	chr14:93196534:C:T	1.71699e-07	-1.54759e-10	-0.127617
93196565	chr14:93196565:G:A	9.3811e-09	-1.69474	-1.33993
93196602	chr14:93196602:G:A	9.76214e-09	-1.65951	-1.33534
93196630	chr14:93196630:C:T	5.23001e-08	-1.54759e-10	-1.31636
93196656	chr14:93196656:T:C	9.88763e-09	-1.63653	-1.34554
93197213	chr14:93197213:T:A	3.67425e-08	-1.19443	-0.474998
93197489	chr14:93197489:G:A	1.01141e-08	-1.61371	-1.34572
93197528	chr14:93197528:T:C	3.22372e-08	-0.990848	-0.80939
93197611	chr14:93197611:A:G	5.18151e-08	-1.54759e-10	-1.32568
93197696	chr14:93197696:C:A	5.15729e-08	-1.54759e-10	-1.33036
93198226	chr14:93198226:A:C	5.80234e-08	-1.54759e-10	-1.21251
93198416	chr14:93198416:G:A	1.10227e-08	-1.63348	-1.23992
93198557	chr14:93198557:G:T	7.6683e-08	-1.54759e-10	-0.93368
93198677	chr14:93198677:C:G	5.41328e-08	-1.28192	-3.44535e-10
93199021	chr14:93199021:G:A	5.09995e-08	-1.54759e-10	-1.34154
93199173	chr14:93199173:C:G	1.01168e-08	-1.70942	-1.24974
93199312	chr14:93199312:C:A	9.68596e-09	-1.65889	-1.34379
93199496	chr14:93199496:G:A	7.02069e-08	-1.54759e-10	-1.02191
93200035	chr14:93200035:A:G	9.37022e-09	-1.69517	-1.34065
93200097	chr14:93200097:A:G	2.32176e-08	-1.07331	-1.05514
93200184	chr14:93200184:C:T	5.48436e-08	-1.54759e-10	-1.26887
93201180	chr14:93201180:T:G	9.37172e-09	-1.69177	-1.34389
93201375	chr14:93201375:T:C	9.10965e-09	-1.71822	-1.3458
93201507	chr14:93201507:C:T	1.00566e-08	-1.63636	-1.32878
93201651	chr14:93201651:C:T	9.67381e-09	-1.65942	-1.34452
93202105	chr14:93202105:G:A	5.43348e-08	-1.54759e-10	-1.27819
93203121	chr14:93203121:G:C	5.9883e-08	-1.18097	-3.44535e-10
93203124	chr14:93203124:T:C	2.1443e-07	-1.54759e-10	0.0946235
93204085	chr14:93204085:T:G	5.07963e-08	-1.54759e-10	-1.34554
93205103	chr14:93205103:T:C	5.81564e-08	-1.21022	-3.44535e-10
93205881	chr14:93205881:T:C	5.59872e-08	-1.54759e-10	-1.24824
93206387	chr14:93206387:T:C	8.21869e-08	-1.54759e-10	-0.864363
93206606	chr14:93206606:G:T	5.08203e-08	-1.54759e-10	-1.34506
93207310	chr14:93207310:G:A	9.77494e-09	-1.72566	-1.26788
93207589	chr14:93207589:T:C	1.37504e-08	-1.51195	-1.14034
93207742	chr14:93207742:C:A	5.87414e-08	-1.54759e-10	-1.20021
93208738	chr14:93208738:G:A	9.72153e-09	-1.66102	-1.33799
93208853	chr14:93208853:A:G	5.88298e-08	-1.19871	-3.44535e-10
93208947	chr14:93208947:G:A	1.83234e-07	-0.0625952	-3.44535e-10
93208994	chr14:93208994:T:C	5.10767e-08	-1.54759e-10	-1.34003
93209106	chr14:93209106:C:T	1.29256e-08	-1.5555	-1.15866
93209137	chr14:93209137:G:T	1.02189e-08	-1.71214	-1.23698
93209174	chr14:93209174:G:C	5.83255e-08	-1.54759e-10	-1.20732
93210152	chr14:93210152:A:T	2.2988e-07	-1.54759e-10	0.164196
93210210	chr14:93210210:A:C	9.65527e-09	-1.69861	-1.30724
93210240	chr14:93210240:C:T	5.44059e-08	-1.54759e-10	-1.27689
93210325	chr14:93210325:C:T	3.2783e-08	-1.33641	-0.447035
93210949	chr14:93210949:G:T	5.10257e-08	-1.54759e-10	-1.34103
93211417	chr14:93211417:C:T	5.34023e-08	-1.54759e-10	-1.29551
93211446	chr14:93211446:C:T	5.0805e-08	-1.54759e-10	-1.34536
93211621	chr14:93211621:G:C	3.44074e-08	-0.784457	-0.950631
93211641	chr14:93211641:G:A	1.52581e-07	-1.54759e-10	-0.245665
93211707	chr14:93211707:T:C	9.37923e-09	-1.70872	-1.32614
93212176	chr14:93212176:A:T	4.24105e-08	-1.52596	-3.44535e-10
93212246	chr14:93212246:T:C	1.49229e-07	-1.54759e-10	-0.267875
93212404	chr14:93212404:T:C	2.87417e-08	-1.17395	-0.741059
93212548	chr14:93212548:T:G	5.14309e-08	-1.54759e-10	-1.33312
93213275	chr14:93213275:T:G	1.09246e-07	-1.54759e-10	-0.579756
93213278	chr14:93213278:G:A	1.02508e-08	-1.72066	-1.22534
93213338	chr14:93213338:C:T	5.09868e-08	-1.54759e-10	-1.34179
93213456	chr14:93213456:C:T	7.75455e-08	-1.54759e-10	-0.922494
93213607	chr14:93213607:A:G	9.79975e-09	-1.64706	-1.34394
93213949	chr14:93213949:C:T	5.12184e-08	-1.54759e-10	-1.33726
93214402	chr14:93214402:T:C	1.3343e-08	-1.52068	-1.16169
93215379	chr14:93215379:G:A	1.02843e-08	-1.69648	-1.24626
93215396	chr14:93215396:T:C	3.22266e-08	-1.28635	-0.514214
93215645	chr14:93215645:C:T	9.46286e-09	-1.68026	-1.34573
93216092	chr14:93216092:C:T	5.70318e-08	-1.54759e-10	-1.22975
93216243	chr14:93216243:A:G	9.14034e-09	-1.71511	-1.34555
93216515	chr14:93216515:C:T	4.59203e-08	-0.719238	-0.727215
93216586	chr14:93216586:T:C	9.43262e-09	-1.70897	-1.32021
93217111	chr14:93217111:A:G	4.52188e-08	-1.46185	-3.44535e-10
93217167	chr14:93217167:C:T	7.45192e-08	-1.54759e-10	-0.962303
93217313	chr14:93217313:T:C	9.76843e-09	-1.65181	-1.34239
93217442	chr14:93217442:G:A	2.38274e-07	-1.54759e-10	0.200062
93217545	chr14:93217545:CTG:C	1.05475e-08	-1.72316	-1.19432
93217753	chr14:93217753:C:T	1.83522e-08	-1.65447	-0.709139
93217754	chr14:93217754:G:A	2.35592e-07	-1.54759e-10	0.188742
93218030	chr14:93218030:G:T	5.12085e-08	-1.54759e-10	-1.33745
93218098	chr14:93218098:A:C	3.33506e-08	-1.36208	-0.404207
93218273	chr14:93218273:T:C	3.26216e-08	-1.29573	-0.492652
93218275	chr14:93218275:G:T	1.01917e-08	-1.72377	-1.22801
93218468	chr14:93218468:T:C	3.29607e-08	-1.29048	-0.487565
93218751	chr14:93218751:C:T	9.26013e-09	-1.71931	-1.32834
93218821	chr14:93218821:T:C	9.46318e-09	-1.71404	-1.31192
93218875	chr14:93218875:G:T	9.83114e-09	-1.64675	-1.34106
93219016	chr14:93219016:C:T	5.863e-08	-1.20211	-3.44535e-10
93219280	chr14:93219280:T:C	5.41646e-08	-1.28133	-3.44535e-10
93219835	chr14:93219835:T:C	1.00521e-08	-1.62359	-1.34198
93220021	chr14:93220021:C:G	1.37629e-08	-1.55399	-1.09739
93220114	chr14:93220114:C:T	5.60356e-08	-1.24737	-3.44535e-10
93220219	chr14:93220219:TTTC:T	5.13675e-08	-1.54759e-10	-1.33435
93220509	chr14:93220509:G:T	1.26846e-07	-1.54759e-10	-0.430388
93220912	chr14:93220912:G:A	9.4014e-09	-1.69916	-1.33334
93221109	chr14:93221109:C:G	9.57023e-09	-1.71081	-1.3039
93221180	chr14:93221180:G:A	1.02719e-08	-1.61677	-1.32718
93221482	chr14:93221482:C:T	5.21695e-08	-1.54759e-10	-1.31886
93221752	chr14:93221752:C:T	2.22935e-07	-1.54759e-10	0.133519
93221856	chr14:93221856:G:A	7.742e-08	-0.924115	-3.44535e-10
93223021	chr14:93223021:C:T	4.78188e-08	-1.40594	-3.44535e-10
93223248	chr14:93223248:T:G	5.09239e-08	-1.54759e-10	-1.34303
93223309	chr14:93223309:C:T	9.9462e-09	-1.65719	-1.31898
93223429	chr14:93223429:G:A	5.09111e-08	-1.54759e-10	-1.34328
93223617	chr14:93223617:C:T	1.01869e-08	-1.63226	-1.31999
93223694	chr14:93223694:G:A	9.88355e-09	-1.65925	-1.32324
93223828	chr14:93223828:C:T	1.73136e-07	-1.54759e-10	-0.119284
93223917	chr14:93223917:G:A	6.34078e-08	-1.54759e-10	-1.12377
93223955	chr14:93223955:A:G	9.04501e-09	-1.72532	-1.34583
93224145	chr14:93224145:C:T	1.57709e-07	-1.54759e-10	-0.212609
93224539	chr14:93224539:G:A	5.72652e-08	-1.54759e-10	-1.22567
93224602	chr14:93224602:T:C	1.80779e-08	-1.0372	-1.34147
93225280	chr14:93225280:A:C	5.16895e-08	-1.54759e-10	-1.3281
93225352	chr14:93225352:T:C	9.53301e-09	-1.72567	-1.29293
93225372	chr14:93225372:A:C	5.20419e-08	-1.32131	-3.44535e-10
93226116	chr14:93226116:G:A	5.09807e-08	-1.54759e-10	-1.34191
93226259	chr14:93226259:G:A	1.06747e-08	-1.60087	-1.30461
93226780	chr14:93226780:G:A	3.96081e-08	-1.59433	-3.44535e-10
93226829	chr14:93226829:T:G	1.3501e-08	-1.35465	-1.31594
93227076	chr14:93227076:C:T	9.12535e-09	-1.71691	-1.34539
93227503	chr14:93227503:A:C	5.12589e-08	-1.54759e-10	-1.33647
93227602	chr14:93227602:A:C	8.02191e-08	-1.54759e-10	-0.888598
93228116	chr14:93228116:G:A	9.90666e-09	-1.63466	-1.34549
93228334	chr14:93228334:G:A	9.21308e-09	-1.71965	-1.33308
93228527	chr14:93228527:T:C	8.45592e-08	-1.54759e-10	-0.835908
93228672	chr14:93228672:G:A	9.28061e-09	-1.72054	-1.3249
93228796	chr14:93228796:A:G	5.22652e-08	-1.54759e-10	-1.31703
93229525	chr14:93229525:G:A	1.05512e-08	-1.58986	-1.32725
93230142	chr14:93230142:G:A	8.35385e-08	-1.54759e-10	-0.848052
93230360	chr14:93230360:A:C	7.39188e-08	-1.54759e-10	-0.970392
93230404	chr14:93230404:T:C	1.04193e-08	-1.70289	-1.22681
93230656	chr14:93230656:C:T	5.39254e-08	-1.54759e-10	-1.28576
93230959	chr14:93230959:A:G	2.32886e-07	-1.54759e-10	0.177191
93231159	chr14:93231159:G:A	7.31521e-08	-1.54759e-10	-0.980818
93231358	chr14:93231358:C:G	1.36769e-08	-1.68801	-0.969637
93231735	chr14:93231735:A:G	7.34521e-08	0.346511	-1.32324
93231789	chr14:93231789:CAGG:C	2.45805e-08	-1.1183	-0.953104
93232657	chr14:93232657:C:T	6.2934e-08	-0.0519092	-1.07936
93232745	chr14:93232745:G:T	3.47533e-08	-1.72509	-3.44535e-10
93234475	chr14:93234475:A:T	1.11558e-08	-1.58567	-1.27573
93234499	chr14:93234499:C:T	3.09868e-08	-1.03314	-0.806658
93234525	chr14:93234525:T:C	9.54772e-08	-1.54759e-10	-0.714472
93234600	chr14:93234600:T:A	8.06419e-08	0.253203	-1.13654
93234985	chr14:93234985:C:A	1.1186e-07	-1.54759e-10	-0.556111
93235004	chr14:93235004:C:T	5.07856e-08	-1.54759e-10	-1.34575
93235165	chr14:93235165:T:G	1.28432e-08	-1.56786	-1.15269
93235193	chr14:93235193:A:G	1.24806e-08	-1.57065	-1.17853
93235496	chr14:93235496:G:T	9.51134e-09	-1.67809	-1.34279
93235902	chr14:93235902:C:T	4.43915e-08	-1.48031	-3.44535e-10
93236058	chr14:93236058:C:A	9.56289e-09	-1.67727	-1.3382
93236098	chr14:93236098:C:T	1.38781e-08	-1.59958	-1.04347
93236121	chr14:93236121:G:T	5.50761e-08	-1.54759e-10	-1.26464
93236129	chr14:93236129:C:T	1.63975e-08	-1.56073	-0.915503
93236286	chr14:93236286:A:G	1.07538e-08	-1.71146	-1.18664
93236326	chr14:93236326:T:A	1.14524e-08	-1.58256	-1.25259
93236577	chr14:93236577:C:G	8.05066e-08	-0.88502	-3.44535e-10
93236984	chr14:93236984:A:G	1.13061e-07	-1.54759e-10	-0.545431
93237508	chr14:93237508:G:A	1.00002e-08	-1.72497	-1.24578
93238383	chr14:93238383:C:CT	5.38443e-08	-1.54759e-10	-1.28726
93238768	chr14:93238768:C:T	1.0221e-07	-1.54759e-10	-0.646331
93238778	chr14:93238778:T:C	1.3496e-08	-1.41074	-1.26023
93239341	chr14:93239341:C:T	4.30491e-08	-1.51102	-3.44535e-10
93240209	chr14:93240209:T:C	1.03265e-08	-1.72556	-1.21309
93240261	chr14:93240261:G:A	3.48226e-08	-1.72309	-3.44535e-10
93240856	chr14:93240856:T:C	5.18284e-08	-1.54759e-10	-1.32542
93240938	chr14:93240938:A:T	4.56037e-08	-1.45337	-3.44535e-10
93241287	chr14:93241287:G:A	3.50816e-08	-1.71568	-3.44535e-10
93241289	chr14:93241289:A:G	1.13633e-08	-1.56541	-1.27756
93241300	chr14:93241300:C:T	5.15678e-08	-1.54759e-10	-1.33046
93241395	chr14:93241395:T:C	1.05325e-08	-1.64284	-1.27606
93241406	chr14:93241406:G:A	2.821e-08	-0.595258	-1.33843
93241476	chr14:93241476:T:G	5.7553e-08	-1.54759e-10	-1.22065
93241504	chr14:93241504:A:C	1.30134e-08	-1.48366	-1.22371
93241878	chr14:93241878:G:A	2.48507e-08	-1.47975	-0.580725
93242413	chr14:93242413:A:C	1.67672e-08	-1.29024	-1.1637
93243114	chr14:93243114:G:A	7.43518e-08	-1.54759e-10	-0.964552
93243275	chr14:93243275:C:A	5.58928e-08	-1.54759e-10	-1.24992
93243342	chr14:93243342:C:T	2.2122e-08	-1.48678	-0.690007
93243350	chr14:93243350:C:T	1.47128e-07	-1.72565	1.44359
93244044	chr14:93244044:G:C	4.4029e-08	-1.48851	-3.44535e-10
93244372	chr14:93244372:C:T	3.49005e-08	-1.72086	-3.44535e-10
93244519	chr14:93244519:C:T	4.70757e-08	-1.4216	-3.44535e-10
93244947	chr14:93244947:C:T	7.27975e-08	-1.54759e-10	-0.985678
93245029	chr14:93245029:C:T	1.21797e-08	-1.52355	-1.25004
93245307	chr14:93245307:T:TCAGAGG	1.00186e-07	-1.54759e-10	-0.666327
93247432	chr14:93247432:C:T	2.09185e-07	-1.54759e-10	0.0698591
93247638	chr14:93247638:G:A	1.24795e-08	-1.67126	-1.07801
93248145	chr14:93248145:C:CAATA	5.89226e-08	-1.54759e-10	-1.19713
93248166	chr14:93248166:T:C	1.72368e-07	-1.54759e-10	-0.123728
93248234	chr14:93248234:A:C	1.93972e-08	-1.34778	-0.960453
93248304	chr14:93248304:A:G	1.25124e-08	-1.47272	-1.27392
93248377	chr14:93248377:C:T	1.50581e-08	-1.4411	-1.12034
93248706	chr14:93248706:C:T	5.14464e-08	-1.33282	-3.44535e-10
93248997	chr14:93248997:G:T	4.90005e-07	-1.54759e-10	0.921056
93249528	chr14:93249528:T:C	1.05916e-08	-1.58512	-1.32818
93249731	chr14:93249731:C:G	1.10331e-08	-1.55277	-1.31969
93249789	chr14:93249789:TAAG:T	1.3551e-08	-1.32111	-1.34579
93249931	chr14:93249931:G:A	1.03211e-08	-1.59357	-1.3456
93249945	chr14:93249945:C:G	1.26035e-08	-1.39495	-1.34443
93250250	chr14:93250250:T:G	2.16213e-08	-1.45335	-0.746334
93250508	chr14:93250508:T:C	1.33915e-08	-1.33614	-1.3426
93251387	chr14:93251387:G:C	9.54911e-09	-1.72463	-1.29228
93251429	chr14:93251429:C:T	7.23186e-08	-1.54759e-10	-0.992279
93252179	chr14:93252179:G:A	1.30054e-08	-1.57959	-1.1284
93252278	chr14:93252278:C:A	5.77644e-08	-1.54759e-10	-1.21699
93252485	chr14:93252485:T:C	7.91774e-08	-1.54759e-10	-0.901668
93252503	chr14:93252503:C:T	1.33685e-08	-1.33523	-1.34523
93252563	chr14:93252563:C:T	5.14084e-08	-1.54759e-10	-1.33356
93252717	chr14:93252717:T:C	1.35469e-08	-1.33938	-1.32783
93252812	chr14:93252812:A:G	1.64652e-07	-1.54759e-10	-0.169525
93253307	chr14:93253307:C:T	7.09658e-08	-1.54759e-10	-1.01116
93253835	chr14:93253835:T:C	1.10303e-08	-1.55532	-1.31739
93254457	chr14:93254457:G:A	7.88384e-08	-1.54759e-10	-0.905959
93254634	chr14:93254634:T:C	7.52514e-08	-1.54759e-10	-0.952524
93254996	chr14:93254996:T:C	3.93369e-08	-1.6012	-3.44535e-10
93255046	chr14:93255046:C:T	1.13177e-08	-1.66828	-1.17871
93255149	chr14:93255149:C:T	1.09618e-08	-1.5618	-1.31714
93255198	chr14:93255198:G:C	7.60322e-08	-1.54759e-10	-0.942203
93255265	chr14:93255265:T:C	1.0717e-08	-1.58473	-1.31679
93255456	chr14:93255456:T:A	5.34552e-08	-1.54759e-10	-1.29452
93255464	chr14:93255464:T:A	5.35221e-08	-1.54759e-10	-1.29327
93255569	chr14:93255569:C:A	5.30492e-08	-1.54759e-10	-1.30214
93255876	chr14:93255876:G:A	8.44936e-08	-1.54759e-10	-0.836683
93256340	chr14:93256340:T:C	1.0724e-08	-1.58808	-1.31279
93256388	chr14:93256388:A:AT	5.52707e-08	-1.54759e-10	-1.26112
93256526	chr14:93256526:C:G	1.67715e-08	-1.4309	-1.02277
93256529	chr14:93256529:C:T	2.15318e-08	-1.45478	-0.74905
93257562	chr14:93257562:A:T	1.55519e-08	-1.4319	-1.09728
93257908	chr14:93257908:A:T	8.55133e-08	-1.54759e-10	-0.824687
93257911	chr14:93257911:GCATAAAAGTAGAC:G	7.66945e-08	-1.54759e-10	-0.933529
93257928	chr14:93257928:TTGATCTTTGACATGTAATATATGTCCATCATCCAA:T	7.88722e-08	-1.54759e-10	-0.90553
93257965	chr14:93257965:GCAGAGA:G	8.80323e-08	-1.54759e-10	-0.795656
93258463	chr14:93258463:T:G	1.61973e-08	-1.29754	-1.19098
93258733	chr14:93258733:C:T	5.27114e-08	-1.54759e-10	-1.30853
93258741	chr14:93258741:C:T	5.44944e-08	-1.54759e-10	-1.27526
93260437	chr14:93260437:A:T	3.7089e-08	-1.66004	-3.44535e-10
93260500	chr14:93260500:C:T	4.64141e-07	-1.54759e-10	0.866829
93260503	chr14:93260503:C:G	4.55791e-08	-1.45391	-3.44535e-10
93260717	chr14:93260717:CTTA:C	1.27875e-08	-1.38164	-1.34325
93260795	chr14:93260795:C:T	5.08024e-08	-1.54759e-10	-1.34542
93261089	chr14:93261089:C:T	3.47924e-08	-1.72396	-3.44535e-10
93261104	chr14:93261104:T:TG	3.99194e-08	-1.5865	-3.44535e-10
93261233	chr14:93261233:T:C	1.11369e-08	-1.67341	-1.18969
93262091	chr14:93262091:T:C	5.45934e-08	-1.54759e-10	-1.27345
93262292	chr14:93262292:C:T	7.86111e-08	-1.54759e-10	-0.908847
93262871	chr14:93262871:T:A	4.55985e-08	-1.45348	-3.44535e-10
93262902	chr14:93262902:AC:A	5.44227e-08	-1.54759e-10	-1.27658
93263039	chr14:93263039:G:T	5.08198e-08	-1.54759e-10	-1.34507
93263041	chr14:93263041:A:G	5.11934e-08	-1.54759e-10	-1.33775
93263426	chr14:93263426:T:A	5.34967e-08	-1.54759e-10	-1.29374
93264587	chr14:93264587:G:T	1.57127e-07	-1.54759e-10	-0.216304
93264642	chr14:93264642:A:T	1.28636e-08	-1.37334	-1.34562
93265037	chr14:93265037:T:C	1.02874e-08	-1.60081	-1.34163
93265288	chr14:93265288:A:T	1.52843e-08	-1.32491	-1.22162
93265477	chr14:93265477:G:A	3.61127e-08	-1.60719	-0.0795271
93265509	chr14:93265509:T:C	4.55059e-08	-1.45552	-3.44535e-10
93265652	chr14:93265652:C:T	9.11275e-08	-1.54759e-10	-0.7611
93265788	chr14:93265788:G:A	5.17578e-08	-1.54759e-10	-1.32678
93265822	chr14:93265822:T:TGA	5.56879e-08	-1.54759e-10	-1.2536
93265841	chr14:93265841:G:A	1.32228e-08	-1.34797	-1.34345
93266409	chr14:93266409:C:T	1.3017e-08	-1.36278	-1.34432
93266957	chr14:93266957:T:C	4.47993e-08	-1.47117	-3.44535e-10
93267615	chr14:93267615:G:C	5.54649e-08	-1.54759e-10	-1.25761
93267710	chr14:93267710:T:C	7.68527e-08	-1.54759e-10	-0.931469
93268212	chr14:93268212:CAG:C	1.38173e-08	-1.33621	-1.31123
93268217	chr14:93268217:T:A	1.34477e-08	-1.35882	-1.31573
93268218	chr14:93268218:AGATGCT:A	1.39063e-08	-1.33289	-1.30813
93268333	chr14:93268333:A:T	1.25742e-08	-1.39753	-1.34418
93268846	chr14:93268846:C:T	2.09832e-08	-1.18417	-1.04547
93269005	chr14:93269005:C:T	1.58579e-08	-1.19308	-1.31661
93269431	chr14:93269431:G:A	1.42032e-08	-1.27808	-1.34181
93269451	chr14:93269451:A:G	1.71062e-08	-1.31048	-1.12344
93269660	chr14:93269660:T:C	8.1304e-08	-1.54759e-10	-0.875164
93269776	chr14:93269776:GC:G	1.31181e-08	-1.35632	-1.34305
93270394	chr14:93270394:C:T	7.45872e-08	-1.54759e-10	-0.96139
93270490	chr14:93270490:C:T	7.09553e-08	-1.54759e-10	-1.01131
93270541	chr14:93270541:G:A	2.0727e-08	-1.23764	-1.00428
93270651	chr14:93270651:T:C	1.24118e-08	-1.54209	-1.21262
93270682	chr14:93270682:G:A	5.43236e-08	-1.54759e-10	-1.2784
93270762	chr14:93270762:G:C	1.04989e-08	-1.66099	-1.2611
93270994	chr14:93270994:T:C	5.73837e-08	-1.54759e-10	-1.2236
93271264	chr14:93271264:T:C	9.92913e-09	-1.72536	-1.25252
93271322	chr14:93271322:T:C	1.03041e-08	-1.68128	-1.25954
93271330	chr14:93271330:A:G	1.07879e-08	-1.71622	-1.17872
93271732	chr14:93271732:T:C	1.04376e-08	-1.62592	-1.30202
93271858	chr14:93271858:T:C	1.04842e-08	-1.68304	-1.24045
93272317	chr14:93272317:T:C	1.08242e-08	-1.66714	-1.22443
93272405	chr14:93272405:T:G	1.03053e-08	-1.63009	-1.31061
93272530	chr14:93272530:A:T	1.92535e-08	-1.41438	-0.901286
93272842	chr14:93272842:CAGG:C	1.07579e-08	-1.68059	-1.21712
93273004	chr14:93273004:C:G	1.97254e-08	-1.41257	-0.878888
93273005	chr14:93273005:A:G	3.53111e-08	-1.70916	-3.44535e-10
93273009	chr14:93273009:T:C	1.31612e-08	-1.71145	-0.984633
93273209	chr14:93273209:C:T	1.18011e-08	-1.55596	-1.2492
93273246	chr14:93273246:G:A	7.42252e-08	-1.54759e-10	-0.966255
93273790	chr14:93273790:C:A	2.02691e-08	-1.3726	-0.891661
93273865	chr14:93273865:C:T	3.47343e-08	-1.72563	-3.44535e-10
93273902	chr14:93273902:C:T	5.50231e-08	-1.54759e-10	-1.26561
93274485	chr14:93274485:A:G	1.04848e-08	-1.67957	-1.24386
93274560	chr14:93274560:G:A	5.37951e-08	-1.54759e-10	-1.28818
93274613	chr14:93274613:T:TC	1.13748e-07	-1.54759e-10	-0.539371
93274750	chr14:93274750:G:T	5.84239e-08	-1.20563	-3.44535e-10
93274787	chr14:93274787:A:C	1.18258e-08	-1.71874	-1.08434
93275065	chr14:93275065:A:G	4.53827e-08	-1.45823	-3.44535e-10
93275415	chr14:93275415:T:A	2.3844e-08	-0.78412	-1.31771
93275918	chr14:93275918:G:A	5.34275e-08	-1.54759e-10	-1.29503
93276148	chr14:93276148:C:T	1.06056e-08	-1.57208	-1.3399
93276446	chr14:93276446:A:G	1.05869e-08	-1.59165	-1.32209
93276740	chr14:93276740:C:T	7.69001e-08	-1.54759e-10	-0.930853
93276863	chr14:93276863:C:T	5.49844e-08	-1.54759e-10	-1.26631
93277033	chr14:93277033:C:T	8.1226e-08	-1.54759e-10	-0.876125
93277844	chr14:93277844:C:A	3.48811e-08	-1.72141	-3.44535e-10
93278139	chr14:93278139:G:A	5.76316e-08	-1.54759e-10	-1.21929
93279234	chr14:93279234:G:A	4.26896e-08	-1.5194	-3.44535e-10
93279605	chr14:93279605:T:C	7.42828e-08	-1.54759e-10	-0.96548
93279745	chr14:93279745:A:C	1.12772e-08	-1.67727	-1.17331
93280216	chr14:93280216:G:A	1.10118e-08	-1.68412	-1.19027
93280321	chr14:93280321:C:T	1.09984e-08	-1.67833	-1.19728
93280448	chr14:93280448:CAA:C	1.10189e-08	-1.68358	-1.19016
93280769	chr14:93280769:C:T	6.99806e-08	-1.54759e-10	-1.02514
93281084	chr14:93281084:T:C	7.54751e-08	-1.54759e-10	-0.949557
93281950	chr14:93281950:A:G	1.0805e-08	-1.5816	-1.31175
93282099	chr14:93282099:T:C	7.96281e-08	-1.54759e-10	-0.895992
93282454	chr14:93282454:T:A	1.38252e-08	-1.5601	-1.08677
93283164	chr14:93283164:G:A	5.2055e-08	-1.54759e-10	-1.32106
93283324	chr14:93283324:C:T	2.07384e-08	-1.36818	-0.873188
93283810	chr14:93283810:T:C	1.0233e-08	-1.62728	-1.32046
93284060	chr14:93284060:C:CATT	1.02221e-08	-1.64117	-1.30764
93284153	chr14:93284153:A:G	6.06486e-08	-1.54759e-10	-1.16826
93284489	chr14:93284489:G:T	1.03901e-08	-1.61006	-1.32245
93284672	chr14:93284672:C:T	1.08474e-08	-1.71942	-1.17001
93284680	chr14:93284680:A:G	3.60784e-08	-1.68767	-3.44535e-10
93285180	chr14:93285180:T:C	4.2432e-08	-1.52546	-3.44535e-10
93285494	chr14:93285494:T:C	1.13018e-07	-0.545813	-3.44535e-10
93285553	chr14:93285553:C:G	9.15997e-08	-1.54759e-10	-0.755932
93286189	chr14:93286189:C:T	2.794e-08	-1.45746	-0.485838
93286535	chr14:93286535:G:T	5.58509e-07	-1.54759e-10	1.05191
93286723	chr14:93286723:G:A	9.6615e-08	-1.54759e-10	-0.702626
93287462	chr14:93287462:TTAAA:T	1.10619e-08	-1.65806	-1.21179
93287671	chr14:93287671:T:C	5.41344e-08	-1.54759e-10	-1.28189
93287672	chr14:93287672:T:C	5.08266e-08	-1.54759e-10	-1.34494
93288091	chr14:93288091:A:G	1.1467e-08	-1.66444	-1.16944
93289067	chr14:93289067:C:T	8.87578e-08	-1.54759e-10	-0.787448
93289079	chr14:93289079:G:A	1.68248e-08	-1.54978	-0.900726
93289131	chr14:93289131:A:G	4.27632e-08	-1.51768	-3.44535e-10
93289187	chr14:93289187:A:C	1.43613e-07	-1.54759e-10	-0.306239
93289216	chr14:93289216:C:T	2.78338e-08	-0.601787	-1.34532
93289585	chr14:93289585:T:C	2.35856e-07	-1.54759e-10	0.189862
93289896	chr14:93289896:C:T	7.83759e-08	-1.54759e-10	-0.911842
93290154	chr14:93290154:A:C	2.05988e-08	-1.55518	-0.692942
93290353	chr14:93290353:C:T	4.12379e-08	-1.554	-3.44535e-10
93290447	chr14:93290447:C:T	5.9027e-08	-1.54759e-10	-1.19536
93290766	chr14:93290766:C:G	1.43082e-07	-1.54759e-10	-0.309942
93291727	chr14:93291727:G:A	1.12902e-08	-1.67168	-1.17775
93291802	chr14:93291802:AG:A	2.26564e-08	-1.64764	-0.505275
93292144	chr14:93292144:G:A	1.32314e-07	-0.388178	-3.44535e-10
93293102	chr14:93293102:A:G	1.23906e-08	-1.53226	-1.22416
93293309	chr14:93293309:G:A	1.33746e-08	-1.37645	-1.30355
93293510	chr14:93293510:T:C	1.37303e-07	-1.54759e-10	-0.351167
93293628	chr14:93293628:T:C	1.24932e-07	-1.54759e-10	-0.445586
93293777	chr14:93293777:T:C	2.01363e-08	-1.52996	-0.740875
93295195	chr14:93295195:A:G	8.59447e-08	-1.54759e-10	-0.819655
93295287	chr14:93295287:T:A	5.02419e-08	-1.35651	-3.44535e-10
93295761	chr14:93295761:T:C	1.90264e-07	-1.54759e-10	-0.0249481
93295816	chr14:93295816:C:T	1.1147e-08	-1.52064	-1.34155
93295868	chr14:93295868:T:C	6.59141e-08	-1.54759e-10	-1.08501
93296256	chr14:93296256:TAAC:T	1.0264e-07	-1.54759e-10	-0.642136
93296650	chr14:93296650:A:C	5.34578e-08	-1.54759e-10	-1.29447
93296780	chr14:93296780:T:G	1.26544e-07	-1.54759e-10	-0.432768
93296876	chr14:93296876:A:G	5.19847e-08	-1.54759e-10	-1.32241
93296935	chr14:93296935:A:C	1.47677e-07	-1.54759e-10	-0.278333
93297416	chr14:93297416:G:A	1.37229e-07	-1.54759e-10	-0.351711
93297536	chr14:93297536:T:C	2.75506e-07	-1.61607	1.96132
93297938	chr14:93297938:G:A	1.04548e-07	-1.54759e-10	-0.623718
93298295	chr14:93298295:C:T	1.05038e-07	-1.54759e-10	-0.619034
93298766	chr14:93298766:G:A	3.95486e-08	-1.59583	-3.44535e-10
93299568	chr14:93299568:G:T	1.92911e-08	-1.61707	-0.696644
93300119	chr14:93300119:G:A	4.61158e-08	-1.4422	-3.44535e-10
93300228	chr14:93300228:T:A	4.02028e-08	-1.57942	-3.44535e-10
93300509	chr14:93300509:G:A	1.68345e-07	-1.54759e-10	-0.147345
93300554	chr14:93300554:G:A	1.35667e-07	-1.54759e-10	-0.363156
93300667	chr14:93300667:C:T	2.1509e-08	-1.61499	-0.589894
93301363	chr14:93301363:C:G	1.28652e-08	-1.47712	-1.24171
93301530	chr14:93301530:T:C	1.21413e-08	-1.53508	-1.24167
93301686	chr14:93301686:C:T	1.23442e-08	-1.52888	-1.23129
93301758	chr14:93301758:T:C	1.28502e-08	-1.39878	-1.32122
93301818	chr14:93301818:T:A	5.08113e-08	-1.54759e-10	-1.34524
93301971	chr14:93301971:T:C	3.00408e-08	-0.531988	-1.33881
93302194	chr14:93302194:T:C	5.09231e-08	-1.54759e-10	-1.34304
93302401	chr14:93302401:A:G	1.47533e-07	-1.54759e-10	-0.279305
93302560	chr14:93302560:T:A	6.5929e-08	-1.54759e-10	-1.08478
93302673	chr14:93302673:T:C	1.29253e-08	-1.49678	-1.21739
93303323	chr14:93303323:G:A	1.95114e-07	-1.54759e-10	0.000222317
93303346	chr14:93303346:G:A	2.00897e-08	-1.58966	-0.683491
93304255	chr14:93304255:C:T	6.85113e-08	-1.54759e-10	-1.04636
93304375	chr14:93304375:G:A	4.52112e-08	-1.46202	-3.44535e-10
93304497	chr14:93304497:G:A	8.26325e-08	-1.54759e-10	-0.858956
93304604	chr14:93304604:G:A	1.29653e-08	-1.39308	-1.318
93304631	chr14:93304631:C:T	8.60735e-08	-1.54759e-10	-0.818158
93304674	chr14:93304674:T:C	9.86759e-09	-1.66445	-1.31966
93305288	chr14:93305288:A:T	7.88166e-08	-1.54759e-10	-0.906235
93305324	chr14:93305324:T:A	8.10951e-08	-1.54759e-10	-0.877737
93305426	chr14:93305426:T:C	7.75808e-08	-1.54759e-10	-0.922039
93305489	chr14:93305489:T:A	8.26265e-08	-1.54759e-10	-0.859029
93305656	chr14:93305656:T:G	6.7271e-08	-1.54759e-10	-1.06463
93305743	chr14:93305743:C:T	9.95842e-09	-1.62921	-1.34573
93306064	chr14:93306064:G:A	6.15998e-08	-1.54759e-10	-1.1527
93306154	chr14:93306154:T:A	1.10829e-08	-1.66314	-1.20482
93306426	chr14:93306426:ACCT:A	7.73699e-08	-1.54759e-10	-0.924761
93306555	chr14:93306555:A:T	1.20011e-08	-1.53232	-1.25605
93306696	chr14:93306696:C:T	1.24317e-07	-1.54759e-10	-0.450526
93307156	chr14:93307156:T:C	2.02731e-08	-1.58655	-0.677517
93307844	chr14:93307844:G:A	1.89954e-08	-1.37799	-0.951172
93307984	chr14:93307984:C:T	8.58561e-08	-1.54759e-10	-0.820686
93307985	chr14:93307985:T:C	8.50137e-08	-1.54759e-10	-0.830547
93308219	chr14:93308219:G:A	5.80529e-08	-1.54759e-10	-1.21201
93308297	chr14:93308297:AAAAAAAAG:A	1.11092e-08	-1.66511	-1.20047
93308407	chr14:93308407:A:G	2.6128e-08	-1.6857	-0.324652
93308682	chr14:93308682:A:C	1.4198e-08	-1.29951	-1.32075
93308727	chr14:93308727:T:C	1.10001e-08	-1.55548	-1.31998
93308889	chr14:93308889:A:G	1.90019e-08	-1.36558	-0.963238
93309107	chr14:93309107:C:T	5.81805e-08	-1.54759e-10	-1.20981
93309393	chr14:93309393:C:T	1.10221e-08	-1.5652	-1.30826
93309411	chr14:93309411:A:G	1.23227e-07	-1.54759e-10	-0.459335
93309977	chr14:93309977:C:G	5.27097e-08	-1.54759e-10	-1.30856
93310231	chr14:93310231:T:G	2.13077e-07	-1.54759e-10	0.0882959
93310460	chr14:93310460:T:C	1.02827e-07	-1.54759e-10	-0.640315
93310601	chr14:93310601:C:T	1.50881e-07	-1.54759e-10	-0.256868
93310768	chr14:93310768:A:C	4.21605e-08	-1.53188	-3.44535e-10
93310887	chr14:93310887:A:G	5.09157e-08	-1.54759e-10	-1.34319
93311118	chr14:93311118:T:C	7.8239e-08	-1.54759e-10	-0.913591
93311939	chr14:93311939:TTAAG:T	4.27749e-08	-1.51741	-3.44535e-10
93312096	chr14:93312096:C:T	7.98574e-08	-1.54759e-10	-0.893117
93312142	chr14:93312142:C:T	7.60848e-08	-1.54759e-10	-0.941511
93312395	chr14:93312395:T:C	1.07535e-08	-1.6339	-1.26423
93312429	chr14:93312429:C:T	1.29104e-08	-1.38032	-1.335
93312452	chr14:93312452:G:A	1.99701e-08	-1.58375	-0.695376
93312996	chr14:93312996:C:T	1.92094e-08	-1.58232	-0.735645
93313115	chr14:93313115:G:A	4.06483e-08	-1.5684	-3.44535e-10
93313125	chr14:93313125:G:C	4.23377e-08	-1.52768	-3.44535e-10
93313624	chr14:93313624:C:T	3.58182e-08	-1.6949	-3.44535e-10
93313646	chr14:93313646:T:C	4.17097e-08	-1.54263	-3.44535e-10
93314041	chr14:93314041:C:T	1.24868e-08	-1.48475	-1.26394
93314093	chr14:93314093:C:T	7.72582e-08	-1.54759e-10	-0.926206
93314700	chr14:93314700:G:A	2.03049e-07	-1.54759e-10	0.0400892
93314929	chr14:93314929:T:C	4.55669e-08	-1.45418	-3.44535e-10
93315087	chr14:93315087:T:C	8.40377e-08	-1.54759e-10	-0.842094
93315274	chr14:93315274:TTCAAG:T	2.02017e-07	0.0349924	-3.44535e-10
93316280	chr14:93316280:AAT:A	2.06825e-07	-1.54759e-10	0.0585152
93316375	chr14:93316375:C:T	7.72083e-08	-1.54759e-10	-0.926853
93316376	chr14:93316376:G:A	6.72719e-08	-1.54759e-10	-1.06462
93316721	chr14:93316721:A:T	1.08888e-08	-1.64679	-1.23884
93316830	chr14:93316830:T:C	1.62168e-08	-1.36469	-1.12262
93316899	chr14:93316899:C:T	8.14102e-08	-1.54759e-10	-0.873858
93317097	chr14:93317097:T:C	1.11065e-08	-1.64221	-1.22362
93317139	chr14:93317139:A:G	1.23035e-08	-1.50715	-1.25633
93317285	chr14:93317285:G:A	5.40503e-08	-1.54759e-10	-1.28344
93317652	chr14:93317652:A:G	1.24472e-08	-1.5095	-1.24237
93317946	chr14:93317946:A:C	1.13561e-08	-1.68422	-1.15938
93317956	chr14:93317956:T:C	1.06504e-08	-1.66297	-1.2448
93318038	chr14:93318038:G:A	1.85007e-08	-1.35598	-0.999569
93318100	chr14:93318100:C:T	6.24935e-08	-1.54759e-10	-1.1383
93318173	chr14:93318173:TC:T	6.3415e-08	-1.54759e-10	-1.12366
93318322	chr14:93318322:G:A	2.13089e-08	-1.14175	-1.07248
93318718	chr14:93318718:A:G	7.85922e-08	-1.54759e-10	-0.909087
93319033	chr14:93319033:A:G	1.94353e-08	-1.60106	-0.705207
93319105	chr14:93319105:G:T	1.88083e-08	-1.35121	-0.987851
93319120	chr14:93319120:C:T	1.26555e-07	-1.54759e-10	-0.432684
93319409	chr14:93319409:A:G	1.24463e-08	-1.49405	-1.25788
93319601	chr14:93319601:A:G	1.28579e-08	-1.39969	-1.31972
93319635	chr14:93319635:G:T	1.22439e-08	-1.51941	-1.24892
93320322	chr14:93320322:T:C	1.96182e-08	-1.57384	-0.723065
93320401	chr14:93320401:C:G	7.87851e-08	-1.54759e-10	-0.906636
93320583	chr14:93320583:GAGAATTACAGC:G	7.85073e-08	-1.54759e-10	-0.910168
93320926	chr14:93320926:A:C	2.01667e-08	-1.57105	-0.698275
93321014	chr14:93321014:C:T	1.22574e-08	-1.51206	-1.25517
93321046	chr14:93321046:A:G	8.87033e-08	-1.54759e-10	-0.788062
93321580	chr14:93321580:A:G	4.16293e-08	-1.54456	-3.44535e-10
93321589	chr14:93321589:T:A	2.0359e-08	-1.31177	-0.948065
93321635	chr14:93321635:G:A	1.94608e-08	-1.317	-0.987955
93321862	chr14:93321862:A:G	7.92334e-08	-1.54759e-10	-0.900962
93322001	chr14:93322001:A:C	4.59738e-08	-1.44529	-3.44535e-10
93322268	chr14:93322268:C:T	1.88099e-08	-1.56286	-0.776115
93322358	chr14:93322358:A:G	1.86493e-08	-1.58102	-0.766531
93322394	chr14:93322394:T:C	1.25173e-08	-1.48805	-1.2582
93322504	chr14:93322504:G:T	1.88286e-08	-1.57812	-0.75986
93322509	chr14:93322509:AG:A	1.87581e-08	-1.56787	-0.773861
93322612	chr14:93322612:G:C	1.06922e-08	-1.55814	-1.3457
93323015	chr14:93323015:C:G	1.04493e-07	-1.54759e-10	-0.624238
93323314	chr14:93323314:G:A	1.09089e-08	-1.66251	-1.22127
93323751	chr14:93323751:T:C	7.96986e-08	-1.54759e-10	-0.895107
93323796	chr14:93323796:C:T	7.96986e-08	-1.54759e-10	-0.895107
93323930	chr14:93323930:T:C	1.10133e-08	-1.6534	-1.22085
93324286	chr14:93324286:T:A	8.05747e-08	-1.54759e-10	-0.884175
93324709	chr14:93324709:C:T	1.82614e-08	-1.5961	-0.772465
93324910	chr14:93324910:C:A	5.84359e-08	-1.54759e-10	-1.20543
93325383	chr14:93325383:C:G	5.65105e-08	-1.54759e-10	-1.23893
93325429	chr14:93325429:G:GT	1.24239e-08	-1.50919	-1.24455
93325507	chr14:93325507:G:C	1.80408e-08	-1.59076	-0.789964
93326072	chr14:93326072:C:T	1.73384e-08	-1.35152	-1.06891
93326087	chr14:93326087:C:CT	8.79279e-08	-1.54759e-10	-0.796842
93326278	chr14:93326278:G:A	7.70797e-08	-1.54759e-10	-0.928519
93326558	chr14:93326558:T:G	5.17016e-08	-1.54759e-10	-1.32787
93326579	chr14:93326579:G:A	1.17999e-08	-1.54011	-1.26516
93326623	chr14:93326623:G:A	1.32402e-08	-1.36331	-1.32679
93326670	chr14:93326670:C:T	2.08342e-08	-1.52949	-0.707278
93326734	chr14:93326734:G:A	3.5654e-08	-1.6995	-3.44535e-10
93326983	chr14:93326983:C:T	1.17722e-08	-1.63721	-1.17041
93327173	chr14:93327173:C:G	1.84032e-08	-1.58961	-0.771221
93327510	chr14:93327510:C:T	4.85935e-08	-1.38987	-3.44535e-10
93328855	chr14:93328855:T:C	1.29426e-08	-1.38067	-1.33217
93328859	chr14:93328859:G:A	1.83305e-08	-1.5821	-0.782689
93329129	chr14:93329129:T:C	1.21952e-07	-1.54759e-10	-0.469733
93329184	chr14:93329184:A:C	1.17422e-07	-1.54759e-10	-0.507581
93329191	chr14:93329191:T:A	1.8023e-08	-1.61896	-0.762751
93329362	chr14:93329362:C:A	1.18854e-08	-1.54673	-1.25132
93329501	chr14:93329501:T:C	5.59398e-08	-1.24908	-3.44535e-10
93329831	chr14:93329831:G:T	1.8954e-08	-1.55391	-0.777432
93330065	chr14:93330065:T:C	1.10603e-08	-1.7164	-1.1536
93330439	chr14:93330439:A:G	1.23526e-08	-1.5295	-1.22999
93330545	chr14:93330545:C:T	1.87169e-08	-1.55169	-0.792249
93330754	chr14:93330754:C:T	9.96827e-09	-1.62825	-1.34571
93330820	chr14:93330820:G:T	1.74173e-08	-1.4054	-1.0105
93330854	chr14:93330854:G:A	1.93542e-08	-1.54571	-0.764738
93331307	chr14:93331307:C:T	6.63851e-08	-1.54759e-10	-1.07789
93331568	chr14:93331568:C:T	3.50193e-08	-1.71746	-3.44535e-10
93331699	chr14:93331699:G:A	6.59057e-08	-1.54759e-10	-1.08513
93332079	chr14:93332079:G:A	1.05713e-08	-1.68747	-1.22775
93332360	chr14:93332360:A:T	1.87349e-08	-1.53783	-0.805146
93332569	chr14:93332569:C:T	1.91867e-08	-1.53007	-0.789073
93333105	chr14:93333105:C:T	5.22609e-08	-1.54759e-10	-1.31711
93333297	chr14:93333297:C:T	5.58016e-08	-1.54759e-10	-1.25156
93333642	chr14:93333642:A:G	5.90582e-08	-1.19484	-3.44535e-10
93333716	chr14:93333716:G:A	1.06526e-07	-1.54759e-10	-0.604968
93333796	chr14:93333796:G:A	5.12839e-08	-1.54759e-10	-1.33598
93333830	chr14:93333830:T:C	2.07041e-08	-1.36897	-0.874062
93333894	chr14:93333894:A:G	1.54135e-07	-1.54759e-10	-0.235528
93333972	chr14:93333972:GAC:G	1.07555e-08	-1.68086	-1.21708
93334238	chr14:93334238:C:T	3.47848e-08	-1.72418	-3.44535e-10
93334576	chr14:93334576:T:C	1.87719e-08	-1.56091	-0.780087
93335632	chr14:93335632:C:G	5.73571e-08	-1.54759e-10	-1.22406
93336290	chr14:93336290:A:G	4.20302e-08	-1.53497	-3.44535e-10
93336945	chr14:93336945:C:T	1.64067e-08	-1.6211	-0.854568
93337063	chr14:93337063:G:A	1.05648e-08	-1.68917	-1.22665
93337080	chr14:93337080:C:T	6.2401e-08	-1.54759e-10	-1.13978
93337236	chr14:93337236:A:G	1.76032e-08	-1.60904	-0.796236
93337807	chr14:93337807:C:T	3.65473e-08	-1.67475	-3.44535e-10
93337986	chr14:93337986:T:C	1.82508e-08	-1.59726	-0.77189
93338061	chr14:93338061:G:A	1.39214e-07	-1.54759e-10	-0.33735
93338588	chr14:93338588:A:T	3.73965e-08	-1.65178	-3.44535e-10
93338630	chr14:93338630:A:G	1.78247e-08	-1.60836	-0.784409
93338636	chr14:93338636:G:A	8.53626e-08	-1.54759e-10	-0.826451
93338799	chr14:93338799:T:C	1.81327e-08	-1.59828	-0.77736
93338850	chr14:93338850:T:C	5.8649e-08	-1.54759e-10	-1.20179
93338950	chr14:93338950:G:A	8.70284e-08	-1.54759e-10	-0.807124
93339072	chr14:93339072:C:T	1.8188e-08	-1.59328	-0.779322
93339261	chr14:93339261:T:C	4.43768e-08	-1.48064	-3.44535e-10
93339316	chr14:93339316:T:C	1.24078e-07	-0.452453	-3.44535e-10
93339535	chr14:93339535:G:A	9.57733e-08	-1.54759e-10	-0.711375
93339745	chr14:93339745:G:A	1.77707e-08	-1.60623	-0.789582
93339981	chr14:93339981:C:T	1.80256e-08	-1.60579	-0.775778
93340077	chr14:93340077:T:C	1.79106e-08	-1.60289	-0.785075
93340090	chr14:93340090:T:C	1.76275e-08	-1.59709	-0.806805
93340164	chr14:93340164:T:C	1.82555e-08	-1.60923	-0.759664
93340180	chr14:93340180:T:C	1.29602e-08	-1.50279	-1.20869
93340217	chr14:93340217:C:T	6.9298e-08	-1.54759e-10	-1.03494
93340389	chr14:93340389:C:G	2.51964e-07	-1.58737	1.84329
93340398	chr14:93340398:C:T	2.38192e-08	-1.553	-0.549865
93340549	chr14:93340549:A:G	8.16401e-08	-1.54759e-10	-0.871038
93340799	chr14:93340799:TG:T	9.06606e-08	-1.54759e-10	-0.766236
93340971	chr14:93340971:A:G	2.02681e-07	-1.54759e-10	0.0382756
93341337	chr14:93341337:A:T	1.8043e-08	-1.63959	-0.741009
93341353	chr14:93341353:C:T	8.94829e-08	-1.54759e-10	-0.779312
93341372	chr14:93341372:G:A	4.81796e-08	-1.39842	-3.44535e-10
93341381	chr14:93341381:T:C	1.73727e-08	-1.63518	-0.783276
93341442	chr14:93341442:T:C	3.57044e-08	-1.69808	-3.44535e-10
93341758	chr14:93341758:A:G	5.78492e-08	-1.54759e-10	-1.21552
93341792	chr14:93341792:G:A	1.57548e-07	-1.54759e-10	-0.213626
93342266	chr14:93342266:A:G	5.01689e-08	-1.35796	-3.44535e-10
93342274	chr14:93342274:T:C	1.75674e-08	-1.60177	-0.805542
93343193	chr14:93343193:C:T	1.80612e-08	-1.58848	-0.79111
93343511	chr14:93343511:A:G	2.07111e-08	-1.50647	-0.73622
93343702	chr14:93343702:G:A	1.12054e-08	-1.68936	-1.1676
93343764	chr14:93343764:CTTTCTCATTCAT:C	5.15063e-08	-1.54759e-10	-1.33166
93343778	chr14:93343778:G:GAGC	5.12589e-08	-1.54759e-10	-1.33647
93343885	chr14:93343885:C:T	1.80553e-08	-1.59734	-0.78258
93344250	chr14:93344250:A:G	3.78269e-08	-1.64034	-3.44535e-10
93344565	chr14:93344565:A:C	1.7672e-08	-1.62724	-0.774136
93344964	chr14:93344964:G:A	4.91274e-08	-1.37894	-3.44535e-10
93345192	chr14:93345192:A:G	1.76346e-08	-1.62495	-0.778547
93345250	chr14:93345250:C:T	1.63119e-07	-1.54759e-10	-0.17888
93345537	chr14:93345537:G:A	1.76832e-08	-1.62054	-0.780208
93345644	chr14:93345644:A:G	1.83674e-08	-1.62702	-0.735765
93345658	chr14:93345658:G:GA	1.41983e-07	-1.54759e-10	-0.317655
93345713	chr14:93345713:A:G	5.91734e-08	-1.54759e-10	-1.19289
93345735	chr14:93345735:G:T	5.92345e-08	-1.54759e-10	-1.19186
93345738	chr14:93345738:A:G	1.76671e-08	-1.62812	-0.773535
93345779	chr14:93345779:AAGAACCATGACTTCAGAT:A	1.75325e-08	-1.62844	-0.780857
93345968	chr14:93345968:G:A	1.87993e-08	-1.61564	-0.723902
93346372	chr14:93346372:G:A	6.65655e-08	-1.54759e-10	-1.07517
93346504	chr14:93346504:C:T	9.84684e-09	-1.68666	-1.29955
93346505	chr14:93346505:G:A	1.03892e-07	-1.54759e-10	-0.630005
93346528	chr14:93346528:T:C	1.85215e-08	-1.62351	-0.73092
93346670	chr14:93346670:A:AG	1.85362e-08	-1.62665	-0.726986
93346953	chr14:93346953:AAG:A	2.55852e-07	-1.54759e-10	0.271238
93346986	chr14:93346986:G:A	1.79549e-08	-1.62373	-0.761762
93347380	chr14:93347380:C:T	1.18673e-07	-1.54759e-10	-0.496984
93347577	chr14:93347577:G:T	5.81885e-08	-1.54759e-10	-1.20967
93347642	chr14:93347642:G:A	1.03989e-08	-1.7028	-1.22886
93347713	chr14:93347713:A:C	6.20641e-08	-1.54759e-10	-1.14519
93347831	chr14:93347831:C:G	2.23355e-08	-1.49877	-0.668415
93347844	chr14:93347844:T:C	2.63645e-08	-0.964145	-1.03719
93347866	chr14:93347866:T:A	9.77058e-09	-1.70788	-1.28611
93347908	chr14:93347908:G:C	2.23714e-08	-1.48963	-0.675947
93348147	chr14:93348147:A:G	2.77617e-08	-0.970388	-0.979316
93348239	chr14:93348239:C:T	1.49946e-07	-1.54759e-10	-0.263086
93349210	chr14:93349210:G:A	2.17037e-08	-1.50516	-0.690716
93349410	chr14:93349410:G:A	2.23236e-08	-1.50655	-0.661161
93349499	chr14:93349499:CCTATA:C	3.61966e-08	-1.68439	-3.44535e-10
93349546	chr14:93349546:C:T	9.72296e-09	-1.71073	-1.28814
93349879	chr14:93349879:A:T	1.73192e-08	-1.42681	-0.994732
93349901	chr14:93349901:C:G	2.21069e-08	-1.49518	-0.682289
93349990	chr14:93349990:A:G	4.72753e-08	-1.41737	-3.44535e-10
93350223	chr14:93350223:A:T	2.10027e-08	-1.52217	-0.706541
93350252	chr14:93350252:T:G	4.52363e-08	-1.46146	-3.44535e-10
93350326	chr14:93350326:T:C	5.31158e-08	-1.54759e-10	-1.30088
93350593	chr14:93350593:C:G	2.78888e-08	-0.974707	-0.970429
93350720	chr14:93350720:T:A	6.83526e-08	-1.54759e-10	-1.04868
93350847	chr14:93350847:C:CTGT	2.20764e-08	-1.4987	-0.680149
93350932	chr14:93350932:G:C	3.68587e-08	-1.66627	-3.44535e-10
93351061	chr14:93351061:C:CT	2.25247e-08	-1.51274	-0.646002
93351184	chr14:93351184:T:C	2.19454e-08	-1.50867	-0.676135
93351532	chr14:93351532:A:G	8.66362e-08	-1.54759e-10	-0.811642
93351646	chr14:93351646:G:A	3.38885e-08	-1.51586	-0.234429
93351976	chr14:93351976:A:G	5.78655e-08	-1.54759e-10	-1.21524
93352060	chr14:93352060:C:T	3.51632e-08	-0.979207	-0.734151
93352121	chr14:93352121:G:A	5.24882e-08	-1.54759e-10	-1.31277
93352172	chr14:93352172:G:T	5.31909e-08	-1.54759e-10	-1.29947
93352561	chr14:93352561:A:C	9.8524e-09	-1.70961	-1.27603
93352870	chr14:93352870:C:T	1.29642e-08	-1.46247	-1.2487
93352900	chr14:93352900:G:A	9.64576e-09	-1.71416	-1.29268
93353464	chr14:93353464:G:A	5.6702e-08	-1.54759e-10	-1.23555
93353569	chr14:93353569:C:T	8.97514e-08	-1.54759e-10	-0.776316
93353607	chr14:93353607:C:T	1.40641e-07	-1.54759e-10	-0.327147
93353789	chr14:93353789:A:G	5.91629e-08	-1.54759e-10	-1.19306
93353928	chr14:93353928:C:T	2.67533e-08	-0.869895	-1.11681
93354205	chr14:93354205:A:T	1.19728e-08	-1.68163	-1.10909
93354916	chr14:93354916:A:G	1.19413e-07	-1.54759e-10	-0.490773
93355535	chr14:93355535:G:A	1.18571e-07	-1.54759e-10	-0.497847
93355973	chr14:93355973:G:A	1.41558e-08	-1.51544	-1.10779
93356049	chr14:93356049:G:A	4.2172e-08	-1.5316	-3.44535e-10
93356638	chr14:93356638:G:A	5.07806e-08	-1.54759e-10	-1.34584
93356734	chr14:93356734:T:A	9.25387e-09	-1.71244	-1.33587
93356810	chr14:93356810:G:A	1.95246e-07	-1.54759e-10	0.000903078
93357030	chr14:93357030:G:A	7.83582e-08	-1.54759e-10	-0.912069
93358022	chr14:93358022:G:A	1.1961e-08	-1.46341	-1.32829
93358132	chr14:93358132:C:T	5.84874e-08	-1.54759e-10	-1.20455
93358667	chr14:93358667:T:C	8.48454e-08	-0.61145	-0.221079
93358810	chr14:93358810:T:A	1.19539e-08	-1.47309	-1.31922
93359417	chr14:93359417:C:T	1.17777e-08	-1.68301	-1.12414
93360033	chr14:93360033:G:A	1.67974e-07	-1.54759e-10	-0.149548
93360040	chr14:93360040:T:C	4.11625e-08	-1.55583	-3.44535e-10
93360326	chr14:93360326:A:G	2.06217e-08	-1.18468	-1.06234
93360917	chr14:93360917:C:A	1.26259e-08	-1.67922	-1.05839
93361250	chr14:93361250:AAGAAAAGAAG:A	1.49709e-07	-1.54759e-10	-0.264668
93361255	chr14:93361255:AAGAAG:A	1.89318e-08	-1.36844	-0.964072
93361321	chr14:93361321:G:A	1.15837e-07	-1.54759e-10	-0.521174
93361627	chr14:93361627:CAT:C	5.5198e-08	-1.54759e-10	-1.26243
93361909	chr14:93361909:T:A	5.49874e-08	-1.54759e-10	-1.26626
93361944	chr14:93361944:G:A	1.24088e-08	-1.43062	-1.32433
93362843	chr14:93362843:A:G	1.21036e-08	-1.45378	-1.32608
93363001	chr14:93363001:C:T	3.84442e-08	-1.62415	-3.44535e-10
93363821	chr14:93363821:C:T	1.22212e-08	-1.6838	-1.08638
93363877	chr14:93363877:C:G	1.00671e-07	-1.54759e-10	-0.661503
93364011	chr14:93364011:C:T	7.34962e-08	-0.507824	-0.468302
93364030	chr14:93364030:C:T	9.1619e-08	-1.54759e-10	-0.75572
93364242	chr14:93364242:T:G	9.75513e-08	-1.54759e-10	-0.692981
93364248	chr14:93364248:C:A	5.30168e-08	-1.54759e-10	-1.30275
93364434	chr14:93364434:T:C	1.22951e-07	-1.54759e-10	-0.461575
93364805	chr14:93364805:T:A	1.23945e-08	-1.4347	-1.3214
93364935	chr14:93364935:G:GT	3.57514e-08	-1.69677	-3.44535e-10
93365051	chr14:93365051:A:G	1.78489e-08	-1.49764	-0.893784
93366058	chr14:93366058:T:G	2.43517e-08	-0.955891	-1.12487
93366597	chr14:93366597:G:A	8.89904e-08	-1.54759e-10	-0.784831
93366717	chr14:93366717:C:T	5.07921e-08	-1.54759e-10	-1.34562
93366933	chr14:93366933:C:G	5.30463e-08	-1.54759e-10	-1.30219
93367428	chr14:93367428:C:T	5.12285e-08	-1.54759e-10	-1.33706
93367643	chr14:93367643:AATAAC:A	6.89144e-08	-0.557034	-0.48346
93368060	chr14:93368060:T:C	1.86985e-07	-1.54759e-10	-0.0423305
93368179	chr14:93368179:G:T	9.75714e-08	-1.54759e-10	-0.692775
93368393	chr14:93368393:A:T	1.19839e-07	-1.54759e-10	-0.487213
93368735	chr14:93368735:G:C	7.17411e-08	-1.54759e-10	-1.0003
93368845	chr14:93368845:T:C	2.43586e-08	-0.951754	-1.12872
93369586	chr14:93369586:A:G	1.08815e-07	-0.583706	-3.44535e-10
93369923	chr14:93369923:G:A	8.20352e-08	-1.68866	0.822449
93370113	chr14:93370113:T:C	5.32626e-08	-1.54759e-10	-1.29813
93370466	chr14:93370466:C:T	7.56343e-08	-1.54759e-10	-0.947449
93370589	chr14:93370589:G:A	4.60805e-08	-1.44297	-3.44535e-10
93370629	chr14:93370629:A:G	2.0529e-08	-1.37979	-0.871728
93371012	chr14:93371012:C:G	1.9223e-08	-1.43048	-0.886772
93371014	chr14:93371014:T:C	5.16317e-08	-1.54759e-10	-1.32922
93371071	chr14:93371071:A:C	1.90284e-08	-1.42069	-0.90674
93371446	chr14:93371446:A:G	5.5566e-08	-1.54759e-10	-1.25579
93371580	chr14:93371580:C:T	1.43693e-07	-1.54759e-10	-0.30568
93372187	chr14:93372187:ATAAT:A	7.05517e-08	-1.33962	0.322609
93373627	chr14:93373627:T:C	5.48222e-08	-1.54759e-10	-1.26926
93373629	chr14:93373629:GAAAA:G	1.25733e-07	-1.54759e-10	-0.439195
93373649	chr14:93373649:T:G	1.888e-08	-1.42622	-0.90903
93373847	chr14:93373847:A:G	1.69737e-08	-1.34727	-1.09443
93374040	chr14:93374040:G:A	1.76296e-08	-1.43116	-0.972614
93374589	chr14:93374589:C:T	5.09295e-08	-1.54759e-10	-1.34292
93374698	chr14:93374698:C:G	7.13588e-08	-1.3263	0.320665
93374734	chr14:93374734:A:G	2.35468e-08	-0.979413	-1.13496
93374812	chr14:93374812:G:T	7.05378e-08	-1.33788	0.320665
93375008	chr14:93375008:CA:C	5.26434e-08	-1.54759e-10	-1.30982
93375837	chr14:93375837:A:G	4.12686e-08	-1.55326	-3.44535e-10
93376195	chr14:93376195:G:C	9.18818e-08	-1.54759e-10	-0.752857
93376228	chr14:93376228:G:A	1.5274e-07	-1.54759e-10	-0.244622
93376304	chr14:93376304:G:A	9.59656e-09	-1.69244	-1.31951
93376333	chr14:93376333:G:A	1.24617e-07	-1.54759e-10	-0.448116
93376445	chr14:93376445:A:T	1.35873e-07	-1.54759e-10	-0.361641
93376462	chr14:93376462:C:T	2.10347e-08	-1.38763	-0.839556
93376493	chr14:93376493:C:T	9.94656e-09	-1.70766	-1.26848
93377190	chr14:93377190:C:T	5.10885e-08	-1.54759e-10	-1.3398
93377215	chr14:93377215:G:A	1.12885e-08	-1.50419	-1.34539
93377234	chr14:93377234:C:T	5.41677e-08	-1.54759e-10	-1.28127
93377245	chr14:93377245:A:G	3.51324e-08	-1.71424	-3.44535e-10
93377373	chr14:93377373:T:C	1.98331e-08	-1.3927	-0.893306
93377941	chr14:93377941:C:T	4.74053e-08	-1.41462	-3.44535e-10
93378044	chr14:93378044:A:C	5.07802e-08	-1.54759e-10	-1.34585
93378663	chr14:93378663:T:G	4.81309e-08	-0.80958	-0.589856
93378691	chr14:93378691:G:A	1.25408e-07	-1.54759e-10	-0.441784
93378828	chr14:93378828:C:A	5.09898e-08	-1.54759e-10	-1.34173
93378888	chr14:93378888:A:G	3.61933e-08	-1.68449	-3.44535e-10
93379005	chr14:93379005:G:A	1.31265e-07	-1.54759e-10	-0.396143
93379205	chr14:93379205:A:G	5.25301e-08	-1.54759e-10	-1.31197
93379321	chr14:93379321:G:T	3.71842e-08	-0.576047	-1.08143
93379512	chr14:93379512:C:T	4.88585e-08	-1.38443	-3.44535e-10
93379802	chr14:93379802:A:G	1.09114e-08	-1.54163	-1.34192
93379868	chr14:93379868:AT:A	7.38816e-08	-1.54759e-10	-0.970895
93380310	chr14:93380310:A:G	5.16219e-08	-1.54759e-10	-1.32941
93380828	chr14:93380828:T:C	7.37546e-08	-1.54759e-10	-0.972616
93381279	chr14:93381279:T:C	1.02813e-07	0.0247314	-0.665174
93381295	chr14:93381295:C:T	5.64233e-08	-1.54759e-10	-1.24048
93382336	chr14:93382336:GT:G	5.77395e-08	-1.21742	-3.44535e-10
93382761	chr14:93382761:C:T	9.03641e-08	-1.54759e-10	-0.769512
93383725	chr14:93383725:C:T	8.63952e-08	-1.54759e-10	-0.814427
93383833	chr14:93383833:C:T	1.37468e-08	-1.39036	-1.26219
93384248	chr14:93384248:G:A	1.96613e-08	-1.44105	-0.853658
93384534	chr14:93384534:T:A	7.48895e-08	-1.54759e-10	-0.957346
93384714	chr14:93384714:C:T	4.39188e-08	-1.49102	-3.44535e-10
93385133	chr14:93385133:G:A	5.10056e-08	-1.54759e-10	-1.34142
93385257	chr14:93385257:G:T	5.16996e-08	-1.54759e-10	-1.32791
93385404	chr14:93385404:C:CTAGT	1.93543e-08	-1.45903	-0.851415
93385530	chr14:93385530:G:A	3.98126e-08	-1.58918	-3.44535e-10
93385744	chr14:93385744:A:G	9.79877e-09	-1.65159	-1.33951
93385956	chr14:93385956:C:G	5.44035e-08	-1.54759e-10	-1.27693
93386404	chr14:93386404:G:T	2.43263e-08	-0.888292	-1.19351
93386795	chr14:93386795:A:G	5.46269e-08	-1.54759e-10	-1.27283
93386827	chr14:93386827:G:T	4.7703e-08	-1.40837	-3.44535e-10
93386841	chr14:93386841:A:G	3.62832e-08	-1.68201	-3.44535e-10
93387149	chr14:93387149:G:A	4.72633e-08	-1.41763	-3.44535e-10
93387223	chr14:93387223:G:A	1.78713e-08	-1.38036	-1.00981
93387279	chr14:93387279:T:C	7.69346e-08	-1.54759e-10	-0.930403
93387318	chr14:93387318:G:C	5.13509e-08	-1.54759e-10	-1.33468
93387733	chr14:93387733:C:T	7.02608e-08	-1.54759e-10	-1.02115
93387928	chr14:93387928:G:A	1.83867e-08	-1.4711	-0.890626
93388114	chr14:93388114:T:C	4.68739e-08	-1.4259	-3.44535e-10
93388214	chr14:93388214:C:T	4.9216e-08	-1.37714	-3.44535e-10
93388272	chr14:93388272:C:T	2.32439e-08	-0.972328	-1.15499
93388603	chr14:93388603:T:G	6.15528e-08	-1.54759e-10	-1.15346
93388801	chr14:93388801:C:A	1.1841e-07	-1.54759e-10	-0.499207
93388865	chr14:93388865:G:A	1.72196e-07	-1.54759e-10	-0.124723
93389630	chr14:93389630:C:CCCA	6.1212e-08	-1.54759e-10	-1.15902
93389632	chr14:93389632:AG:A	6.24792e-08	-1.54759e-10	-1.13853
93390593	chr14:93390593:G:A	2.40162e-08	-0.953338	-1.14129
93390670	chr14:93390670:T:C	5.34536e-08	-1.54759e-10	-1.29455
93390699	chr14:93390699:A:G	5.66131e-08	-1.54759e-10	-1.23712
93390970	chr14:93390970:TA:T	1.10137e-08	-1.53296	-1.34126
93391522	chr14:93391522:G:T	1.31237e-08	-1.69808	-1.00086
93391735	chr14:93391735:T:C	5.19401e-08	-1.54759e-10	-1.32327
93391782	chr14:93391782:C:T	4.92609e-08	-1.37623	-3.44535e-10
93391865	chr14:93391865:T:C	5.04351e-08	-1.35267	-3.44535e-10
93392102	chr14:93392102:A:C	4.84464e-08	-1.3929	-3.44535e-10
93392264	chr14:93392264:C:T	2.28845e-08	-1.00238	-1.14052
93392678	chr14:93392678:T:C	5.18506e-08	-1.54759e-10	-1.32499
93392771	chr14:93392771:TG:T	9.37936e-09	-1.69192	-1.34293
93393014	chr14:93393014:A:G	1.13354e-08	-1.61751	-1.22792
93393272	chr14:93393272:G:A	5.98027e-08	-1.54759e-10	-1.18231
93393798	chr14:93393798:T:G	4.7848e-08	-1.40533	-3.44535e-10
93393904	chr14:93393904:CT:C	4.61052e-08	-1.44243	-3.44535e-10
93394497	chr14:93394497:G:A	2.30535e-08	-0.974132	-1.16141
93394857	chr14:93394857:A:G	2.18139e-08	-0.982432	-1.20838
93394990	chr14:93394990:G:A	2.32774e-07	-1.54759e-10	0.176708
93395027	chr14:93395027:T:C	7.43717e-08	-1.54759e-10	-0.964284
93395102	chr14:93395102:T:C	5.86027e-08	-1.54759e-10	-1.20258
93395124	chr14:93395124:C:T	1.5816e-07	-1.54759e-10	-0.20975
93395215	chr14:93395215:T:C	8.81692e-08	-1.54759e-10	-0.794101
93395306	chr14:93395306:T:C	1.84363e-08	-1.46163	-0.897407
93395452	chr14:93395452:G:A	5.96474e-08	-1.54759e-10	-1.18491
93396246	chr14:93396246:A:T	2.25923e-07	-1.54759e-10	0.146833
93396326	chr14:93396326:T:C	5.09521e-08	-1.54759e-10	-1.34247
93396428	chr14:93396428:CA:C	9.6859e-08	-1.54759e-10	-0.700103
93396901	chr14:93396901:G:A	5.17063e-08	-1.54759e-10	-1.32778
93397448	chr14:93397448:G:T	1.09667e-08	-1.5388	-1.33969
93397897	chr14:93397897:A:T	1.89591e-08	-1.40444	-0.926631
93398086	chr14:93398086:A:G	4.38138e-08	-1.49341	-3.44535e-10
93398142	chr14:93398142:A:G	2.34229e-07	-1.54759e-10	0.182938
93398792	chr14:93398792:T:C	1.26036e-07	-0.436793	-3.44535e-10
93398795	chr14:93398795:TTGAATAATA:T	2.5832e-07	-1.54759e-10	0.280838
93399190	chr14:93399190:G:C	3.8171e-08	-1.63128	-3.44535e-10
93399497	chr14:93399497:T:C	2.32849e-08	-0.953138	-1.17241
93399758	chr14:93399758:A:G	7.44846e-08	-1.54759e-10	-0.962767
93399799	chr14:93399799:G:T	1.45297e-08	-1.3139	-1.28326
93399819	chr14:93399819:G:A	2.32774e-07	-1.54759e-10	0.176708
93400182	chr14:93400182:G:A	7.76459e-08	-1.54759e-10	-0.9212
93400445	chr14:93400445:G:A	1.53804e-08	-1.27077	-1.2695
93400584	chr14:93400584:C:A	4.59903e-08	-0.186488	-1.25844
93400678	chr14:93400678:G:A	2.0774e-07	-1.54759e-10	0.0629265
93401022	chr14:93401022:T:C	5.72626e-08	-1.57434	0.348625
93401061	chr14:93401061:T:A	2.07714e-07	-1.54759e-10	0.062803
93401129	chr14:93401129:A:G	3.63766e-08	-1.67943	-3.44535e-10
93401198	chr14:93401198:C:T	1.98119e-07	-1.54759e-10	0.0155091
93401199	chr14:93401199:G:A	1.16865e-07	-1.54759e-10	-0.512339
93401302	chr14:93401302:G:A	5.96242e-08	-1.54759e-10	-1.1853
93402053	chr14:93402053:G:A	5.96124e-08	-1.54759e-10	-1.1855
93403520	chr14:93403520:T:C	4.16516e-08	-1.54402	-3.44535e-10
93403974	chr14:93403974:G:C	5.72075e-08	-1.54759e-10	-1.22667
93404221	chr14:93404221:AG:A	1.47327e-08	-1.30199	-1.2813
93404798	chr14:93404798:G:A	3.39124e-08	-0.42043	-1.32915
93404836	chr14:93404836:C:T	1.94998e-08	-1.43496	-0.867992
93405937	chr14:93405937:A:G	4.56386e-08	-0.899629	-0.552977
93405968	chr14:93405968:G:A	5.1386e-08	-1.54759e-10	-1.33399
93406104	chr14:93406104:A:G	2.27301e-08	-0.987688	-1.16198
93406596	chr14:93406596:A:G	2.01325e-07	-1.54759e-10	0.0315604
93407528	chr14:93407528:G:A	5.18666e-08	-1.54759e-10	-1.32468
93407688	chr14:93407688:T:C	5.2042e-08	-0.3521	-0.969207
93408528	chr14:93408528:G:A	2.0167e-08	-1.41021	-0.8591
93408695	chr14:93408695:A:G	6.23236e-08	-1.54759e-10	-1.14102
93408763	chr14:93408763:C:T	7.90026e-08	-1.54759e-10	-0.903878
93408802	chr14:93408802:G:T	3.47715e-08	-1.72456	-3.44535e-10
93409487	chr14:93409487:T:G	7.21054e-08	-1.54759e-10	-0.995231
93409706	chr14:93409706:G:A	5.15616e-08	-1.54759e-10	-1.33058
93409862	chr14:93409862:A:C	5.20827e-08	-1.54759e-10	-1.32053
93409966	chr14:93409966:G:A	2.43107e-08	-1.42022	-0.662222
93410157	chr14:93410157:T:C	2.01022e-07	0.0300536	-3.44535e-10
93410292	chr14:93410292:C:T	6.07324e-08	-1.16688	-3.44535e-10
93410382	chr14:93410382:T:C	2.09447e-08	-1.4206	-0.810873
93410543	chr14:93410543:A:C	7.23176e-08	-0.475512	-0.51678
93410723	chr14:93410723:T:G	2.10239e-08	-1.40572	-0.821977
93410991	chr14:93410991:C:A	5.6446e-08	-1.54759e-10	-1.24007
93411375	chr14:93411375:T:A	7.43172e-08	-1.32174	0.356723
93411685	chr14:93411685:ACAAT:A	1.35934e-08	-1.33596	-1.32782
93411852	chr14:93411852:G:T	2.0619e-08	-1.45504	-0.792104
93411969	chr14:93411969:G:A	5.26271e-08	-1.54759e-10	-1.31013
93412149	chr14:93412149:G:A	1.01101e-07	-1.70393	1.04669
93412489	chr14:93412489:T:TA	1.92236e-08	-1.44232	-0.874905
93412725	chr14:93412725:A:G	2.14051e-07	-1.54759e-10	0.0928532
93412749	chr14:93412749:G:A	5.19953e-08	-1.54759e-10	-1.32221
93413406	chr14:93413406:T:A	3.74276e-08	-0.981856	-0.669095
93413893	chr14:93413893:ATTTG:A	5.30581e-08	-1.54759e-10	-1.30197
93414277	chr14:93414277:A:G	8.88651e-08	-1.54759e-10	-0.78624
93414298	chr14:93414298:T:G	5.14276e-08	-1.54759e-10	-1.33318
93414502	chr14:93414502:C:T	1.27374e-07	-1.54759e-10	-0.426231
93414503	chr14:93414503:A:G	1.20763e-07	-1.54759e-10	-0.479531
93414650	chr14:93414650:C:G	1.13302e-08	-1.51551	-1.33037
93414762	chr14:93414762:C:T	9.80671e-09	-1.7245	-1.2658
93414950	chr14:93414950:G:A	1.74427e-08	-1.07012	-1.34432
93415474	chr14:93415474:A:G	5.23223e-08	-1.54759e-10	-1.31594
93415629	chr14:93415629:G:A	5.11484e-08	-1.54759e-10	-1.33863
93415700	chr14:93415700:CT:C	5.46241e-08	-1.54759e-10	-1.27288
93416027	chr14:93416027:C:T	1.97401e-08	-1.42294	-0.867761
93416624	chr14:93416624:T:G	1.33331e-08	-1.44415	-1.23896
93417027	chr14:93417027:A:G	5.69719e-08	-0.793495	-0.437306
93417249	chr14:93417249:T:C	6.35616e-08	-1.54759e-10	-1.12135
93417277	chr14:93417277:A:C	1.64952e-07	-1.54759e-10	-0.167702
93417381	chr14:93417381:C:T	1.1118e-07	-1.71749	1.15528
93417517	chr14:93417517:G:A	5.19649e-08	-0.82739	-0.495402
93417524	chr14:93417524:G:A	3.92926e-08	-1.60232	-3.44535e-10
93417544	chr14:93417544:A:G	1.39218e-07	-1.54759e-10	-0.337317
93418424	chr14:93418424:C:T	6.11281e-08	-1.54759e-10	-1.16039
93418734	chr14:93418734:C:G	3.48405e-08	-0.747821	-0.974758
93418751	chr14:93418751:T:A	1.24315e-08	-1.51548	-1.23764
93418852	chr14:93418852:C:T	4.78375e-08	-0.959097	-0.446452
93419150	chr14:93419150:T:C	8.12169e-08	-0.496692	-0.379544
93419437	chr14:93419437:G:T	6.85138e-08	-1.54759e-10	-1.04632
93419559	chr14:93419559:A:G	3.55442e-08	-0.791548	-0.911035
93419600	chr14:93419600:G:T	2.33147e-07	-1.54759e-10	0.178308
93420354	chr14:93420354:A:G	8.89977e-08	-1.54759e-10	-0.784749
93420997	chr14:93420997:T:G	1.30479e-07	-1.54759e-10	-0.402145
93421404	chr14:93421404:C:T	4.14151e-08	-1.54971	-3.44535e-10
93421462	chr14:93421462:T:C	2.20386e-07	-1.54759e-10	0.122023
93422261	chr14:93422261:G:C	1.22152e-08	-1.45168	-1.319
93422262	chr14:93422262:A:T	1.23813e-08	-1.43933	-1.31784
93423313	chr14:93423313:G:A	5.9934e-08	-1.54759e-10	-1.18012
93423870	chr14:93423870:C:T	5.08262e-08	-1.54759e-10	-1.34495
93423989	chr14:93423989:A:G	8.59051e-08	-1.54759e-10	-0.820116
93424004	chr14:93424004:A:G	5.11587e-08	-1.54759e-10	-1.33843
93424399	chr14:93424399:G:T	2.53293e-08	-1.41535	-0.62605
93424602	chr14:93424602:C:T	6.02007e-08	-1.54759e-10	-1.17568
93424931	chr14:93424931:C:T	5.40386e-08	-1.54759e-10	-1.28366
93424962	chr14:93424962:A:G	1.76869e-07	-1.54759e-10	-0.0979485
93425090	chr14:93425090:A:C	2.24388e-08	-0.948241	-1.21433
93425858	chr14:93425858:T:C	2.26249e-08	-1.28746	-0.866851
93425891	chr14:93425891:C:T	5.09391e-08	-1.54759e-10	-1.34273
93426527	chr14:93426527:C:T	3.67995e-08	-1.66788	-3.44535e-10
93426758	chr14:93426758:CATT:C	6.73546e-08	-1.54759e-10	-1.06339
93426950	chr14:93426950:T:C	4.11156e-08	-1.55697	-3.44535e-10
93426996	chr14:93426996:T:C	4.3073e-08	-1.51046	-3.44535e-10
93428475	chr14:93428475:G:C	5.60758e-08	-1.54759e-10	-1.24666
93430341	chr14:93430341:C:T	4.70118e-08	-1.42296	-3.44535e-10
93431503	chr14:93431503:G:GT	5.09919e-08	-1.54759e-10	-1.34169
93431604	chr14:93431604:A:C	2.69309e-07	-1.54759e-10	0.322501
93431873	chr14:93431873:G:A	5.08237e-08	-1.54759e-10	-1.345
93432080	chr14:93432080:C:T	2.80784e-08	-1.14174	-0.796614
93432108	chr14:93432108:T:G	8.09037e-08	-1.54759e-10	-0.8801
93432128	chr14:93432128:C:T	4.38722e-08	-1.49208	-3.44535e-10
93432130	chr14:93432130:G:A	5.10747e-08	-1.54759e-10	-1.34007
93432313	chr14:93432313:A:T	8.10864e-08	-1.54759e-10	-0.877844
93432330	chr14:93432330:G:A	4.26464e-08	-1.52042	-3.44535e-10
93432606	chr14:93432606:A:G	4.85716e-08	-1.39032	-3.44535e-10
93432920	chr14:93432920:G:C	1.72474e-07	-1.54759e-10	-0.123112
93432958	chr14:93432958:A:G	8.30853e-08	-1.54759e-10	-0.853492
93433422	chr14:93433422:T:C	9.63086e-08	-1.54759e-10	-0.705802
93433447	chr14:93433447:A:C	8.26035e-08	-1.54759e-10	-0.859307
93433757	chr14:93433757:G:A	6.28385e-08	-0.285885	-0.846906
93434263	chr14:93434263:T:C	6.31354e-08	-0.744867	-0.383211
93434601	chr14:93434601:G:A	6.19987e-08	-1.14625	-3.44535e-10
93435425	chr14:93435425:C:T	1.72081e-08	-1.16938	-1.2586
93435512	chr14:93435512:C:T	1.41963e-08	-1.34791	-1.27247
93435800	chr14:93435800:G:C	2.94279e-08	-1.35391	-0.537505
93436627	chr14:93436627:A:G	5.76242e-08	-1.35388	0.134461
93436633	chr14:93436633:T:C	4.79681e-08	-1.40282	-3.44535e-10
93436848	chr14:93436848:A:G	1.41699e-08	-1.2924	-1.32984
93437006	chr14:93437006:A:G	2.54303e-08	-1.36576	-0.671662
93437283	chr14:93437283:T:C	5.40976e-08	-1.54759e-10	-1.28257
93437648	chr14:93437648:G:A	3.74776e-08	-0.552557	-1.09706
93437738	chr14:93437738:G:A	8.05794e-08	-0.441278	-0.442838
93437763	chr14:93437763:C:T	1.77355e-07	-1.54759e-10	-0.0952056
93437764	chr14:93437764:G:A	2.15893e-08	-0.914169	-1.28699
93437790	chr14:93437790:A:T	1.44586e-07	-1.54759e-10	-0.299482
93437991	chr14:93437991:C:A	3.70551e-08	-1.66095	-3.44535e-10
93438075	chr14:93438075:T:G	5.66351e-08	-1.54759e-10	-1.23673
93438286	chr14:93438286:A:G	1.86705e-07	-1.54759e-10	-0.0438287
93438588	chr14:93438588:A:G	6.45451e-08	-1.54759e-10	-1.10599
93438963	chr14:93438963:G:A	7.28617e-08	-1.54759e-10	-0.984796
93438976	chr14:93438976:A:G	5.30157e-08	-1.54759e-10	-1.30277
93439031	chr14:93439031:T:C	1.78342e-07	-1.54759e-10	-0.0896576
93439614	chr14:93439614:A:G	9.88633e-08	-1.54759e-10	-0.679621
93439724	chr14:93439724:C:T	2.87668e-07	-1.54759e-10	0.388449
93439827	chr14:93439827:A:C	5.97677e-08	-1.54759e-10	-1.18289
93440238	chr14:93440238:TA:T	5.34334e-08	-1.54759e-10	-1.29492
93440368	chr14:93440368:G:A	6.4522e-08	-1.54759e-10	-1.10635
93440543	chr14:93440543:A:T	1.24005e-08	-1.41505	-1.34058
93441395	chr14:93441395:C:A	5.92844e-08	-1.54759e-10	-1.19101
93441568	chr14:93441568:C:T	4.80093e-08	-1.40196	-3.44535e-10
93441704	chr14:93441704:A:G	3.64673e-08	-1.67694	-3.44535e-10
93442433	chr14:93442433:C:A	5.6803e-08	-1.54759e-10	-1.23377
93442464	chr14:93442464:T:C	5.10147e-08	-1.54759e-10	-1.34125
93442616	chr14:93442616:A:G	5.03623e-08	-1.30833	-0.0457851
93443402	chr14:93443402:C:T	1.48827e-08	-1.2437	-1.32946
93443411	chr14:93443411:T:C	1.78793e-07	-1.54759e-10	-0.0871285
93443446	chr14:93443446:C:T	3.41789e-08	-1.1594	-0.58235
93443686	chr14:93443686:G:A	4.22293e-08	-1.53024	-3.44535e-10
93444053	chr14:93444053:G:C	7.83981e-08	-1.3676	0.456041
93444470	chr14:93444470:C:A	5.51042e-08	-1.15118	-0.112957
93444739	chr14:93444739:TA:T	8.43147e-08	-1.54759e-10	-0.838803
93444741	chr14:93444741:T:G	8.31207e-08	-1.54759e-10	-0.853065
93445273	chr14:93445273:C:T	8.66458e-08	-1.54759e-10	-0.81153
93445326	chr14:93445326:G:A	4.7998e-08	-1.4022	-3.44535e-10
93445456	chr14:93445456:AC:A	1.25209e-07	-1.54759e-10	-0.443377
93445729	chr14:93445729:G:C	2.69296e-07	-1.54759e-10	0.322452
93446322	chr14:93446322:C:A	6.30935e-08	-0.377867	-0.750874
93446545	chr14:93446545:G:A	7.64907e-08	-1.54759e-10	-0.93619
93446930	chr14:93446930:G:A	6.27614e-08	-1.54759e-10	-1.13402
93447663	chr14:93447663:G:T	4.30716e-08	-1.51049	-3.44535e-10
93447752	chr14:93447752:A:G	1.77136e-07	-1.54759e-10	-0.0964435
93448007	chr14:93448007:A:T	2.35262e-08	-1.33333	-0.781918
93448283	chr14:93448283:C:T	6.77086e-08	-1.54759e-10	-1.05815
93448693	chr14:93448693:G:A	3.66007e-08	-1.67329	-3.44535e-10
93449537	chr14:93449537:G:A	1.48907e-08	-1.34835	-1.22428
93449583	chr14:93449583:G:A	2.22286e-08	-1.34013	-0.831845
93449878	chr14:93449878:A:C	5.24217e-08	-1.54759e-10	-1.31404
93450137	chr14:93450137:G:A	2.68702e-08	-1.43966	-0.54268
93450804	chr14:93450804:C:T	1.14434e-07	-1.54759e-10	-0.533357
93451088	chr14:93451088:G:T	4.76168e-08	-1.41017	-3.44535e-10
93451336	chr14:93451336:T:C	6.75204e-08	-1.54759e-10	-1.06093
93451451	chr14:93451451:C:T	5.09414e-08	-1.54759e-10	-1.34268
93451530	chr14:93451530:T:G	5.12066e-08	-1.54759e-10	-1.33749
93451612	chr14:93451612:C:T	1.2231e-07	-1.54759e-10	-0.466801
93451750	chr14:93451750:G:A	4.08817e-08	-1.56268	-3.44535e-10
93451931	chr14:93451931:T:C	1.17262e-07	-1.54759e-10	-0.508946
93452539	chr14:93452539:C:T	3.32012e-08	-1.043	-0.727771
93452825	chr14:93452825:C:T	1.02522e-07	-1.54759e-10	-0.643283
93452920	chr14:93452920:T:C	2.06652e-08	-1.35584	-0.889067
93453072	chr14:93453072:G:A	5.32779e-08	-1.54759e-10	-1.29784
93453211	chr14:93453211:T:G	5.07799e-08	-1.54759e-10	-1.34586
93453340	chr14:93453340:T:C	7.64303e-08	-1.54759e-10	-0.93698
93453600	chr14:93453600:T:C	2.07115e-08	-1.3518	-0.89087
93454076	chr14:93454076:C:T	1.96198e-08	-1.27989	-1.01693
93454565	chr14:93454565:A:G	7.06593e-08	-1.54759e-10	-1.01549
93454997	chr14:93454997:C:T	5.10337e-08	-1.54759e-10	-1.34087
93455036	chr14:93455036:G:C	4.43848e-08	-1.48046	-3.44535e-10
93455472	chr14:93455472:C:T	1.97614e-07	0.0129568	-3.44535e-10
93455559	chr14:93455559:A:C	6.25892e-08	-1.54759e-10	-1.13677
93456069	chr14:93456069:G:C	3.50867e-08	-1.71554	-3.44535e-10
93456320	chr14:93456320:A:C	2.23584e-08	-1.09906	-1.0671
93456572	chr14:93456572:T:C	6.75339e-08	-1.54759e-10	-1.06073
93457048	chr14:93457048:G:C	5.43352e-08	-1.54759e-10	-1.27819
93457469	chr14:93457469:A:C	7.81026e-08	-1.54759e-10	-0.915336
93457853	chr14:93457853:T:C	5.5769e-08	-1.54759e-10	-1.25214
93458098	chr14:93458098:T:C	1.90406e-08	-1.40195	-0.92483
93458101	chr14:93458101:G:A	1.8999e-08	-1.40535	-0.923625
93458232	chr14:93458232:T:C	8.46301e-08	-1.54759e-10	-0.835069
93458506	chr14:93458506:A:G	5.09308e-08	-1.54759e-10	-1.34289
93458558	chr14:93458558:C:T	2.00961e-08	-1.41554	-0.857297
93459196	chr14:93459196:T:C	8.91782e-08	-1.54759e-10	-0.782723
93461346	chr14:93461346:C:G	4.24908e-08	-1.52407	-3.44535e-10
93461360	chr14:93461360:G:A	2.29947e-08	-1.39827	-0.739828
93461840	chr14:93461840:A:C	3.38485e-08	-0.530636	-1.22083
93462005	chr14:93462005:C:A	2.85329e-08	-1.16065	-0.761646
93462124	chr14:93462124:T:C	1.73725e-08	-1.14429	-1.27418
93462663	chr14:93462663:TTTAGTGATAAGAC:T	1.79596e-07	-1.54759e-10	-0.0826515
93462789	chr14:93462789:T:A	5.15687e-08	-1.54759e-10	-1.33045
93462814	chr14:93462814:T:C	3.12336e-08	-0.625293	-1.20657
93463474	chr14:93463474:C:T	5.51834e-08	-1.54759e-10	-1.2627
93463772	chr14:93463772:A:T	1.17176e-07	-1.54759e-10	-0.509678
93463971	chr14:93463971:A:G	1.03105e-07	-1.54759e-10	-0.637608
93464033	chr14:93464033:C:T	5.10372e-08	-1.54759e-10	-1.3408
93464342	chr14:93464342:C:G	3.11478e-08	-1.41237	-0.422245
93464429	chr14:93464429:C:T	1.23129e-07	-1.54759e-10	-0.460124
93464665	chr14:93464665:T:C	9.30041e-08	-1.54759e-10	-0.740716
93465269	chr14:93465269:A:G	3.60313e-08	-1.36781	-0.321156
93465482	chr14:93465482:G:A	5.15687e-08	-1.54759e-10	-1.33045
93465738	chr14:93465738:C:T	8.68944e-08	-1.54759e-10	-0.808666
93465745	chr14:93465745:C:A	1.19372e-08	-1.5226	-1.2711
93465767	chr14:93465767:A:T	2.0306e-08	-1.27392	-0.988527
93465912	chr14:93465912:G:A	3.1035e-08	-1.11795	-0.720288
93466311	chr14:93466311:T:G	1.27385e-08	-1.65322	-1.07552
93466454	chr14:93466454:G:A	9.20178e-08	-1.54759e-10	-0.751378
93466459	chr14:93466459:G:A	1.32466e-08	-1.60058	-1.08904
93466560	chr14:93466560:G:A	5.64566e-08	-1.54759e-10	-1.23989
93466624	chr14:93466624:A:G	9.19587e-08	-1.54759e-10	-0.75202
93466979	chr14:93466979:A:G	3.9606e-08	-0.874185	-0.720194
93466985	chr14:93466985:A:G	8.8923e-08	-1.54759e-10	-0.785588
93467447	chr14:93467447:GC:G	3.72328e-08	-1.36514	-0.291028
93467462	chr14:93467462:A:C	6.39235e-08	-1.54759e-10	-1.11567
93467971	chr14:93467971:C:T	1.33549e-07	-1.54759e-10	-0.378891
93468089	chr14:93468089:T:C	2.11002e-08	-1.27227	-0.95181
93468286	chr14:93468286:G:A	2.92935e-08	-0.69808	-1.19791
93468507	chr14:93468507:G:A	3.92507e-08	-1.60339	-3.44535e-10
93468602	chr14:93468602:A:G	2.97723e-07	-1.54759e-10	0.422803
93468658	chr14:93468658:A:G	2.63592e-08	-1.14635	-0.855193
93468700	chr14:93468700:T:G	1.05608e-07	-1.54759e-10	-0.613625
93468937	chr14:93468937:A:C	4.66604e-08	-0.123354	-1.30711
93469348	chr14:93469348:C:T	1.01656e-07	-1.54759e-10	-0.651763
93469744	chr14:93469744:G:A	3.62236e-08	-1.68365	-3.44535e-10
93469955	chr14:93469955:T:G	9.20717e-08	-1.54759e-10	-0.750792
93470501	chr14:93470501:A:G	3.01738e-08	-0.699034	-1.16735
93470666	chr14:93470666:G:T	6.03261e-08	-1.54759e-10	-1.1736
93471039	chr14:93471039:G:A	1.34625e-08	-1.61601	-1.05745
93471335	chr14:93471335:A:C	6.60302e-08	-1.54759e-10	-1.08325
93471453	chr14:93471453:A:G	1.73908e-08	-1.28464	-1.13278
93471535	chr14:93471535:G:A	5.16041e-08	-1.54759e-10	-1.32976
93471675	chr14:93471675:A:C	6.41786e-08	-1.54759e-10	-1.11169
93471786	chr14:93471786:T:C	5.57226e-08	-1.54759e-10	-1.25297
93472132	chr14:93472132:C:A	6.3284e-08	-1.54759e-10	-1.12573
93472770	chr14:93472770:A:G	1.17174e-07	-1.54759e-10	-0.509696
93473295	chr14:93473295:A:G	6.72953e-08	-1.54759e-10	-1.06427
93473467	chr14:93473467:T:C	5.13289e-08	-1.54759e-10	-1.3351
93473701	chr14:93473701:A:G	5.65442e-08	-1.54759e-10	-1.23834
93474405	chr14:93474405:G:A	3.50497e-08	-1.71659	-3.44535e-10
93474955	chr14:93474955:T:C	1.1383e-07	-1.54759e-10	-0.538655
93474958	chr14:93474958:C:T	1.33529e-08	-1.48548	-1.19615
93475078	chr14:93475078:A:G	4.2741e-08	-0.429831	-1.08837
93475574	chr14:93475574:TCTG:T	6.5121e-08	-1.54759e-10	-1.09711
93475603	chr14:93475603:TTAAA:T	1.17073e-08	-1.53963	-1.27351
93476077	chr14:93476077:C:T	4.47218e-08	-1.4729	-3.44535e-10
93476153	chr14:93476153:C:T	1.31627e-07	-1.54759e-10	-0.393391
93476422	chr14:93476422:G:A	5.35023e-08	-1.54759e-10	-1.29363
93476830	chr14:93476830:G:A	1.2578e-07	-1.54759e-10	-0.438821
93477815	chr14:93477815:G:A	6.69327e-08	-1.54759e-10	-1.06967
93478120	chr14:93478120:A:G	1.41619e-07	-1.54759e-10	-0.320217
93478223	chr14:93478223:T:C	3.89633e-08	-1.34155	-0.269191
93478232	chr14:93478232:C:T	3.34451e-08	-1.33471	-0.42874
93478858	chr14:93478858:A:G	4.71244e-08	-1.42057	-3.44535e-10
93478941	chr14:93478941:A:G	2.85209e-07	-1.54759e-10	0.379863
93479067	chr14:93479067:A:G	6.52793e-08	-1.54759e-10	-1.09468
93479289	chr14:93479289:G:A	2.90976e-08	-1.34534	-0.557367
93479293	chr14:93479293:CTTCT:C	1.57914e-08	-1.52876	-0.985136
93479393	chr14:93479393:G:A	1.45186e-07	-1.54759e-10	-0.295341
93479444	chr14:93479444:C:T	3.72516e-08	-1.36009	-0.295574
93479558	chr14:93479558:A:G	1.41609e-07	-1.54759e-10	-0.320292
93479657	chr14:93479657:T:C	4.52285e-08	-0.811533	-0.650099
93479684	chr14:93479684:G:A	6.39009e-08	-1.54759e-10	-1.11603
93479862	chr14:93479862:A:G	1.21929e-08	-1.6782	-1.09431
93480295	chr14:93480295:C:T	1.1423e-07	-1.54759e-10	-0.535141
93480352	chr14:93480352:G:A	7.45245e-08	-1.54759e-10	-0.962232
93480556	chr14:93480556:C:T	2.776e-08	-0.771596	-1.17817
93480734	chr14:93480734:G:A	1.22508e-07	-1.54759e-10	-0.465183
93480983	chr14:93480983:G:A	8.2516e-08	-1.54759e-10	-0.860367
93481252	chr14:93481252:C:T	3.60041e-08	-1.68973	-3.44535e-10
93481690	chr14:93481690:C:G	6.26717e-08	-1.54759e-10	-1.13545
93481781	chr14:93481781:A:G	3.70219e-08	-1.38778	-0.274069
93481877	chr14:93481877:C:T	4.54256e-08	-1.45728	-3.44535e-10
93482602	chr14:93482602:T:C	3.94492e-08	-1.59835	-3.44535e-10
93482620	chr14:93482620:A:G	2.61326e-07	-1.54759e-10	0.292407
93482849	chr14:93482849:C:T	3.7175e-08	-1.36447	-0.293258
93483036	chr14:93483036:C:T	5.68973e-08	-1.54759e-10	-1.23211
93483898	chr14:93483898:C:T	1.66678e-07	-1.54759e-10	-0.157294
93484091	chr14:93484091:G:A	3.48539e-08	-1.7222	-3.44535e-10
93484343	chr14:93484343:C:G	1.17367e-07	-1.54759e-10	-0.508055
93485112	chr14:93485112:T:A	1.27419e-07	-1.54759e-10	-0.425882
93485114	chr14:93485114:C:A	5.74165e-08	-1.54759e-10	-1.22303
93485286	chr14:93485286:A:G	3.51135e-08	-1.39484	-0.319932
93485894	chr14:93485894:C:T	1.1562e-08	-1.53557	-1.29007
93486466	chr14:93486466:C:T	4.53121e-08	-1.45979	-3.44535e-10
93486489	chr14:93486489:T:A	2.01245e-08	-1.23976	-1.03167
93486568	chr14:93486568:C:T	5.30182e-08	-1.54759e-10	-1.30272
93486820	chr14:93486820:TAAAC:T	6.48619e-08	-1.54759e-10	-1.1011
93487083	chr14:93487083:C:T	2.31104e-07	-1.54759e-10	0.169508
93487131	chr14:93487131:C:G	1.16078e-08	-1.5515	-1.27019
93487252	chr14:93487252:T:G	6.3973e-08	-1.54759e-10	-1.1149
93487283	chr14:93487283:A:G	4.56928e-08	-0.378742	-1.07268
93488224	chr14:93488224:G:A	4.14318e-08	-1.29641	-0.252905
93488276	chr14:93488276:A:C	8.61016e-08	-1.54759e-10	-0.817832
93488704	chr14:93488704:G:A	6.09222e-08	-1.54759e-10	-1.16376
93488815	chr14:93488815:T:A	6.79359e-08	-0.477089	-0.577707
93488984	chr14:93488984:C:T	1.28351e-07	-1.54759e-10	-0.418587
93489222	chr14:93489222:G:A	5.11565e-08	-1.54759e-10	-1.33847
93489659	chr14:93489659:T:G	4.42358e-08	-1.48382	-3.44535e-10
93489738	chr14:93489738:C:G	5.15444e-08	-1.54759e-10	-1.33092
93490132	chr14:93490132:C:A	1.14393e-08	-1.55498	-1.28132
93490133	chr14:93490133:A:G	4.25658e-08	-1.52231	-3.44535e-10
93490237	chr14:93490237:C:T	2.9337e-08	-0.726538	-1.16797
93490238	chr14:93490238:C:T	2.95303e-08	-0.70901	-1.17893
93490318	chr14:93490318:G:C	6.12583e-08	-1.54759e-10	-1.15826
93490477	chr14:93490477:ACTTTGCTAAGAAATTTT:A	5.53096e-08	-1.54759e-10	-1.26041
93491011	chr14:93491011:C:T	3.89736e-08	-1.37595	-0.234526
93491500	chr14:93491500:G:A	5.47163e-08	-1.54759e-10	-1.2712
93491516	chr14:93491516:C:A	3.69226e-08	-1.66454	-3.44535e-10
93491790	chr14:93491790:G:A	4.18687e-08	-1.53882	-3.44535e-10
93492316	chr14:93492316:C:T	2.68949e-07	-1.54759e-10	0.321161
93492452	chr14:93492452:C:G	4.47635e-08	-1.47197	-3.44535e-10
93492730	chr14:93492730:A:G	5.10412e-08	-1.54759e-10	-1.34073
93493071	chr14:93493071:T:C	1.79859e-07	-1.54759e-10	-0.0811883
93493378	chr14:93493378:A:C	6.86478e-08	-1.54759e-10	-1.04437
93493508	chr14:93493508:G:A	1.1494e-07	-1.54759e-10	-0.528947
93493585	chr14:93493585:T:G	5.1581e-08	-1.54759e-10	-1.33021
93493905	chr14:93493905:T:A	6.5824e-07	1.21621	-3.44535e-10
93493989	chr14:93493989:C:T	6.21349e-08	-1.54759e-10	-1.14405
93494005	chr14:93494005:G:A	3.79747e-08	-1.63644	-3.44535e-10
93494670	chr14:93494670:G:C	4.1494e-08	-1.18516	-0.362656
93494831	chr14:93494831:G:T	6.83553e-08	-1.54759e-10	-1.04864
93496019	chr14:93496019:A:G	6.05596e-08	-1.54759e-10	-1.16973
93496119	chr14:93496119:C:G	1.34294e-07	-1.54759e-10	-0.373327
93496345	chr14:93496345:G:A	4.06337e-08	-1.56876	-3.44535e-10
93496776	chr14:93496776:C:T	5.53244e-08	-1.54759e-10	-1.26014
93496981	chr14:93496981:G:T	1.81609e-08	-1.32165	-1.05244
93497056	chr14:93497056:A:G	3.37117e-08	-1.3543	-0.401213
93497064	chr14:93497064:A:G	1.1036e-07	-1.54759e-10	-0.569611
93497217	chr14:93497217:C:G	3.50724e-08	-1.71595	-3.44535e-10
93497486	chr14:93497486:C:A	9.49532e-08	-1.54759e-10	-0.719976
93498209	chr14:93498209:A:G	1.00605e-07	-1.54759e-10	-0.662155
93498615	chr14:93498615:C:T	1.02669e-07	-1.54759e-10	-0.641845
93498634	chr14:93498634:C:T	3.07596e-08	-1.46831	-0.378852
93499143	chr14:93499143:A:T	9.74976e-08	-1.54759e-10	-0.693531
93499807	chr14:93499807:A:G	1.25333e-07	-1.54759e-10	-0.442387
93499849	chr14:93499849:A:G	2.03155e-08	-1.24417	-1.01781
93499870	chr14:93499870:C:T	4.35061e-08	-1.50046	-3.44535e-10
93499906	chr14:93499906:G:C	6.5022e-08	-1.54759e-10	-1.09863
93500038	chr14:93500038:G:C	3.05195e-08	-1.47028	-0.384709
93500121	chr14:93500121:A:T	1.48865e-08	-1.26058	-1.31233
93501200	chr14:93501200:C:T	5.80454e-08	-1.54759e-10	-1.21213
93501281	chr14:93501281:G:A	6.06219e-08	-1.54759e-10	-1.1687
93501343	chr14:93501343:A:T	1.10875e-07	-0.564959	-3.44535e-10
93501398	chr14:93501398:C:T	5.01975e-08	-1.3574	-3.44535e-10
93501600	chr14:93501600:A:G	2.83153e-08	-1.46722	-0.462735
93501617	chr14:93501617:G:A	1.17409e-08	-1.50026	-1.31002
93501723	chr14:93501723:G:A	5.14936e-08	-1.54759e-10	-1.3319
93502016	chr14:93502016:A:G	3.47332e-08	-1.72566	-3.44535e-10
93502354	chr14:93502354:A:G	3.12524e-08	-1.4574	-0.37386
93503897	chr14:93503897:A:G	3.62667e-08	-1.68246	-3.44535e-10
93503967	chr14:93503967:A:G	1.42132e-08	-1.28595	-1.33324
93504455	chr14:93504455:T:G	5.96227e-08	-1.54759e-10	-1.18532
93504892	chr14:93504892:C:T	2.81809e-08	-1.48603	-0.448686
93504923	chr14:93504923:G:C	2.17879e-08	-1.18678	-1.00523
93505793	chr14:93505793:T:A	2.27866e-08	-1.19305	-0.954131
93506148	chr14:93506148:C:T	2.06589e-07	-1.54759e-10	0.0573709
93506149	chr14:93506149:G:A	2.5954e-08	-1.49475	-0.522282
93506472	chr14:93506472:T:A	2.65348e-08	-1.5008	-0.4941
93506502	chr14:93506502:T:C	1.24344e-07	-1.54759e-10	-0.450307
93506591	chr14:93506591:C:G	2.37597e-08	-0.895483	-1.20989
93506759	chr14:93506759:A:C	1.2885e-07	-1.54759e-10	-0.41471
93507088	chr14:93507088:T:C	6.04848e-08	-1.54759e-10	-1.17097
93507274	chr14:93507274:G:C	4.00414e-08	-1.58345	-3.44535e-10
93507890	chr14:93507890:A:G	3.15988e-08	-1.47497	-0.345275
93508132	chr14:93508132:A:C	5.97354e-08	-1.54759e-10	-1.18344
93508150	chr14:93508150:A:T	3.50888e-08	-0.598656	-1.11682
93508193	chr14:93508193:C:T	9.33766e-08	-1.54759e-10	-0.736719
93508388	chr14:93508388:A:G	9.25836e-08	-1.54759e-10	-0.745247
93508522	chr14:93508522:A:G	9.445e-08	-1.54759e-10	-0.725289
93508995	chr14:93508995:G:A	5.73417e-08	-1.54759e-10	-1.22433
93509257	chr14:93509257:A:G	6.25068e-08	-1.54759e-10	-1.13808
93509456	chr14:93509456:T:C	8.29103e-08	-1.54759e-10	-0.8556
93509586	chr14:93509586:G:A	5.97328e-08	-1.54759e-10	-1.18348
93509770	chr14:93509770:A:G	1.28287e-07	-1.54759e-10	-0.419088
93509836	chr14:93509836:A:C	1.98073e-08	-1.25305	-1.03426
93510001	chr14:93510001:G:A	1.09113e-07	-1.54759e-10	-0.580974
93510084	chr14:93510084:C:T	5.6204e-08	-1.54759e-10	-1.24437
93510142	chr14:93510142:G:A	7.80477e-08	-0.118105	-0.797934
93510222	chr14:93510222:G:C	2.3394e-07	-1.54759e-10	0.181707
93510277	chr14:93510277:A:G	2.96708e-08	-1.4751	-0.4081
93510836	chr14:93510836:C:G	1.14019e-08	-1.53648	-1.3031
93510907	chr14:93510907:C:T	1.01104e-08	-1.72537	-1.23443
93511040	chr14:93511040:T:TA	6.0314e-08	-1.54759e-10	-1.1738
93511061	chr14:93511061:G:A	2.07836e-08	-1.24114	-0.998059
93511562	chr14:93511562:C:T	1.16506e-07	-1.54759e-10	-0.515419
93511906	chr14:93511906:A:G	4.43416e-08	-1.48144	-3.44535e-10
93512062	chr14:93512062:T:G	1.11194e-07	-1.54759e-10	-0.562086
93512069	chr14:93512069:C:T	2.25465e-08	-1.17445	-0.983326
93512242	chr14:93512242:G:C	5.6653e-08	-1.54759e-10	-1.23641
93512481	chr14:93512481:G:T	1.19555e-08	-1.49742	-1.29475
93512732	chr14:93512732:T:A	3.05489e-08	-1.48045	-0.373577
93512908	chr14:93512908:C:T	9.37065e-09	-1.72337	-1.3124
93512961	chr14:93512961:G:A	9.42078e-08	-1.54759e-10	-0.727856
93512970	chr14:93512970:ACT:A	6.04801e-08	-1.54759e-10	-1.17104
93513947	chr14:93513947:G:A	1.47994e-07	-1.54759e-10	-0.27619
93514826	chr14:93514826:A:C	5.72004e-08	-1.54759e-10	-1.2268
93515202	chr14:93515202:C:G	9.77373e-08	-1.54759e-10	-0.691077
93516155	chr14:93516155:T:G	5.07878e-08	-1.54759e-10	-1.3457
93517117	chr14:93517117:AATAATTTTTTTTCTTTTCTTTCTAATTTGT:A	3.91185e-07	0.695821	-3.44535e-10
93517587	chr14:93517587:A:G	3.9427e-08	-1.59891	-3.44535e-10
93517964	chr14:93517964:G:A	9.23276e-08	-1.54759e-10	-0.748016
93518123	chr14:93518123:G:A	4.63173e-08	-0.685167	-0.752677
93518497	chr14:93518497:AG:A	2.56799e-08	-0.807014	-1.22064
93518582	chr14:93518582:C:T	5.23805e-08	-1.54759e-10	-1.31482
93518701	chr14:93518701:G:A	1.14644e-07	-1.54759e-10	-0.531531
93518877	chr14:93518877:C:A	5.34986e-08	-1.54759e-10	-1.2937
93519044	chr14:93519044:T:C	5.71026e-08	-1.54759e-10	-1.22851
93519261	chr14:93519261:C:G	1.52162e-08	-1.2213	-1.3297
93519358	chr14:93519358:A:G	9.26027e-08	-1.54759e-10	-0.745042
93519408	chr14:93519408:A:G	1.06052e-07	-1.54759e-10	-0.609428
93519902	chr14:93519902:T:A	5.27733e-08	-1.54759e-10	-1.30735
93520358	chr14:93520358:A:G	5.74224e-08	-1.54759e-10	-1.22293
93520400	chr14:93520400:T:C	1.23856e-07	-1.54759e-10	-0.454243
93520936	chr14:93520936:C:A	6.50193e-08	-1.54759e-10	-1.09868
93521211	chr14:93521211:C:T	1.01786e-08	-1.71775	-1.23533
93521611	chr14:93521611:C:T	1.97924e-08	-1.17723	-1.11083
93522393	chr14:93522393:A:C	1.45944e-07	-1.54759e-10	-0.290135
93522592	chr14:93522592:G:A	4.48898e-08	-1.46915	-3.44535e-10
93522634	chr14:93522634:G:A	2.87906e-08	-1.48321	-0.430101
93522723	chr14:93522723:A:G	5.10945e-08	-1.54759e-10	-1.33968
93523134	chr14:93523134:T:C	2.9813e-08	-1.48267	-0.395748
93523205	chr14:93523205:CA:C	1.37495e-08	-1.4996	-1.15275
93523333	chr14:93523333:G:A	6.60362e-08	-1.2986	0.215448
93523483	chr14:93523483:G:T	1.17665e-08	-1.49851	-1.30959
93524302	chr14:93524302:G:A	2.70827e-08	-1.44358	-0.530885
93525109	chr14:93525109:T:C	9.75352e-08	-1.54759e-10	-0.693146
93525292	chr14:93525292:A:G	5.26606e-08	-0.657293	-0.652199
93525347	chr14:93525347:G:A	9.92896e-08	-1.54759e-10	-0.675318
93525868	chr14:93525868:G:A	3.47976e-08	-1.72381	-3.44535e-10
93526173	chr14:93526173:T:C	3.924e-08	-1.60366	-3.44535e-10
93526186	chr14:93526186:T:C	6.44522e-08	-1.54759e-10	-1.10743
93526389	chr14:93526389:T:C	2.47556e-08	-1.45456	-0.609743
93526439	chr14:93526439:C:T	2.22447e-08	-1.06204	-1.10921
93527806	chr14:93527806:G:A	8.42733e-08	-1.54759e-10	-0.839294
93528148	chr14:93528148:T:C	6.44142e-08	-1.54759e-10	-1.10803
93528161	chr14:93528161:A:G	1.6996e-08	-1.16966	-1.27072
93528397	chr14:93528397:G:T	5.95411e-08	-1.54759e-10	-1.18669
93528524	chr14:93528524:A:G	5.18775e-08	-0.678959	-0.645515
93528608	chr14:93528608:G:A	2.69065e-08	-0.823642	-1.15735
93528767	chr14:93528767:G:A	5.58437e-08	-1.54759e-10	-1.2508
93529334	chr14:93529334:T:G	6.43151e-08	-1.54759e-10	-1.10956
93529510	chr14:93529510:T:C	9.28309e-08	-1.54759e-10	-0.742579
93529637	chr14:93529637:TA:T	1.09064e-07	-1.54759e-10	-0.58142
93529732	chr14:93529732:T:C	9.1867e-08	-1.54759e-10	-0.753018
93529865	chr14:93529865:T:C	5.5285e-08	-1.54759e-10	-1.26086
93530055	chr14:93530055:G:C	6.09075e-08	-1.54759e-10	-1.164
93530483	chr14:93530483:G:A	4.43243e-08	-0.697705	-0.784121
93530590	chr14:93530590:C:T	4.07827e-08	-1.5651	-3.44535e-10
93530777	chr14:93530777:C:T	3.47405e-08	-1.72545	-3.44535e-10
93530847	chr14:93530847:G:T	4.81703e-08	-1.39862	-3.44535e-10
93530852	chr14:93530852:T:A	4.64564e-08	-1.43485	-3.44535e-10
93530888	chr14:93530888:A:G	9.01408e-08	-1.54759e-10	-0.771987
93531514	chr14:93531514:C:T	4.25735e-08	-0.851833	-0.670294
93531575	chr14:93531575:G:C	6.01426e-08	-0.699531	-0.477111
93531712	chr14:93531712:C:T	1.2639e-07	-1.54759e-10	-0.433984
93531900	chr14:93531900:T:G	4.62448e-08	-1.43941	-3.44535e-10
93532137	chr14:93532137:A:G	1.51289e-08	-1.23171	-1.32504
93532264	chr14:93532264:G:C	2.91309e-07	-1.54759e-10	0.401026
93532460	chr14:93532460:C:A	1.49298e-08	-1.27038	-1.29962
93532490	chr14:93532490:A:G	3.54637e-08	-1.70485	-3.44535e-10
93532613	chr14:93532613:T:C	6.08722e-08	-1.54759e-10	-1.16458
93532702	chr14:93532702:G:A	4.55568e-08	-1.4544	-3.44535e-10
93533080	chr14:93533080:T:A	6.09137e-08	-1.54759e-10	-1.1639
93533774	chr14:93533774:T:A	1.0427e-07	-0.848701	0.222323
93533852	chr14:93533852:T:C	6.36687e-08	-1.54759e-10	-1.11967
93534339	chr14:93534339:G:A	6.4706e-08	-1.54759e-10	-1.10351
93534388	chr14:93534388:G:A	1.29412e-08	-1.39559	-1.31735
93534453	chr14:93534453:T:C	1.4846e-08	-1.29095	-1.28468
93534594	chr14:93534594:T:A	6.77252e-08	-1.54759e-10	-1.0579
93534596	chr14:93534596:G:A	5.31586e-08	-0.949634	-0.350446
93534769	chr14:93534769:C:T	3.56898e-08	-1.6985	-3.44535e-10
93534895	chr14:93534895:T:A	3.56763e-08	-1.69887	-3.44535e-10
93534902	chr14:93534902:C:T	1.54802e-08	-1.25894	-1.27485
93535116	chr14:93535116:A:G	8.66955e-08	-1.28013	0.469176
93535302	chr14:93535302:G:T	6.32327e-08	-1.54759e-10	-1.12654
93535556	chr14:93535556:TTGA:T	4.5542e-08	-1.45472	-3.44535e-10
93535633	chr14:93535633:G:A	8.45058e-07	-1.54759e-10	1.46605
93535789	chr14:93535789:C:T	3.77244e-08	-1.64305	-3.44535e-10
93536206	chr14:93536206:C:T	1.82267e-07	-1.54759e-10	-0.0678858
93536341	chr14:93536341:CTTAG:C	1.15535e-07	0.645808	-1.16959
93536578	chr14:93536578:C:T	1.49556e-08	-1.22609	-1.34219
93537202	chr14:93537202:T:C	3.74493e-08	-0.532203	-1.11817
93537623	chr14:93537623:T:C	1.86811e-08	-1.34996	-0.995882
93537648	chr14:93537648:C:T	2.15398e-08	-1.7243	-0.479154
93537714	chr14:93537714:C:G	7.83457e-08	-0.912228	-3.44535e-10
93537858	chr14:93537858:C:T	1.22276e-07	-1.54759e-10	-0.467083
93537968	chr14:93537968:T:C	1.71904e-08	-1.08992	-1.33908
93538635	chr14:93538635:A:G	1.12004e-07	-1.54759e-10	-0.554827
93538841	chr14:93538841:A:C	1.85641e-08	-1.02769	-1.32444
93539168	chr14:93539168:G:T	2.18204e-07	-1.54759e-10	0.112073
93539905	chr14:93539905:C:A	5.40061e-08	-1.54759e-10	-1.28426
93539911	chr14:93539911:C:T	3.23904e-08	-0.795934	-0.999562
93540411	chr14:93540411:T:G	6.41915e-08	-1.54759e-10	-1.11149
93540506	chr14:93540506:T:C	5.47587e-08	-1.27042	-3.44535e-10
93540604	chr14:93540604:T:C	6.28742e-08	-1.54759e-10	-1.13222
93540729	chr14:93540729:C:T	3.45571e-08	-0.676397	-1.05435
93541115	chr14:93541115:C:T	3.71465e-08	-0.602149	-1.05634
93541449	chr14:93541449:A:G	1.3265e-08	-1.3488	-1.33944
93541571	chr14:93541571:G:T	1.444e-08	-1.26367	-1.33968
93541727	chr14:93541727:C:T	1.95719e-08	-1.36755	-0.931716
93541734	chr14:93541734:G:A	3.60693e-08	-0.628337	-1.05958
93541777	chr14:93541777:G:A	6.50419e-08	-1.54759e-10	-1.09833
93542129	chr14:93542129:A:G	8.82808e-08	-1.54759e-10	-0.792836
93542407	chr14:93542407:A:G	1.38681e-08	-1.30465	-1.33912
93542631	chr14:93542631:G:A	6.15278e-08	-1.54759e-10	-1.15387
93542991	chr14:93542991:C:T	5.68511e-08	-1.54759e-10	-1.23292
93543058	chr14:93543058:G:A	3.80101e-07	-1.54759e-10	0.667077
93544038	chr14:93544038:C:G	6.69008e-08	-1.54759e-10	-1.07015
93544066	chr14:93544066:G:A	9.34172e-08	-1.54759e-10	-0.736284
93544419	chr14:93544419:A:G	1.91927e-08	-1.38137	-0.937461
93544548	chr14:93544548:C:A	1.72812e-08	-1.18577	-1.23796
93544830	chr14:93544830:C:T	3.53219e-08	-1.70886	-3.44535e-10
93545142	chr14:93545142:A:G	8.05065e-08	-1.54759e-10	-0.885022
93545284	chr14:93545284:A:G	6.99919e-08	-1.54759e-10	-1.02498
93545374	chr14:93545374:G:T	7.08362e-08	-1.54759e-10	-1.01299
93545426	chr14:93545426:C:G	9.28892e-08	-1.54759e-10	-0.741952
93546137	chr14:93546137:G:A	4.48564e-08	-1.46989	-3.44535e-10
93547005	chr14:93547005:C:A	6.69e-08	-1.54759e-10	-1.07016
93547074	chr14:93547074:TTTG:T	6.52953e-08	-1.54759e-10	-1.09444
93547152	chr14:93547152:TCAGA:T	4.91369e-08	-1.37875	-3.44535e-10
93547412	chr14:93547412:AG:A	1.75431e-08	-1.16133	-1.24736
93547719	chr14:93547719:A:C	3.49253e-08	-1.72015	-3.44535e-10
93547991	chr14:93547991:A:G	3.82967e-08	-0.569331	-1.05867
93548118	chr14:93548118:A:G	1.85174e-08	-1.3812	-0.973451
93548493	chr14:93548493:G:A	1.80041e-08	-1.3921	-0.990663
93549074	chr14:93549074:A:G	5.18468e-08	-1.54759e-10	-1.32507
93549079	chr14:93549079:C:G	9.00911e-08	-1.54759e-10	-0.772538
93549406	chr14:93549406:C:T	6.52625e-08	-1.54759e-10	-1.09494
93549490	chr14:93549490:C:T	3.24129e-08	-0.549632	-1.24517
```
