## Supplementary material for "Characterization of shared and ancestry-specific signals driving complex traits using multi-ancestry fine-mapping": susiex_nc3.cs80.cs

```
CS_ID	SNP	BP	REF_ALLELE	ALT_ALLELE	REF_FRQ	BETA	SE	-LOG10P	CS_PIP	OVRL_PIP
1	chr14:93045296:G:A	93045296	A,A	G,G	1,1	-inf,-inf	inf,inf	7.33539,2.21621	0.549625	0.549625
1	chr14:93044034:T:C	93044034	C,C	T,T	1,1	-inf,-inf	inf,inf	7.48494,1.56577	0.237365	0.237365
1	chr14:93050053:T:G	93050053	G,G	T,T	1,1	-inf,-inf	inf,inf	7.21786,1.36538	0.0926435	0.0926435
```
