## Supplementary material for "Characterization of shared and ancestry-specific signals driving complex traits using multi-ancestry fine-mapping": susiex_nc3.cs80.snp

```
BP	SNP	PIP(CS1)	LogBF(CS1,Pop1)	LogBF(CS1,Pop2)
92544475	chr14:92544475:A:G	1.55264e-08	-1.20962	-1.3383
92544478	chr14:92544478:G:A	9.80474e-08	-1.54759e-10	-0.70501
92544499	chr14:92544499:G:A	5.53842e-08	-1.54759e-10	-1.27617
92544622	chr14:92544622:A:T	1.39606e-08	-1.48285	-1.17137
92544779	chr14:92544779:A:G	6.54162e-08	-1.37602	0.266335
92545021	chr14:92545021:C:T	2.30104e-08	-0.931972	-1.22254
92545400	chr14:92545400:G:A	1.07309e-07	-1.54759e-10	-0.614747
92545532	chr14:92545532:C:T	3.83295e-08	-1.16954	-0.474695
92545540	chr14:92545540:CTCTT:C	6.43624e-08	-0.606631	-0.5193
92545933	chr14:92545933:TG:T	1.60026e-08	-1.616	-0.901713
92546021	chr14:92546021:G:C	2.43199e-08	-0.934889	-1.16428
92546189	chr14:92546189:G:T	2.48975e-08	-0.919214	-1.15648
92546238	chr14:92546238:T:G	5.46886e-08	-1.54759e-10	-1.28881
92546242	chr14:92546242:A:C	3.53595e-08	-1.72489	-3.44535e-10
92546280	chr14:92546280:G:A	2.45798e-08	-0.957931	-1.1306
92546299	chr14:92546299:A:G	4.04369e-07	-1.54759e-10	0.711868
92546592	chr14:92546592:A:G	5.01944e-08	-0.146156	-1.2284
92546622	chr14:92546622:T:C	1.57547e-08	-1.64332	-0.890003
92546682	chr14:92546682:TG:T	1.92232e-08	-0.990094	-1.34425
92546761	chr14:92546761:G:T	9.68531e-07	1.58532	-3.44535e-10
92546779	chr14:92546779:G:A	2.31989e-08	-0.984323	-1.16203
92546791	chr14:92546791:T:C	1.11357e-07	-1.54759e-10	-0.57772
92547039	chr14:92547039:T:C	5.24371e-08	-1.54759e-10	-1.33085
92547538	chr14:92547538:G:T	3.53722e-08	-1.72453	-3.44535e-10
92547592	chr14:92547592:C:T	2.72594e-07	-1.54759e-10	0.317524
92547903	chr14:92547903:C:A	5.84917e-08	-1.54759e-10	-1.22158
92548144	chr14:92548144:C:T	2.4449e-08	-0.958968	-1.1349
92548327	chr14:92548327:A:G	1.92196e-08	-1.01384	-1.32069
92548566	chr14:92548566:C:T	2.39736e-08	-0.96093	-1.15258
92548584	chr14:92548584:G:A	4.27886e-08	-0.225137	-1.30905
92548626	chr14:92548626:T:C	2.66528e-08	-0.766288	-1.24128
92548644	chr14:92548644:T:G	1.3554e-08	-1.3569	-1.32687
92548947	chr14:92548947:G:A	3.26744e-08	-0.92651	-0.877357
92549014	chr14:92549014:TC:T	1.10158e-08	-1.54603	-1.34509
92549022	chr14:92549022:C:T	6.71935e-08	-1.54759e-10	-1.08288
92549049	chr14:92549049:A:G	2.38714e-08	-0.926195	-1.19158
92549134	chr14:92549134:A:C	2.35072e-08	-0.937636	-1.19552
92549245	chr14:92549245:C:T	3.87707e-08	-1.6328	-3.44535e-10
92549253	chr14:92549253:C:T	2.81268e-08	-0.920134	-1.03361
92549321	chr14:92549321:C:T	1.24475e-08	-1.62518	-1.14376
92549343	chr14:92549343:T:C	1.19801e-08	-1.49466	-1.31256
92549398	chr14:92549398:C:T	1.98098e-08	-0.965522	-1.33876
92549503	chr14:92549503:T:C	2.188e-08	-0.881419	-1.32347
92549791	chr14:92549791:T:C	2.30689e-08	-1.72426	-0.42772
92549813	chr14:92549813:T:C	1.74121e-08	-1.72003	-0.713268
92549973	chr14:92549973:G:A	2.00417e-08	-0.963966	-1.32868
92550096	chr14:92550096:T:C	1.98713e-08	-0.969962	-1.33122
92550106	chr14:92550106:G:A	1.90456e-08	-1.21818	-1.12545
92550331	chr14:92550331:G:A	1.91829e-08	-1.01014	-1.3263
92550470	chr14:92550470:A:G	1.92151e-08	-1.00268	-1.33209
92550804	chr14:92550804:C:T	1.92849e-08	-1.00125	-1.32989
92551194	chr14:92551194:A:G	1.85279e-08	-1.71423	-0.65695
92551221	chr14:92551221:G:A	1.95473e-08	-0.995943	-1.32168
92551654	chr14:92551654:G:A	5.33277e-08	-1.54759e-10	-1.314
92551943	chr14:92551943:G:A	1.02597e-07	-0.765172	0.105524
92552075	chr14:92552075:G:C	5.83703e-08	-1.54759e-10	-1.22365
92552222	chr14:92552222:G:A	3.59685e-08	-1.42105	-0.286763
92552788	chr14:92552788:T:C	6.23217e-08	-1.54759e-10	-1.15815
92552949	chr14:92552949:A:G	8.13249e-08	-1.54759e-10	-0.892009
92553059	chr14:92553059:C:A	5.38704e-08	-1.54759e-10	-1.30388
92553123	chr14:92553123:A:G	7.70973e-08	-1.54759e-10	-0.945393
92553166	chr14:92553166:G:A	1.13273e-08	-1.61045	-1.25279
92553181	chr14:92553181:G:A	1.21595e-07	-1.54759e-10	-0.489765
92553580	chr14:92553580:C:T	1.1413e-08	-1.57227	-1.28343
92554023	chr14:92554023:A:G	1.01324e-07	-1.54759e-10	-0.67214
92554566	chr14:92554566:G:A	6.91929e-08	-1.54759e-10	-1.05356
92555026	chr14:92555026:C:T	7.78471e-08	-1.54759e-10	-0.935714
92555395	chr14:92555395:C:A	6.37632e-08	-1.54759e-10	-1.13528
92556011	chr14:92556011:G:A	5.06387e-08	-0.840788	-0.524956
92556783	chr14:92556783:G:A	1.80694e-08	-1.67398	-0.722261
92557048	chr14:92557048:G:A	6.64605e-08	-1.54759e-10	-1.09385
92557179	chr14:92557179:C:G	7.77272e-08	-1.54759e-10	-0.937256
92557305	chr14:92557305:A:T	1.5148e-08	-1.2631	-1.30949
92557535	chr14:92557535:C:T	8.11332e-08	-1.54759e-10	-0.894369
92557633	chr14:92557633:G:A	7.90765e-08	-1.54759e-10	-0.920045
92558117	chr14:92558117:G:A	2.1419e-08	-0.98726	-1.23892
92558356	chr14:92558356:T:A	2.40172e-08	-0.853776	-1.25791
92558655	chr14:92558655:A:G	2.13393e-08	-0.929188	-1.30072
92559155	chr14:92559155:C:T	5.65277e-08	-1.54759e-10	-1.25573
92559712	chr14:92559712:A:G	1.88713e-08	-1.68784	-0.664983
92559848	chr14:92559848:A:G	1.59372e-08	-1.19423	-1.32757
92560034	chr14:92560034:C:T	4.54463e-07	-1.54759e-10	0.828655
92560062	chr14:92560062:C:T	5.21243e-08	-1.54759e-10	-1.33683
92560200	chr14:92560200:A:G	5.61105e-08	-1.54759e-10	-1.26314
92560248	chr14:92560248:G:T	2.68147e-08	-1.45009	-0.551418
92560301	chr14:92560301:C:T	4.86017e-07	-1.54759e-10	0.895784
92560736	chr14:92560736:G:A	6.02395e-08	-1.54759e-10	-1.19213
92560821	chr14:92560821:C:A	3.2858e-08	-0.760649	-1.03762
92561275	chr14:92561275:T:C	1.25653e-08	-1.67209	-1.08743
92561276	chr14:92561276:G:A	2.37195e-08	-0.876429	-1.24773
92561370	chr14:92561370:T:TC	2.2147e-08	-1.64587	-0.546888
92561425	chr14:92561425:G:T	1.73278e-08	-1.43776	-1.00039
92561437	chr14:92561437:G:A	5.29232e-08	-1.54759e-10	-1.32162
92561761	chr14:92561761:T:G	5.2117e-08	-1.54759e-10	-1.33697
92561819	chr14:92561819:A:G	1.20917e-07	-1.54759e-10	-0.49536
92561931	chr14:92561931:C:A	6.36117e-08	-1.54759e-10	-1.13766
92562160	chr14:92562160:T:C	1.0593e-08	-1.62498	-1.30529
92562186	chr14:92562186:G:C	1.22223e-08	-1.56728	-1.21991
92562385	chr14:92562385:C:T	1.09701e-07	-1.54759e-10	-0.592705
92562795	chr14:92562795:G:A	6.0044e-07	-1.54759e-10	1.1072
92563039	chr14:92563039:C:T	5.16573e-08	-1.54759e-10	-1.34583
92563049	chr14:92563049:G:C	2.16046e-08	-1.26093	-0.956621
92563293	chr14:92563293:A:G	1.21048e-08	-1.61603	-1.18083
92563317	chr14:92563317:C:T	1.06472e-08	-1.7253	-1.19986
92564019	chr14:92564019:C:T	5.2203e-08	-1.54759e-10	-1.33532
92565051	chr14:92565051:C:A	5.84357e-08	-1.54759e-10	-1.22253
92565069	chr14:92565069:T:C	3.14953e-08	-0.829046	-1.01158
92565249	chr14:92565249:A:G	2.82395e-08	-1.30495	-0.644788
92565288	chr14:92565288:C:G	2.05453e-08	-1.42382	-0.844004
92565544	chr14:92565544:A:G	6.86603e-08	-1.54759e-10	-1.06129
92565659	chr14:92565659:G:A	5.58658e-08	-1.54759e-10	-1.26751
92565776	chr14:92565776:C:T	2.83125e-08	-1.32391	-0.623252
92566520	chr14:92566520:G:A	1.04703e-08	-1.61442	-1.3275
92566565	chr14:92566565:C:T	5.57276e-08	-1.54759e-10	-1.26999
92566641	chr14:92566641:A:G	2.3788e-08	-1.72416	-0.397125
92566769	chr14:92566769:G:A	5.07216e-08	-1.72483	0.360724
92566973	chr14:92566973:A:T	5.36593e-08	-1.54759e-10	-1.30781
92567694	chr14:92567694:A:T	2.83285e-08	-1.41255	-0.534043
92568329	chr14:92568329:T:C	1.13679e-07	-1.66265	1.10557
92568605	chr14:92568605:C:T	1.04422e-07	-1.54759e-10	-0.642016
92568696	chr14:92568696:G:C	1.12119e-07	-1.54759e-10	-0.570898
92569022	chr14:92569022:G:A	1.09759e-07	-1.54759e-10	-0.592174
92569971	chr14:92569971:C:T	5.16602e-08	-1.54759e-10	-1.34577
92569972	chr14:92569972:G:A	6.24138e-08	-1.54759e-10	-1.15667
92570105	chr14:92570105:A:G	1.26157e-08	-1.40999	-1.34553
92570788	chr14:92570788:T:G	6.64671e-08	-0.235495	-0.858259
92570865	chr14:92570865:C:G	9.51652e-08	-1.54759e-10	-0.734846
92570877	chr14:92570877:T:C	1.08463e-08	-1.57095	-1.33569
92571111	chr14:92571111:T:C	1.50483e-08	-1.66814	-0.911049
92571334	chr14:92571334:G:A	3.65626e-08	-1.69143	-3.44535e-10
92571462	chr14:92571462:G:A	1.42646e-08	-1.6982	-0.934478
92571535	chr14:92571535:T:C	7.23476e-08	-0.994959	-0.0140195
92572336	chr14:92572336:T:C	8.49834e-08	-0.219507	-0.628498
92572341	chr14:92572341:T:C	5.27e-08	-1.54759e-10	-1.32585
92572392	chr14:92572392:G:A	6.08203e-08	-1.54759e-10	-1.18254
92573084	chr14:92573084:G:T	9.93345e-08	-1.54759e-10	-0.691968
92573932	chr14:92573932:C:G	1.16082e-08	-1.56479	-1.27396
92573934	chr14:92573934:G:A	5.1717e-08	-1.54759e-10	-1.34467
92574224	chr14:92574224:G:A	6.60843e-08	-1.54759e-10	-1.09953
92574404	chr14:92574404:A:G	1.00419e-08	-1.66566	-1.31803
92575189	chr14:92575189:T:C	2.61653e-08	-0.896516	-1.12951
92575307	chr14:92575307:C:T	6.31498e-08	-1.54759e-10	-1.14495
92575315	chr14:92575315:G:C	5.22673e-08	-1.54759e-10	-1.33409
92575323	chr14:92575323:T:G	5.60956e-08	-1.54759e-10	-1.2634
92575327	chr14:92575327:G:A	5.89442e-08	-1.54759e-10	-1.21387
92575440	chr14:92575440:G:C	1.03308e-08	-1.61527	-1.34006
92575912	chr14:92575912:TG:T	8.59778e-08	-1.03028	0.193904
92576139	chr14:92576139:T:C	2.81849e-08	-0.819417	-1.13226
92576412	chr14:92576412:G:A	6.47463e-08	-1.54759e-10	-1.11998
92576688	chr14:92576688:T:C	1.30577e-07	-0.811459	0.392964
92576789	chr14:92576789:C:T	1.24656e-07	-1.54759e-10	-0.464902
92577029	chr14:92577029:T:C	3.89185e-08	-1.67373	0.0447425
92577033	chr14:92577033:T:C	4.89985e-08	-1.68999	0.291319
92577131	chr14:92577131:G:A	6.07848e-08	-1.54759e-10	-1.18312
92577648	chr14:92577648:G:A	5.98737e-08	-1.54759e-10	-1.19822
92577691	chr14:92577691:G:A	3.57812e-08	-1.53349	-0.179547
92578255	chr14:92578255:A:G	7.49336e-08	-1.54759e-10	-0.973858
92578281	chr14:92578281:T:C	2.76037e-08	-0.832887	-1.13962
92578323	chr14:92578323:G:A	3.34715e-08	-1.64937	-0.130399
92578339	chr14:92578339:A:G	3.13285e-08	-1.65383	-0.192101
92578576	chr14:92578576:T:C	5.36548e-08	-1.54759e-10	-1.30789
92579013	chr14:92579013:C:T	3.01934e-07	-0.52827	0.94802
92579031	chr14:92579031:G:A	4.05592e-08	-1.62999	0.0422929
92579148	chr14:92579148:G:A	5.98284e-08	-1.51524	0.316258
92580122	chr14:92580122:A:G	1.5087e-08	-1.34224	-1.23439
92580298	chr14:92580298:A:G	6.55236e-08	-1.67781	0.569763
92580370	chr14:92580370:CA:C	5.66554e-08	-1.54759e-10	-1.25347
92580611	chr14:92580611:G:T	3.5518e-08	-1.72042	-3.44535e-10
92580801	chr14:92580801:G:A	5.75458e-08	-1.54759e-10	-1.23788
92580988	chr14:92580988:A:C	4.76843e-08	-1.68429	0.258435
92581110	chr14:92581110:A:G	7.57366e-08	-1.0791	0.115905
92581222	chr14:92581222:G:A	9.74611e-08	-1.54759e-10	-0.711008
92581420	chr14:92581420:G:C	6.39052e-08	-1.54759e-10	-1.13306
92581613	chr14:92581613:C:T	1.03354e-07	-1.54759e-10	-0.652301
92581664	chr14:92581664:C:T	5.55274e-08	-1.54759e-10	-1.27358
92581969	chr14:92581969:C:G	5.37764e-08	-1.47769	0.172066
92582025	chr14:92582025:T:C	2.9022e-08	-0.882477	-1.03993
92582356	chr14:92582356:C:T	6.5768e-08	-1.54759e-10	-1.10433
92582389	chr14:92582389:A:G	3.70018e-08	-1.67336	-0.00613578
92582401	chr14:92582401:C:T	1.19191e-07	-1.54759e-10	-0.509735
92582409	chr14:92582409:T:C	4.06986e-08	-1.58427	-3.44535e-10
92582454	chr14:92582454:TTTTTTTTC:T	7.28201e-08	-1.54759e-10	-1.00247
92582789	chr14:92582789:C:T	2.25832e-06	-1.54759e-10	2.43192
92583098	chr14:92583098:T:C	6.32044e-08	-1.54759e-10	-1.14409
92583508	chr14:92583508:T:C	2.11442e-08	-1.45524	-0.783856
92583520	chr14:92583520:C:T	3.71419e-08	-0.339293	-1.33642
92583586	chr14:92583586:C:A	1.08972e-08	-1.56659	-1.33537
92583801	chr14:92583801:A:G	2.13393e-08	-0.939357	-1.29055
92584019	chr14:92584019:G:A	5.72635e-08	-1.54759e-10	-1.2428
92584111	chr14:92584111:T:TA	5.17216e-08	-1.54759e-10	-1.34459
92584225	chr14:92584225:A:C	1.41778e-08	-1.37309	-1.26569
92584308	chr14:92584308:G:A	6.22661e-08	-1.54759e-10	-1.15904
92584359	chr14:92584359:G:A	1.62624e-08	-1.72433	-0.777274
92584428	chr14:92584428:G:C	2.10482e-08	-1.04177	-1.20188
92584447	chr14:92584447:C:T	5.62185e-08	-1.54759e-10	-1.26121
92584663	chr14:92584663:G:A	3.6052e-08	-1.7055	-3.44535e-10
92585369	chr14:92585369:G:A	2.07571e-08	-1.07186	-1.18572
92585406	chr14:92585406:A:G	6.55626e-08	-1.54759e-10	-1.10746
92585726	chr14:92585726:G:A	1.55456e-08	-1.28858	-1.2581
92587412	chr14:92587412:GC:G	1.64343e-08	-1.41677	-1.07432
92587755	chr14:92587755:G:A	2.3093e-07	-1.54759e-10	0.151654
92588091	chr14:92588091:C:T	3.66042e-08	-1.6903	-3.44535e-10
92588733	chr14:92588733:T:C	1.62886e-08	-1.19518	-1.30482
92589671	chr14:92589671:A:G	7.47156e-08	-1.54759e-10	-0.976771
92590567	chr14:92590567:G:A	1.58622e-07	-0.223934	-3.44535e-10
92590574	chr14:92590574:G:A	2.80605e-07	-1.54759e-10	0.346488
92591125	chr14:92591125:G:A	1.52335e-08	-1.61838	-0.948587
92591326	chr14:92591326:G:A	5.20693e-08	-1.54759e-10	-1.33788
92591417	chr14:92591417:AT:A	9.62933e-08	-0.723061	-3.44535e-10
92591557	chr14:92591557:T:G	1.308e-08	-1.52549	-1.19389
92591619	chr14:92591619:C:A	5.25645e-08	-1.54759e-10	-1.32842
92592230	chr14:92592230:C:T	8.91264e-08	-0.800405	-3.44535e-10
92592475	chr14:92592475:C:T	7.72321e-08	-1.54759e-10	-0.943645
92593119	chr14:92593119:A:G	8.54055e-08	-1.54759e-10	-0.84305
92593471	chr14:92593471:G:A	5.30871e-08	-1.54759e-10	-1.31853
92593472	chr14:92593472:G:A	1.04044e-07	-1.54759e-10	-0.645646
92593662	chr14:92593662:C:T	5.73167e-08	-1.24187	-3.44535e-10
92593989	chr14:92593989:C:G	1.13878e-08	-1.61938	-1.23853
92594181	chr14:92594181:C:CCAGCA	1.26567e-08	-1.58236	-1.16991
92594228	chr14:92594228:T:A	1.91888e-07	-1.54759e-10	-0.0335501
92594365	chr14:92594365:GA:G	1.26079e-08	-1.64202	-1.11411
92594677	chr14:92594677:G:A	1.54343e-07	-0.251284	-3.44535e-10
92594803	chr14:92594803:A:G	1.3138e-08	-1.58747	-1.12748
92594923	chr14:92594923:C:A	7.56584e-08	-1.54759e-10	-0.964232
92594985	chr14:92594985:C:T	6.77795e-08	-1.54759e-10	-1.0742
92595108	chr14:92595108:A:G	4.05873e-08	-0.648414	-0.938592
92595118	chr14:92595118:G:A	1.17923e-07	-1.54759e-10	-0.520431
92595227	chr14:92595227:A:G	5.17635e-08	-1.54759e-10	-1.34378
92595236	chr14:92595236:G:A	1.606e-07	-0.211543	-3.44535e-10
92595329	chr14:92595329:G:C	1.2964e-07	-1.54759e-10	-0.425701
92595348	chr14:92595348:A:G	7.58154e-08	-1.54759e-10	-0.962159
92595527	chr14:92595527:CT:C	1.30082e-08	-1.57579	-1.14909
92596310	chr14:92596310:G:C	8.73963e-08	-1.54759e-10	-0.820008
92597073	chr14:92597073:A:C	5.17201e-08	-1.54759e-10	-1.34461
92597172	chr14:92597172:ATT:A	2.84037e-08	-1.16821	-0.775732
92597352	chr14:92597352:C:G	5.43546e-08	-0.594924	-0.700008
92597610	chr14:92597610:G:A	1.49907e-07	-0.280443	-3.44535e-10
92597724	chr14:92597724:C:T	2.96309e-08	-1.72179	-0.179851
92597996	chr14:92597996:T:C	6.3016e-08	-1.54759e-10	-1.14707
92598209	chr14:92598209:A:G	7.39597e-08	0.202605	-1.18954
92598218	chr14:92598218:G:A	2.07985e-07	-1.54759e-10	0.0470042
92598253	chr14:92598253:A:G	1.04535e-08	-1.60895	-1.33457
92598441	chr14:92598441:A:T	1.8706e-08	-1.01577	-1.34585
92598641	chr14:92598641:C:T	1.24022e-08	-1.55759	-1.21499
92598650	chr14:92598650:A:G	2.52581e-08	-1.65901	-0.402302
92598738	chr14:92598738:A:G	1.62303e-08	-1.544	-0.959577
92599137	chr14:92599137:G:A	1.34998e-08	-1.51655	-1.17123
92599229	chr14:92599229:G:A	1.76668e-08	-1.50035	-0.918422
92599553	chr14:92599553:C:T	9.92149e-08	0.648064	-1.34124
92599592	chr14:92599592:G:A	4.69793e-08	-0.60067	-0.840083
92599958	chr14:92599958:C:T	1.21801e-06	-1.54759e-10	1.81451
92600018	chr14:92600018:G:A	3.53368e-08	-1.72554	-3.44535e-10
92600425	chr14:92600425:C:T	6.09636e-08	-1.54759e-10	-1.18018
92600690	chr14:92600690:C:T	5.3074e-08	-1.54759e-10	-1.31877
92600839	chr14:92600839:C:T	5.58569e-08	0.0400996	-1.30777
92600917	chr14:92600917:G:A	1.39052e-08	-1.72499	-0.93321
92601036	chr14:92601036:C:A	2.29028e-08	-1.00543	-1.15377
92601461	chr14:92601461:G:A	1.33663e-08	-1.43871	-1.25902
92602076	chr14:92602076:C:T	6.00717e-08	0.135098	-1.33002
92602930	chr14:92602930:G:A	9.99212e-09	-1.70796	-1.28071
92603076	chr14:92603076:G:A	5.54414e-08	-1.54759e-10	-1.27513
92603634	chr14:92603634:C:T	5.25099e-08	-1.54759e-10	-1.32946
92603644	chr14:92603644:T:C	7.31628e-07	1.54851	-0.243702
92603941	chr14:92603941:C:T	3.20925e-07	1.43456	-0.953814
92604022	chr14:92604022:C:T	3.29016e-07	1.59017	-1.08453
92604099	chr14:92604099:C:A	1.96538e-08	-1.13068	-1.18151
92604266	chr14:92604266:G:A	5.42631e-08	-1.54759e-10	-1.29662
92604342	chr14:92604342:G:C	1.26578e-07	0.78681	-1.23641
92604419	chr14:92604419:T:C	1.65913e-07	0.88684	-1.06584
92604848	chr14:92604848:C:T	5.21571e-08	-1.54759e-10	-1.3362
92604849	chr14:92604849:G:A	1.08201e-08	-1.71321	-1.19585
92605334	chr14:92605334:C:G	3.22387e-08	-0.490218	-1.32707
92605461	chr14:92605461:A:G	8.76474e-07	1.68499	-0.199546
92605807	chr14:92605807:T:A	9.52353e-07	1.67534	-0.106862
92605924	chr14:92605924:G:A	2.09139e-07	1.36865	-1.31611
92605972	chr14:92605972:C:G	8.64607e-07	1.58843	-0.116612
92606057	chr14:92606057:G:A	1.43091e-07	0.982671	-1.30965
92606131	chr14:92606131:C:A	9.06842e-07	1.6476	-0.128097
92606404	chr14:92606404:G:A	2.09917e-08	-1.71819	-0.528141
92606590	chr14:92606590:G:A	1.10001e-08	-1.7108	-1.18175
92606774	chr14:92606774:A:G	1.35385e-07	0.889546	-1.27188
92607028	chr14:92607028:T:C	5.25955e-08	-1.54759e-10	-1.32783
92607586	chr14:92607586:G:A	1.15703e-08	-1.68368	-1.15834
92607620	chr14:92607620:G:A	1.72137e-07	1.06923	-1.2114
92608042	chr14:92608042:A:T	5.30449e-08	-1.54759e-10	-1.31932
92608102	chr14:92608102:C:T	3.87008e-07	1.64193	-0.97395
92608103	chr14:92608103:G:A	5.51413e-08	-1.54759e-10	-1.28056
92608429	chr14:92608429:G:A	7.4593e-08	0.0287577	-1.00717
92608597	chr14:92608597:C:T	5.75089e-08	-1.54759e-10	-1.23852
92608609	chr14:92608609:A:G	8.61881e-08	-1.54759e-10	-0.833929
92608923	chr14:92608923:G:T	8.61973e-08	-1.54759e-10	-0.833822
92609104	chr14:92609104:G:A	1.35184e-07	0.894078	-1.2779
92609479	chr14:92609479:G:T	1.64076e-07	1.03981	-1.22994
92609645	chr14:92609645:C:T	5.37554e-08	-1.54759e-10	-1.30602
92610181	chr14:92610181:G:A	1.24524e-07	0.804145	-1.2701
92611051	chr14:92611051:C:CA	1.62391e-08	-1.71346	-0.789583
92611084	chr14:92611084:C:T	1.32941e-08	-1.72556	-0.977576
92611165	chr14:92611165:T:G	1.67615e-07	1.14067	-1.30946
92611170	chr14:92611170:C:T	5.35002e-08	-1.54759e-10	-1.31078
92611266	chr14:92611266:T:C	9.25297e-07	1.54712	-0.00746626
92611343	chr14:92611343:G:A	1.48064e-07	1.00077	-1.29358
92611369	chr14:92611369:A:G	1.7394e-07	1.16938	-1.30113
92611530	chr14:92611530:C:T	1.71864e-07	1.15597	-1.29973
92611546	chr14:92611546:G:C	1.74375e-07	1.2153	-1.34455
92611585	chr14:92611585:G:A	1.82141e-07	1.21149	-1.29717
92611791	chr14:92611791:A:T	5.29426e-08	-1.54759e-10	-1.32125
92611821	chr14:92611821:G:A	1.71355e-07	1.11781	-1.26453
92611917	chr14:92611917:A:C	5.20138e-08	-1.54759e-10	-1.33895
92611988	chr14:92611988:G:C	9.51536e-07	1.63776	-0.0701435
92611994	chr14:92611994:G:C	6.97667e-08	-1.54759e-10	-1.0453
92612188	chr14:92612188:A:G	1.79162e-07	1.21865	-1.32082
92612287	chr14:92612287:G:A	1.84095e-08	-1.13354	-1.24405
92612301	chr14:92612301:CAG:C	3.3045e-07	1.8315	-1.32151
92612361	chr14:92612361:A:G	5.9637e-08	-1.54759e-10	-1.20218
92612643	chr14:92612643:T:C	1.78797e-08	-1.47288	-0.933916
92613240	chr14:92613240:G:C	5.37782e-08	-1.54759e-10	-1.30559
92613305	chr14:92613305:G:A	3.55496e-08	-1.71953	-3.44535e-10
92613859	chr14:92613859:C:T	1.5687e-08	-1.1918	-1.34583
92614708	chr14:92614708:C:G	5.75719e-08	-1.54759e-10	-1.23743
92614892	chr14:92614892:G:A	5.57199e-08	-1.54759e-10	-1.27012
92614962	chr14:92614962:G:A	6.21511e-08	-1.54759e-10	-1.16089
92615308	chr14:92615308:C:T	1.30714e-08	-1.72445	-0.995575
92615815	chr14:92615815:G:A	1.31108e-08	-1.43898	-1.27805
92615890	chr14:92615890:G:A	7.87924e-08	-1.54759e-10	-0.923644
92615969	chr14:92615969:G:A	5.32708e-08	-1.54759e-10	-1.31507
92615983	chr14:92615983:A:AC	5.21693e-08	-1.54759e-10	-1.33597
92617227	chr14:92617227:G:A	1.49474e-08	-1.58464	-1.00128
92617229	chr14:92617229:G:A	5.21465e-08	-1.54759e-10	-1.3364
92617246	chr14:92617246:A:G	5.17593e-08	-1.54759e-10	-1.34386
92618053	chr14:92618053:G:A	6.24614e-08	-1.54759e-10	-1.15591
92618084	chr14:92618084:A:C	1.0438e-08	-1.68414	-1.26088
92618142	chr14:92618142:T:C	5.92243e-08	-1.54759e-10	-1.20913
92618425	chr14:92618425:A:T	9.85639e-09	-1.65702	-1.34532
92618455	chr14:92618455:A:G	1.56563e-08	-1.29115	-1.24844
92618749	chr14:92618749:T:C	5.31785e-08	-1.31681	-3.44535e-10
92618758	chr14:92618758:A:C	5.23775e-08	-1.33198	-3.44535e-10
92619035	chr14:92619035:CATAATT:C	1.21643e-08	-1.58898	-1.20297
92619119	chr14:92619119:C:T	6.94601e-08	-1.54759e-10	-1.04971
92619501	chr14:92619501:G:A	1.67365e-07	0.891844	-1.06213
92619584	chr14:92619584:C:T	6.5064e-08	-1.54759e-10	-1.11509
92619718	chr14:92619718:G:A	6.50634e-08	-1.54759e-10	-1.1151
92619813	chr14:92619813:C:T	5.59243e-08	-1.54759e-10	-1.26646
92619993	chr14:92619993:C:T	5.53993e-08	-1.54759e-10	-1.27589
92620225	chr14:92620225:G:C	5.31528e-08	-1.54759e-10	-1.31729
92620399	chr14:92620399:C:T	1.00132e-08	-1.65761	-1.32895
92620573	chr14:92620573:A:G	6.09285e-07	1.77929	-0.657461
92620802	chr14:92620802:G:A	1.06973e-08	-1.59687	-1.32361
92620854	chr14:92620854:A:G	8.64371e-08	-1.54759e-10	-0.831044
92621161	chr14:92621161:G:A	5.45994e-08	-1.54759e-10	-1.29044
92621716	chr14:92621716:A:T	1.357e-08	-1.49207	-1.19053
92621784	chr14:92621784:A:G	6.26193e-08	-1.54759e-10	-1.15339
92622100	chr14:92622100:CCAGTAGA:C	6.32713e-08	-1.54759e-10	-1.14303
92622389	chr14:92622389:T:C	5.35578e-08	-1.54759e-10	-1.3097
92622655	chr14:92622655:T:C	9.68808e-09	-1.68298	-1.33658
92624556	chr14:92624556:A:G	7.60087e-08	-0.959613	-3.44535e-10
92624571	chr14:92624571:A:G	6.3456e-08	-1.54759e-10	-1.14011
92624867	chr14:92624867:G:A	5.17313e-08	-1.54759e-10	-1.3444
92624946	chr14:92624946:GAC:G	5.97541e-08	-1.54759e-10	-1.20022
92625152	chr14:92625152:G:A	9.66984e-07	2.63091	-1.04718
92625247	chr14:92625247:T:C	8.50233e-07	2.79695	-1.3419
92625397	chr14:92625397:G:A	5.89286e-08	-1.54759e-10	-1.21413
92625442	chr14:92625442:G:A	8.13274e-08	-1.54759e-10	-0.891977
92625484	chr14:92625484:A:T	2.58489e-08	-0.693011	-1.34518
92625616	chr14:92625616:T:C	1.14112e-08	-1.58401	-1.27186
92625637	chr14:92625637:C:T	8.87016e-08	-1.54759e-10	-0.805183
92625719	chr14:92625719:C:T	2.46077e-07	-1.54759e-10	0.215184
92626337	chr14:92626337:A:G	5.30794e-08	-1.54759e-10	-1.31867
92626593	chr14:92626593:G:A	6.00994e-08	-1.54759e-10	-1.19446
92626738	chr14:92626738:A:C	2.1006e-07	-1.54759e-10	0.0569336
92626827	chr14:92626827:G:A	5.72228e-08	-1.54759e-10	-1.24351
92626907	chr14:92626907:C:A	1.17632e-08	-1.55165	-1.27384
92626996	chr14:92626996:G:A	6.47599e-08	-1.54759e-10	-1.11977
92627079	chr14:92627079:T:C	1.01224e-08	-1.63986	-1.33585
92627132	chr14:92627132:G:A	6.63188e-08	-1.54759e-10	-1.09599
92627453	chr14:92627453:G:A	1.84301e-08	-1.09843	-1.27804
92627635	chr14:92627635:AG:A	2.42034e-08	-1.14687	-0.957095
92627741	chr14:92627741:A:G	1.08463e-08	-1.61065	-1.29599
92627907	chr14:92627907:T:G	1.00197e-08	-1.6417	-1.34421
92627953	chr14:92627953:G:A	3.60433e-07	1.82288	-1.22603
92628074	chr14:92628074:G:A	5.88487e-08	-1.54759e-10	-1.21549
92628582	chr14:92628582:G:A	1.0666e-08	-1.63316	-1.29025
92628801	chr14:92628801:A:T	9.89157e-09	-1.7042	-1.29458
92629843	chr14:92629843:G:A	1.05123e-08	-1.6385	-1.29941
92630034	chr14:92630034:G:A	7.64133e-08	0.146408	-1.10071
92630046	chr14:92630046:T:C	2.94298e-07	1.64301	-1.24888
92630271	chr14:92630271:A:G	1.86926e-08	-1.4294	-0.932935
92630410	chr14:92630410:T:G	2.60916e-08	-1.05677	-0.972081
92630668	chr14:92630668:C:T	5.27069e-08	-1.54759e-10	-1.32572
92630717	chr14:92630717:CCACAGGG:C	5.1875e-08	-1.54759e-10	-1.34162
92630981	chr14:92630981:C:T	6.485e-08	-1.54759e-10	-1.11838
92631070	chr14:92631070:G:A	5.57737e-08	-1.54759e-10	-1.26916
92631074	chr14:92631074:A:G	5.98872e-08	-1.54759e-10	-1.198
92631500	chr14:92631500:G:A	3.53931e-08	-1.72394	-3.44535e-10
92631506	chr14:92631506:C:T	6.55439e-08	-1.54759e-10	-1.10774
92631646	chr14:92631646:G:A	6.71056e-08	-1.54759e-10	-1.08419
92631725	chr14:92631725:C:T	2.12103e-08	-1.2969	-0.939075
92631761	chr14:92631761:C:G	6.38913e-08	-1.54759e-10	-1.13328
92631819	chr14:92631819:GTCTTGAAC:G	6.25049e-08	-1.54759e-10	-1.15522
92631894	chr14:92631894:G:C	7.78029e-08	-1.54759e-10	-0.936282
92632107	chr14:92632107:T:C	2.27352e-08	-1.29523	-0.871318
92632127	chr14:92632127:G:A	2.19978e-08	-1.29659	-0.902933
92632272	chr14:92632272:G:A	3.02117e-07	1.7632	-1.34285
92632296	chr14:92632296:T:C	3.22109e-07	1.72585	-1.24142
92632511	chr14:92632511:A:G	2.8627e-07	-1.54759e-10	0.366474
92633024	chr14:92633024:G:A	1.87936e-08	-1.35939	-0.997553
92633129	chr14:92633129:G:A	1.0917e-08	-1.7243	-1.17584
92633522	chr14:92633522:A:C	3.18366e-07	1.49583	-1.02309
92633545	chr14:92633545:G:A	4.17886e-08	-1.55784	-3.44535e-10
92633578	chr14:92633578:G:A	7.81101e-08	-1.54759e-10	-0.932341
92633660	chr14:92633660:T:A	5.16871e-08	-1.54759e-10	-1.34525
92633679	chr14:92633679:T:C	4.89539e-07	1.63763	-0.734627
92634477	chr14:92634477:T:G	5.63878e-08	-1.54759e-10	-1.25821
92634592	chr14:92634592:G:A	5.81254e-08	-1.54759e-10	-1.22786
92634729	chr14:92634729:T:G	3.57676e-07	1.56069	-0.971523
92634845	chr14:92634845:G:A	5.79853e-08	-1.54759e-10	-1.23027
92635328	chr14:92635328:G:A	5.57894e-08	-1.54759e-10	-1.26888
92635602	chr14:92635602:A:C	1.79909e-08	-1.10161	-1.29899
92635632	chr14:92635632:A:G	5.18048e-08	-1.54759e-10	-1.34298
92635681	chr14:92635681:A:G	1.11522e-08	-1.61076	-1.26806
92635841	chr14:92635841:C:A	1.11402e-08	-1.57617	-1.30373
92635948	chr14:92635948:A:C	7.81144e-08	-1.54759e-10	-0.932286
92636166	chr14:92636166:C:T	5.17603e-08	-1.54759e-10	-1.34384
92636395	chr14:92636395:T:C	1.07447e-08	-1.60252	-1.31352
92636615	chr14:92636615:C:T	5.729e-08	-1.54759e-10	-1.24233
92636964	chr14:92636964:C:T	2.44215e-07	1.55344	-1.34585
92637000	chr14:92637000:G:A	5.60158e-08	-1.54759e-10	-1.26483
92637025	chr14:92637025:T:G	1.18448e-08	-1.60294	-1.21563
92637045	chr14:92637045:G:A	5.8637e-08	-1.54759e-10	-1.21909
92637241	chr14:92637241:TG:T	7.38241e-08	-1.54759e-10	-0.988775
92637384	chr14:92637384:G:A	2.07119e-07	1.38482	-1.34198
92637431	chr14:92637431:T:G	5.19808e-08	-1.54759e-10	-1.33959
92637451	chr14:92637451:C:T	5.72264e-08	-1.54759e-10	-1.24345
92637667	chr14:92637667:A:T	6.22561e-07	2.20712	-1.06374
92637727	chr14:92637727:T:C	1.07554e-06	2.38701	-0.696891
92637745	chr14:92637745:G:A	1.13185e-08	-1.6041	-1.25993
92638080	chr14:92638080:T:C	1.28903e-08	-1.39232	-1.34166
92638291	chr14:92638291:C:A	7.808e-08	-1.54759e-10	-0.932727
92638437	chr14:92638437:C:T	8.43855e-08	-1.54759e-10	-0.855065
92638467	chr14:92638467:G:A	6.30857e-08	-1.54759e-10	-1.14597
92638573	chr14:92638573:C:T	5.74857e-08	-1.54759e-10	-1.23892
92638603	chr14:92638603:C:T	9.87615e-09	-1.66664	-1.3337
92638614	chr14:92638614:G:A	1.65206e-08	-1.24399	-1.24186
92639010	chr14:92639010:G:A	5.40805e-08	-1.54759e-10	-1.29999
92639107	chr14:92639107:G:A	5.9653e-08	-1.54759e-10	-1.20192
92639340	chr14:92639340:G:A	5.85712e-08	-1.54759e-10	-1.22022
92639355	chr14:92639355:GAGGGTAGAACAGGTTGTGA:G	5.16616e-08	-1.54759e-10	-1.34575
92641012	chr14:92641012:C:T	1.29578e-07	-1.54759e-10	-0.426175
92641135	chr14:92641135:A:C	7.88045e-08	-1.54759e-10	-0.923491
92641183	chr14:92641183:C:T	8.03861e-08	-1.54759e-10	-0.90362
92641245	chr14:92641245:C:T	1.51732e-08	-1.40165	-1.16929
92641434	chr14:92641434:C:T	5.72466e-08	-1.54759e-10	-1.24309
92641479	chr14:92641479:G:A	6.77075e-08	-1.54759e-10	-1.07526
92641692	chr14:92641692:C:T	6.95759e-08	-1.54759e-10	-1.04804
92641799	chr14:92641799:G:A	5.19924e-08	-1.54759e-10	-1.33936
92642066	chr14:92642066:T:C	3.396e-08	-1.65629	-0.108987
92642075	chr14:92642075:C:T	3.57412e-07	1.7932	-1.20477
92642452	chr14:92642452:T:C	3.04652e-08	-1.63558	-0.238297
92642778	chr14:92642778:G:GCCAT	1.7618e-07	-1.54759e-10	-0.118955
92643040	chr14:92643040:G:A	4.16723e-07	1.97844	-1.23647
92643066	chr14:92643066:T:A	1.46548e-08	-1.40576	-1.19993
92643201	chr14:92643201:A:G	6.83235e-08	-1.54759e-10	-1.06621
92643822	chr14:92643822:G:A	5.55419e-08	-1.54759e-10	-1.27332
92643905	chr14:92643905:G:A	6.16862e-08	-1.54759e-10	-1.1684
92643964	chr14:92643964:C:T	3.57834e-08	-1.71298	-3.44535e-10
92644012	chr14:92644012:C:T	5.23687e-08	-1.54759e-10	-1.33215
92644027	chr14:92644027:G:A	1.2692e-08	-1.59638	-1.15311
92644065	chr14:92644065:C:T	5.67607e-08	-1.54759e-10	-1.25162
92644087	chr14:92644087:G:T	5.16654e-08	-1.54759e-10	-1.34567
92644250	chr14:92644250:A:G	1.24736e-07	-1.54759e-10	-0.464263
92644775	chr14:92644775:C:T	5.5965e-07	1.98421	-0.947357
92644822	chr14:92644822:C:T	2.81255e-07	1.56593	-1.21713
92644949	chr14:92644949:A:G	5.36953e-08	-1.54759e-10	-1.30714
92645038	chr14:92645038:T:C	5.67791e-08	-1.54759e-10	-1.25129
92645166	chr14:92645166:G:A	5.28369e-08	-1.54759e-10	-1.32325
92645370	chr14:92645370:T:C	3.54236e-07	1.72685	-1.14735
92645757	chr14:92645757:T:C	1.78178e-07	0.931128	-1.0388
92645840	chr14:92645840:A:G	7.54586e-08	-1.54759e-10	-0.966877
92646579	chr14:92646579:G:A	5.55425e-07	1.76105	-0.731775
92646629	chr14:92646629:G:A	2.03792e-08	-1.0308	-1.24515
92646706	chr14:92646706:G:T	5.19147e-08	-1.54759e-10	-1.34086
92646931	chr14:92646931:G:A	1.11937e-07	-0.572523	-3.44535e-10
92647193	chr14:92647193:T:C	9.81781e-09	-1.66653	-1.33973
92647202	chr14:92647202:T:C	1.94062e-07	1.14297	-1.16526
92647476	chr14:92647476:C:T	1.01741e-08	-1.62974	-1.34087
92647607	chr14:92647607:G:T	1.7292e-07	1.18302	-1.32065
92647710	chr14:92647710:A:T	1.36904e-08	-1.56038	-1.11339
92647832	chr14:92647832:G:A	5.50169e-08	-1.54759e-10	-1.28282
92648180	chr14:92648180:C:T	1.10225e-08	-1.72492	-1.16561
92648306	chr14:92648306:A:G	5.62515e-08	-1.54759e-10	-1.26063
92648322	chr14:92648322:C:T	3.53973e-08	-1.72383	-3.44535e-10
92648325	chr14:92648325:G:A	7.6173e-08	-0.957453	-3.44535e-10
92648426	chr14:92648426:G:A	2.20952e-07	-1.54759e-10	0.107485
92649051	chr14:92649051:A:G	4.60966e-07	-1.54759e-10	0.842864
92649108	chr14:92649108:C:T	4.23651e-08	-0.970274	-0.573863
92649214	chr14:92649214:A:G	1.00556e-08	-1.64258	-1.33976
92649291	chr14:92649291:G:A	6.33728e-08	-1.54759e-10	-1.14143
92649382	chr14:92649382:GGCAA:G	1.11285e-07	-1.54759e-10	-0.578367
92649387	chr14:92649387:C:T	1.12135e-07	-1.54759e-10	-0.570756
92649427	chr14:92649427:C:T	2.38659e-08	-0.941907	-1.1761
92649431	chr14:92649431:C:T	2.35428e-08	-0.954032	-1.17761
92649666	chr14:92649666:T:C	5.35052e-08	-1.54759e-10	-1.31068
92649668	chr14:92649668:G:A	2.15592e-08	-1.58215	-0.637511
92649779	chr14:92649779:A:G	1.01224e-08	-1.72321	-1.2525
92650006	chr14:92650006:T:C	3.89892e-07	0.981923	-0.306513
92650514	chr14:92650514:G:A	5.63025e-08	-1.54759e-10	-1.25972
92650619	chr14:92650619:G:A	5.57991e-08	-1.54759e-10	-1.2687
92650740	chr14:92650740:C:T	5.19529e-08	-1.54759e-10	-1.34012
92650817	chr14:92650817:T:C	1.19129e-07	-1.54759e-10	-0.510255
92651098	chr14:92651098:G:A	9.38116e-09	-1.70849	-1.34327
92651442	chr14:92651442:ACAACCT:A	7.23396e-08	-1.54759e-10	-1.00909
92651464	chr14:92651464:G:A	1.66556e-07	-1.54759e-10	-0.175128
92651853	chr14:92651853:C:T	2.53686e-08	-1.71843	-0.338517
92652323	chr14:92652323:C:T	9.90783e-09	-1.6612	-1.33594
92652324	chr14:92652324:G:A	1.80075e-08	-1.68433	-0.715347
92652329	chr14:92652329:G:A	9.15742e-08	-1.54759e-10	-0.773312
92652887	chr14:92652887:G:C	5.68256e-08	-1.54759e-10	-1.25047
92653041	chr14:92653041:G:T	1.24982e-07	-1.54759e-10	-0.462294
92653051	chr14:92653051:G:A	1.05909e-07	-1.54759e-10	-0.627877
92653380	chr14:92653380:G:A	1.0041e-08	-1.71953	-1.26425
92654275	chr14:92654275:C:T	1.09661e-08	-1.724	-1.17165
92654293	chr14:92654293:G:A	7.05938e-08	-1.54759e-10	-1.03352
92654374	chr14:92654374:C:T	1.43137e-08	-1.70459	-0.924654
92654449	chr14:92654449:C:T	1.86035e-07	-1.54759e-10	-0.0645255
92654508	chr14:92654508:A:G	5.18724e-08	-1.54759e-10	-1.34167
92654655	chr14:92654655:C:T	6.3639e-08	-1.54759e-10	-1.13723
92654738	chr14:92654738:G:T	9.44329e-09	-1.69941	-1.34575
92655009	chr14:92655009:A:G	9.97411e-08	-1.54759e-10	-0.687883
92655036	chr14:92655036:G:A	1.6448e-08	-1.40913	-1.08112
92655411	chr14:92655411:T:C	1.69766e-07	-1.54759e-10	-0.156042
92655724	chr14:92655724:G:T	3.69588e-08	-1.68066	-3.44535e-10
92655773	chr14:92655773:A:C	5.97026e-08	-1.54759e-10	-1.20109
92655911	chr14:92655911:G:A	2.76085e-07	-1.54759e-10	0.330246
92656232	chr14:92656232:C:T	5.66465e-08	-1.54759e-10	-1.25363
92656797	chr14:92656797:A:G	9.60646e-09	-1.72259	-1.30543
92657019	chr14:92657019:C:CGT	1.70319e-07	-1.54759e-10	-0.152786
92657020	chr14:92657020:A:G	5.30933e-08	-1.54759e-10	-1.31841
92657189	chr14:92657189:C:T	2.09349e-08	-1.68367	-0.565375
92657204	chr14:92657204:G:A	1.34387e-08	-1.68377	-1.00855
92657506	chr14:92657506:G:A	9.98621e-08	-0.686671	-3.44535e-10
92657600	chr14:92657600:G:A	6.54928e-08	-1.54759e-10	-1.10852
92657614	chr14:92657614:A:G	5.7208e-08	-1.54759e-10	-1.24377
92657646	chr14:92657646:G:A	1.9716e-08	-1.67993	-0.629101
92657659	chr14:92657659:T:A	1.70205e-07	-1.54759e-10	-0.153457
92657710	chr14:92657710:T:C	9.65436e-09	-1.69754	-1.32551
92657714	chr14:92657714:G:A	7.33334e-08	-1.54759e-10	-0.995444
92657968	chr14:92657968:T:G	5.17753e-08	-1.54759e-10	-1.34355
92658239	chr14:92658239:G:A	1.21623e-08	-1.69924	-1.09289
92658346	chr14:92658346:C:T	5.82018e-08	-1.54759e-10	-1.22655
92658372	chr14:92658372:G:A	5.38924e-08	-1.54759e-10	-1.30347
92658937	chr14:92658937:G:T	1.09942e-08	-1.72433	-1.16877
92659070	chr14:92659070:G:C	1.19595e-08	-1.72172	-1.08721
92659169	chr14:92659169:G:A	5.87565e-08	-1.54759e-10	-1.21706
92659411	chr14:92659411:C:A	5.97026e-08	-1.54759e-10	-1.20109
92660006	chr14:92660006:C:T	5.35783e-08	-1.54759e-10	-1.30932
92660083	chr14:92660083:A:G	3.55402e-08	-1.7198	-3.44535e-10
92660212	chr14:92660212:T:C	1.03803e-08	-1.72424	-1.22631
92660308	chr14:92660308:G:C	6.00649e-08	-1.54759e-10	-1.19504
92660438	chr14:92660438:G:C	1.92517e-07	-1.54759e-10	-0.0302781
92660679	chr14:92660679:G:A	6.37355e-08	-1.54759e-10	-1.13572
92660839	chr14:92660839:G:A	1.12461e-08	-1.71267	-1.15777
92661066	chr14:92661066:G:A	1.19523e-08	-1.66599	-1.14355
92661132	chr14:92661132:C:T	1.17058e-08	-1.65969	-1.17068
92661334	chr14:92661334:A:G	7.65868e-08	-1.54759e-10	-0.952036
92661537	chr14:92661537:A:T	5.6098e-08	-1.54759e-10	-1.26336
92661593	chr14:92661593:G:A	8.83778e-08	-1.54759e-10	-0.80884
92661597	chr14:92661597:G:A	5.85287e-08	-1.54759e-10	-1.22094
92662138	chr14:92662138:G:A	7.81318e-08	-1.54759e-10	-0.932063
92662725	chr14:92662725:G:A	1.32496e-08	-1.68512	-1.02137
92663250	chr14:92663250:C:T	5.37843e-08	-1.54759e-10	-1.30548
92663465	chr14:92663465:C:T	9.3954e-09	-1.70924	-1.341
92663609	chr14:92663609:C:T	9.71714e-09	-1.71906	-1.29751
92663637	chr14:92663637:G:A	1.02102e-08	-1.65181	-1.31527
92663789	chr14:92663789:G:A	5.8e-08	-1.54759e-10	-1.23002
92663882	chr14:92663882:A:G	1.14943e-08	-1.70869	-1.13992
92664180	chr14:92664180:C:T	5.1675e-08	-1.54759e-10	-1.34549
92664371	chr14:92664371:T:C	5.3953e-08	-1.54759e-10	-1.30235
92664495	chr14:92664495:G:C	1.73513e-08	-1.68158	-0.755209
92664630	chr14:92664630:A:G	5.49243e-08	-1.54759e-10	-1.2845
92664661	chr14:92664661:A:C	9.29131e-09	-1.71627	-1.34511
92664671	chr14:92664671:T:C	2.75609e-07	-1.54759e-10	0.328521
92665270	chr14:92665270:C:T	5.88158e-08	-1.54759e-10	-1.21605
92665450	chr14:92665450:C:T	1.4228e-08	-1.72278	-0.91247
92665496	chr14:92665496:A:G	5.42755e-08	-1.54759e-10	-1.29639
92665504	chr14:92665504:G:C	9.49522e-09	-1.69471	-1.34496
92665624	chr14:92665624:A:G	6.06412e-08	-1.54759e-10	-1.18549
92665628	chr14:92665628:A:G	1.03689e-08	-1.65817	-1.29348
92665670	chr14:92665670:C:T	1.15117e-08	-1.55058	-1.29652
92666593	chr14:92666593:T:G	4.74099e-08	-0.143897	-1.28773
92666748	chr14:92666748:C:T	5.20714e-08	-1.54759e-10	-1.33784
92666775	chr14:92666775:C:T	6.51725e-08	0.226718	-1.34014
92667386	chr14:92667386:G:A	7.32567e-07	2.6457	-1.33961
92667558	chr14:92667558:G:A	8.43623e-08	-1.54759e-10	-0.85534
92667677	chr14:92667677:A:G	1.17399e-08	-1.62032	-1.20715
92667712	chr14:92667712:C:T	5.20287e-08	-1.54759e-10	-1.33866
92667884	chr14:92667884:GAAAGAGAGCT:G	1.81333e-08	-1.52831	-0.864395
92668031	chr14:92668031:T:C	1.98095e-08	-1.47814	-0.826162
92668519	chr14:92668519:CTT:C	6.91402e-08	-1.54759e-10	-1.05432
92669061	chr14:92669061:C:A	2.14964e-07	1.40232	-1.3223
92669110	chr14:92669110:A:G	1.43457e-08	-1.45948	-1.16753
92669899	chr14:92669899:TA:T	7.02213e-08	-1.54759e-10	-1.03881
92670080	chr14:92670080:G:A	6.07057e-08	-1.54759e-10	-1.18442
92670686	chr14:92670686:G:A	3.83645e-08	-1.64333	-3.44535e-10
92670787	chr14:92670787:G:A	6.81639e-08	-1.54759e-10	-1.06855
92670905	chr14:92670905:A:G	4.08929e-07	1.90465	-1.18157
92671674	chr14:92671674:C:T	1.19584e-07	-1.54759e-10	-0.50644
92671923	chr14:92671923:C:T	5.39108e-08	-1.54759e-10	-1.30313
92672282	chr14:92672282:A:G	5.16656e-08	-1.54759e-10	-1.34567
92672338	chr14:92672338:G:A	4.28537e-08	-0.574107	-0.958561
92672465	chr14:92672465:C:T	1.35509e-08	-1.37866	-1.30534
92672635	chr14:92672635:A:G	6.16718e-08	-0.394502	-0.774132
92673009	chr14:92673009:A:G	1.37946e-08	-1.34118	-1.325
92673035	chr14:92673035:G:A	1.43695e-07	-1.54759e-10	-0.322769
92673526	chr14:92673526:G:A	2.49961e-07	1.43177	-1.20092
92673677	chr14:92673677:T:C	2.92383e-07	1.62768	-1.24007
92673748	chr14:92673748:C:T	2.94076e-07	1.7042	-1.31082
92673853	chr14:92673853:A:G	3.34036e-07	1.74068	-1.21989
92673991	chr14:92673991:C:T	2.76827e-07	1.67743	-1.3445
92674036	chr14:92674036:T:C	4.38861e-08	-1.50886	-3.44535e-10
92674108	chr14:92674108:G:A	2.11505e-07	1.34987	-1.28608
92674472	chr14:92674472:A:G	4.29301e-08	-0.40424	-1.12665
92674539	chr14:92674539:G:A	2.98427e-07	1.70589	-1.29783
92674628	chr14:92674628:C:T	7.07854e-08	-1.54759e-10	-1.03081
92674706	chr14:92674706:T:G	3.92561e-07	1.88178	-1.19955
92674741	chr14:92674741:C:T	3.36499e-07	1.7354	-1.20727
92674761	chr14:92674761:C:T	2.69937e-07	1.61727	-1.30954
92674813	chr14:92674813:C:T	6.14198e-08	-1.54759e-10	-1.17273
92675297	chr14:92675297:C:A	1.83297e-08	-1.07204	-1.3099
92675515	chr14:92675515:G:A	3.84367e-08	-1.64145	-3.44535e-10
92675795	chr14:92675795:G:A	7.19742e-08	-1.54759e-10	-1.01415
92675938	chr14:92675938:A:C	5.77747e-08	-1.54759e-10	-1.23391
92676139	chr14:92676139:A:G	4.13878e-07	1.96614	-1.23103
92676140	chr14:92676140:C:T	4.00109e-07	1.93267	-1.23139
92676149	chr14:92676149:A:G	4.38972e-07	1.98378	-1.18981
92676189	chr14:92676189:T:C	5.70483e-07	2.39616	-1.34013
92676300	chr14:92676300:T:C	3.98908e-07	1.8831	-1.18483
92676306	chr14:92676306:G:A	1.55683e-08	-1.52276	-1.02246
92676542	chr14:92676542:G:A	5.96236e-08	-1.54759e-10	-1.20241
92676702	chr14:92676702:G:A	3.66623e-07	1.83503	-1.22115
92676801	chr14:92676801:G:A	9.74955e-09	-1.67105	-1.34219
92676872	chr14:92676872:T:C	2.85049e-08	-0.596841	-1.34354
92676894	chr14:92676894:G:A	5.64951e-08	-1.25631	-3.44535e-10
92677657	chr14:92677657:C:T	5.28045e-08	-1.54759e-10	-1.32386
92678032	chr14:92678032:C:T	2.51529e-07	1.50006	-1.26297
92678312	chr14:92678312:A:G	1.22761e-07	-1.54759e-10	-0.48022
92678696	chr14:92678696:A:G	5.79021e-08	-1.54759e-10	-1.23171
92678846	chr14:92678846:A:C	4.32351e-07	1.90976	-1.13098
92679335	chr14:92679335:G:A	4.51881e-07	1.92235	-1.09939
92679581	chr14:92679581:G:A	1.03102e-08	-1.72546	-1.23187
92679613	chr14:92679613:A:G	2.33507e-07	-1.54759e-10	0.16275
92679826	chr14:92679826:A:G	1.41691e-08	-1.33809	-1.30131
92679894	chr14:92679894:C:T	7.82961e-08	-1.54759e-10	-0.929963
92679930	chr14:92679930:T:C	8.13202e-08	-1.54759e-10	-0.892066
92679966	chr14:92679966:G:A	1.01136e-07	-1.54759e-10	-0.673993
92680286	chr14:92680286:G:A	5.2887e-08	-1.54759e-10	-1.3223
92680353	chr14:92680353:T:C	3.20995e-08	-0.85815	-0.963472
92680395	chr14:92680395:C:T	1.5217e-08	-1.4013	-1.16675
92680398	chr14:92680398:A:C	2.38464e-08	-0.822069	-1.29676
92680401	chr14:92680401:T:C	4.04733e-08	-1.58982	-3.44535e-10
92680468	chr14:92680468:A:G	1.78805e-07	1.05252	-1.15669
92680497	chr14:92680497:G:A	6.08773e-08	-1.54759e-10	-1.1816
92680623	chr14:92680623:C:T	5.86069e-07	2.21779	-1.13481
92680707	chr14:92680707:C:T	1.32926e-07	0.799377	-1.20004
92680926	chr14:92680926:C:T	7.07197e-08	-1.54759e-10	-1.03174
92681148	chr14:92681148:C:T	8.07468e-08	-1.54759e-10	-0.899142
92681283	chr14:92681283:C:CA	6.93641e-08	-1.54759e-10	-1.05109
92681309	chr14:92681309:G:A	3.73349e-08	-1.67053	-3.44535e-10
92681326	chr14:92681326:A:G	1.33718e-08	-1.48536	-1.21196
92681495	chr14:92681495:A:G	9.41462e-09	-1.70655	-1.34165
92681798	chr14:92681798:G:A	1.63872e-08	-1.16742	-1.32654
92681929	chr14:92681929:C:A	1.08097e-08	-1.56416	-1.34585
92681942	chr14:92681942:A:G	5.87732e-08	-1.54759e-10	-1.21677
92681972	chr14:92681972:T:C	1.29946e-08	-1.40507	-1.32086
92682055	chr14:92682055:G:T	5.80375e-08	-1.54759e-10	-1.22937
92682133	chr14:92682133:C:T	3.9922e-08	-1.60353	-3.44535e-10
92682193	chr14:92682193:T:C	4.01475e-08	-1.5979	-3.44535e-10
92682198	chr14:92682198:A:G	6.206e-08	0.0951791	-1.25754
92682232	chr14:92682232:A:G	5.82068e-08	-1.54759e-10	-1.22646
92682452	chr14:92682452:G:A	3.07033e-07	1.77917	-1.34267
92682933	chr14:92682933:A:G	8.55508e-08	-1.54759e-10	-0.841351
92682946	chr14:92682946:A:G	1.34291e-08	-1.48788	-1.20516
92683059	chr14:92683059:C:T	6.36756e-08	-1.54759e-10	-1.13666
92683350	chr14:92683350:C:G	5.63857e-08	-1.54759e-10	-1.25824
92683686	chr14:92683686:C:T	5.23793e-08	-1.54759e-10	-1.33195
92683852	chr14:92683852:A:T	5.22407e-08	-1.54759e-10	-1.3346
92683857	chr14:92683857:T:C	5.49453e-08	-1.54759e-10	-1.28412
92684121	chr14:92684121:A:G	2.02545e-08	-1.13111	-1.15097
92684250	chr14:92684250:T:C	5.81109e-08	-1.54759e-10	-1.22811
92684280	chr14:92684280:T:C	6.42276e-08	0.104638	-1.23267
92684765	chr14:92684765:T:C	7.10752e-08	-1.54759e-10	-1.02672
92684810	chr14:92684810:C:T	5.38281e-08	-1.54759e-10	-1.30467
92684951	chr14:92684951:G:A	8.40677e-08	-1.54759e-10	-0.858838
92685335	chr14:92685335:G:A	5.91541e-08	-1.54759e-10	-1.21031
92685395	chr14:92685395:A:T	5.20613e-08	-1.54759e-10	-1.33804
92685810	chr14:92685810:C:T	5.24977e-08	-1.54759e-10	-1.32969
92685839	chr14:92685839:T:C	1.86665e-08	-1.26099	-1.10274
92685875	chr14:92685875:A:G	1.6281e-08	-1.15907	-1.3414
92685974	chr14:92685974:T:A	3.83983e-08	-1.64245	-3.44535e-10
92686084	chr14:92686084:A:G	6.6815e-08	-1.54759e-10	-1.08853
92686132	chr14:92686132:C:A	4.9937e-08	-1.3797	-3.44535e-10
92686185	chr14:92686185:A:G	5.76006e-08	-1.54759e-10	-1.23693
92686475	chr14:92686475:T:C	5.19549e-08	-1.54759e-10	-1.34009
92686481	chr14:92686481:G:A	7.6184e-08	-1.54759e-10	-0.957309
92687067	chr14:92687067:G:A	2.69648e-07	1.60909	-1.30243
92687193	chr14:92687193:A:G	5.0753e-08	-0.378833	-0.984656
92687261	chr14:92687261:G:C	3.05975e-08	-1.55748	-0.312066
92687668	chr14:92687668:G:A	1.06491e-07	-0.622401	-3.44535e-10
92688015	chr14:92688015:G:T	5.55646e-08	-1.54759e-10	-1.27291
92688687	chr14:92688687:T:C	5.34792e-08	-1.54759e-10	-1.31117
92688697	chr14:92688697:G:A	5.86614e-08	-1.54759e-10	-1.21868
92689476	chr14:92689476:C:T	7.56009e-08	-1.54759e-10	-0.964992
92689593	chr14:92689593:C:T	3.77702e-08	-1.65894	-3.44535e-10
92690029	chr14:92690029:T:C	2.84224e-08	-1.40119	-0.542096
92690040	chr14:92690040:T:C	6.81225e-08	-1.54759e-10	-1.06915
92690323	chr14:92690323:G:C	5.61382e-08	-1.54759e-10	-1.26264
92690368	chr14:92690368:C:T	1.45245e-08	-1.67919	-0.935435
92690441	chr14:92690441:G:A	1.39206e-08	-1.65488	-1.00221
92690546	chr14:92690546:G:A	5.17795e-08	-1.54759e-10	-1.34347
92690633	chr14:92690633:AG:A	1.40187e-08	-1.67403	-0.976037
92690720	chr14:92690720:C:T	6.76552e-08	0.184578	-1.26061
92690764	chr14:92690764:A:G	2.43215e-08	-1.39797	-0.701126
92690781	chr14:92690781:C:T	9.80443e-09	-1.66961	-1.33801
92690869	chr14:92690869:T:C	5.17865e-08	-1.54759e-10	-1.34333
92690947	chr14:92690947:T:G	5.69095e-08	-1.54759e-10	-1.249
92690962	chr14:92690962:A:C	4.07734e-08	-1.58243	-3.44535e-10
92691276	chr14:92691276:G:A	1.4611e-08	-1.64686	-0.961821
92691284	chr14:92691284:C:T	5.33086e-08	-1.54759e-10	-1.31436
92691535	chr14:92691535:C:T	5.23809e-08	-1.54759e-10	-1.33192
92691801	chr14:92691801:C:T	1.48158e-08	-1.63651	-0.958255
92691865	chr14:92691865:C:T	8.54964e-08	-1.54759e-10	-0.841987
92691953	chr14:92691953:A:G	6.43917e-08	-1.54759e-10	-1.12548
92692028	chr14:92692028:C:T	1.54108e-08	-1.63215	-0.923237
92692127	chr14:92692127:G:A	6.28008e-08	-1.54759e-10	-1.15049
92692287	chr14:92692287:G:A	1.50937e-08	-1.6364	-0.939784
92692312	chr14:92692312:T:G	5.17282e-08	-1.54759e-10	-1.34446
92692728	chr14:92692728:G:C	6.33324e-08	-1.54759e-10	-1.14206
92693073	chr14:92693073:T:G	8.56258e-08	-1.54759e-10	-0.840474
92693094	chr14:92693094:A:G	1.69309e-08	-1.27294	-1.18839
92693108	chr14:92693108:A:G	1.49773e-08	-1.40848	-1.17544
92693131	chr14:92693131:A:G	1.4732e-08	-1.44189	-1.15855
92693165	chr14:92693165:T:G	1.52621e-08	-1.4304	-1.13469
92693302	chr14:92693302:T:C	1.62745e-08	-1.28951	-1.21135
92693558	chr14:92693558:A:G	5.52069e-08	-1.54759e-10	-1.27937
92693656	chr14:92693656:T:C	1.83225e-08	-1.38823	-0.994095
92693849	chr14:92693849:G:A	5.23371e-08	-1.54759e-10	-1.33275
92694085	chr14:92694085:C:G	6.66269e-08	-1.54759e-10	-1.09135
92694177	chr14:92694177:A:G	1.00438e-08	-1.67649	-1.30701
92694777	chr14:92694777:G:A	5.22533e-08	-1.54759e-10	-1.33436
92694833	chr14:92694833:C:T	5.52199e-08	-1.27914	-3.44535e-10
92694967	chr14:92694967:C:T	6.29244e-08	-1.54759e-10	-1.14853
92694982	chr14:92694982:C:T	3.91774e-08	-0.816196	-0.806166
92695024	chr14:92695024:T:C	4.09872e-08	-0.734981	-0.84222
92695094	chr14:92695094:G:C	5.18828e-08	-1.54759e-10	-1.34147
92695144	chr14:92695144:A:T	3.87353e-08	-0.791229	-0.84248
92695219	chr14:92695219:T:C	2.63516e-08	-0.673559	-1.34537
92695278	chr14:92695278:C:G	5.17923e-08	-1.54759e-10	-1.34322
92695521	chr14:92695521:G:T	5.22151e-08	-1.54759e-10	-1.33509
92695603	chr14:92695603:G:A	3.17659e-08	-1.04738	-0.784684
92695648	chr14:92695648:T:G	5.98773e-08	-0.395149	-0.803014
92695781	chr14:92695781:C:A	3.8963e-08	-0.380864	-1.24698
92695830	chr14:92695830:TTC:T	1.22256e-07	-1.54759e-10	-0.484346
92696060	chr14:92696060:TC:T	5.4199e-08	-1.2978	-3.44535e-10
92696551	chr14:92696551:T:C	2.01134e-07	0.0135093	-3.44535e-10
92696713	chr14:92696713:G:GA	1.31963e-08	-1.72553	-0.985
92696789	chr14:92696789:G:A	2.37938e-08	-0.827334	-1.2937
92696792	chr14:92696792:T:C	5.35775e-08	-1.54759e-10	-1.30933
92696992	chr14:92696992:C:A	5.20983e-08	-1.54759e-10	-1.33733
92697114	chr14:92697114:G:A	5.77043e-08	-1.54759e-10	-1.23513
92697742	chr14:92697742:G:A	1.63596e-08	-1.20144	-1.29421
92697761	chr14:92697761:C:T	1.03086e-08	-1.62482	-1.33266
92698417	chr14:92698417:C:G	1.82118e-07	0.857179	-0.942982
92698668	chr14:92698668:C:G	3.22085e-08	-0.480816	-1.33741
92699221	chr14:92699221:A:G	5.9805e-08	-1.54759e-10	-1.19937
92699276	chr14:92699276:C:T	5.17043e-08	-1.54759e-10	-1.34492
92699287	chr14:92699287:A:G	3.64285e-08	-1.69511	-3.44535e-10
92699526	chr14:92699526:G:C	1.93962e-07	-1.54759e-10	-0.0227999
92699610	chr14:92699610:A:T	5.2866e-08	-1.54759e-10	-1.3227
92699617	chr14:92699617:G:C	6.8211e-08	-0.754494	-0.313361
92699687	chr14:92699687:A:G	5.19171e-08	-1.54759e-10	-1.34081
92699814	chr14:92699814:C:T	5.55637e-08	-1.54759e-10	-1.27293
92700378	chr14:92700378:G:C	4.4065e-08	-1.5048	-3.44535e-10
92701074	chr14:92701074:T:A	5.36289e-08	-1.54759e-10	-1.30837
92701311	chr14:92701311:T:C	5.79347e-08	-1.54759e-10	-1.23114
92701505	chr14:92701505:G:A	9.99599e-09	-1.65001	-1.33827
92701539	chr14:92701539:T:A	6.03397e-08	-1.54759e-10	-1.19047
92701678	chr14:92701678:T:A	1.10266e-07	-0.587569	-3.44535e-10
92701876	chr14:92701876:T:C	1.40077e-07	-1.54759e-10	-0.348267
92702828	chr14:92702828:G:A	5.29006e-08	-0.737228	-0.584819
92703503	chr14:92703503:C:T	5.66353e-08	-1.54759e-10	-1.25383
92703707	chr14:92703707:G:A	5.30673e-08	-1.54759e-10	-1.3189
92704032	chr14:92704032:G:T	1.95312e-07	-1.54759e-10	-0.0158626
92704316	chr14:92704316:T:A	1.2712e-07	-1.54759e-10	-0.445326
92704463	chr14:92704463:C:T	1.14709e-07	-1.54759e-10	-0.548067
92704521	chr14:92704521:A:G	1.36872e-07	-1.54759e-10	-0.371416
92704556	chr14:92704556:A:C	2.76446e-08	-1.00518	-0.965853
92704648	chr14:92704648:C:T	1.14047e-08	-1.51115	-1.34528
92705067	chr14:92705067:C:T	5.45085e-08	-1.54759e-10	-1.2921
92705114	chr14:92705114:C:T	1.46082e-07	-1.54759e-10	-0.306291
92705175	chr14:92705175:A:T	5.32089e-08	-1.54759e-10	-1.31624
92705773	chr14:92705773:G:A	5.25395e-08	-1.54759e-10	-1.32889
92706082	chr14:92706082:A:G	5.23654e-08	-1.54759e-10	-1.33221
92706182	chr14:92706182:G:A	6.89355e-08	-1.54759e-10	-1.05729
92706186	chr14:92706186:G:T	5.25345e-08	-1.54759e-10	-1.32899
92706281	chr14:92706281:T:C	5.47659e-08	-1.54759e-10	-1.28739
92706558	chr14:92706558:C:T	3.53482e-08	-1.72521	-3.44535e-10
92706600	chr14:92706600:C:T	7.46232e-08	-1.54759e-10	-0.978009
92706665	chr14:92706665:C:T	1.98297e-08	-1.08202	-1.22125
92706721	chr14:92706721:T:A	5.43715e-08	-1.54759e-10	-1.29462
92707143	chr14:92707143:T:C	6.0909e-08	-1.13627	-0.0448045
92707255	chr14:92707255:A:G	5.2145e-08	-1.54759e-10	-1.33643
92707296	chr14:92707296:G:A	4.79082e-08	-0.0895398	-1.33163
92707556	chr14:92707556:G:A	1.13136e-07	-1.54759e-10	-0.561871
92707637	chr14:92707637:C:A	1.14851e-07	-1.54759e-10	-0.546829
92707699	chr14:92707699:TTAAA:T	2.24013e-07	-1.54759e-10	0.121242
92707906	chr14:92707906:C:T	5.8481e-08	-1.54759e-10	-1.22176
92707988	chr14:92707988:C:T	7.29529e-08	-0.768112	-0.232535
92708106	chr14:92708106:A:G	4.34122e-08	-0.95806	-0.56166
92708497	chr14:92708497:C:T	3.76254e-08	-1.66278	-3.44535e-10
92708627	chr14:92708627:G:A	4.79046e-08	-0.85712	-0.564128
92708675	chr14:92708675:G:C	3.9488e-08	-1.04178	-0.57269
92709534	chr14:92709534:C:T	8.64973e-08	-1.54759e-10	-0.830348
92709697	chr14:92709697:G:A	6.38127e-08	-1.13451	-3.44535e-10
92709774	chr14:92709774:G:A	5.94512e-08	-1.54759e-10	-1.2053
92710362	chr14:92710362:C:T	6.25912e-08	-1.54759e-10	-1.15384
92710585	chr14:92710585:A:G	5.34592e-08	-1.54759e-10	-1.31154
92710635	chr14:92710635:T:C	5.47356e-08	-1.28795	-3.44535e-10
92710743	chr14:92710743:C:T	3.58409e-08	-1.71137	-3.44535e-10
92710810	chr14:92710810:T:C	5.17352e-08	-1.54759e-10	-1.34432
92710880	chr14:92710880:T:C	2.22549e-07	-1.54759e-10	0.114686
92711055	chr14:92711055:C:T	3.43563e-08	-0.432827	-1.32085
92711259	chr14:92711259:T:G	3.17202e-08	-0.66965	-1.16386
92711306	chr14:92711306:T:C	1.80533e-08	-1.57137	-0.825758
92711713	chr14:92711713:G:A	7.43295e-08	-1.54759e-10	-0.981953
92711796	chr14:92711796:G:A	5.67014e-08	-1.54759e-10	-1.25266
92711846	chr14:92711846:A:G	5.72443e-08	-1.54759e-10	-1.24313
92711959	chr14:92711959:C:T	2.25954e-07	-1.54759e-10	0.12987
92712065	chr14:92712065:T:C	6.09302e-08	-1.54759e-10	-1.18073
92712086	chr14:92712086:G:A	7.70915e-08	-0.945467	-3.44535e-10
92712122	chr14:92712122:C:T	2.89467e-08	-0.734043	-1.19096
92712529	chr14:92712529:ATGGAGGCTAG:A	7.14331e-08	-1.0217	-3.44535e-10
92712780	chr14:92712780:C:T	5.23965e-08	-1.54759e-10	-1.33162
92713583	chr14:92713583:G:A	6.1122e-08	-1.54759e-10	-1.17759
92713880	chr14:92713880:A:G	5.80326e-08	-1.54759e-10	-1.22946
92713945	chr14:92713945:C:T	8.31779e-08	-1.54759e-10	-0.869479
92714652	chr14:92714652:T:C	5.19638e-08	-1.54759e-10	-1.33991
92714834	chr14:92714834:G:T	3.4719e-08	-0.762471	-0.980703
92715085	chr14:92715085:G:A	3.57877e-08	-1.71286	-3.44535e-10
92715148	chr14:92715148:G:A	2.2538e-08	-1.72556	-0.449697
92715817	chr14:92715817:G:GA	8.75591e-08	-1.54759e-10	-0.818147
92715818	chr14:92715818:C:A	8.77855e-08	-1.54759e-10	-0.815565
92716121	chr14:92716121:G:A	3.59294e-08	-0.374414	-1.33449
92717220	chr14:92717220:C:T	1.28593e-08	-1.39154	-1.34486
92718189	chr14:92718189:G:A	1.36244e-08	-1.3333	-1.3453
92718218	chr14:92718218:G:C	5.17407e-08	-1.54759e-10	-1.34422
92718587	chr14:92718587:A:AT	1.2259e-07	-1.54759e-10	-0.481619
92718588	chr14:92718588:A:T	7.17133e-08	-1.54759e-10	-1.01778
92719108	chr14:92719108:A:G	3.67909e-07	-1.54759e-10	0.617375
92719933	chr14:92719933:G:T	5.21121e-08	-1.54759e-10	-1.33706
92720022	chr14:92720022:A:G	5.22194e-08	-1.54759e-10	-1.33501
92720098	chr14:92720098:GTA:G	6.03864e-08	-1.1897	-3.44535e-10
92720113	chr14:92720113:A:G	6.11953e-08	-1.54759e-10	-1.17639
92720439	chr14:92720439:G:A	1.21205e-07	-1.54759e-10	-0.49298
92720457	chr14:92720457:C:G	4.30715e-08	-0.380823	-1.14678
92720640	chr14:92720640:C:T	5.5126e-08	-1.54759e-10	-1.28084
92720662	chr14:92720662:T:C	1.59825e-08	-1.1935	-1.32547
92720665	chr14:92720665:C:T	4.68817e-08	-1.44283	-3.44535e-10
92720793	chr14:92720793:G:C	1.29541e-08	-1.40475	-1.3243
92720802	chr14:92720802:C:T	1.09385e-07	-1.54759e-10	-0.595582
92721065	chr14:92721065:A:C	3.57508e-07	-1.54759e-10	0.588697
92721443	chr14:92721443:C:T	4.33691e-08	-0.539164	-0.98155
92721481	chr14:92721481:A:G	5.18318e-08	-1.54759e-10	-1.34246
92721739	chr14:92721739:C:A	5.21404e-08	-1.54759e-10	-1.33652
92721880	chr14:92721880:C:A	3.59741e-07	-1.54759e-10	0.594923
92721923	chr14:92721923:A:G	3.57973e-07	-1.54759e-10	0.589998
92722262	chr14:92722262:T:C	5.45416e-08	-1.54759e-10	-1.2915
92722531	chr14:92722531:CCGAGATTACACCACTGCA:C	1.62562e-08	-1.50066	-1.00133
92722858	chr14:92722858:T:C	8.11182e-08	-1.54759e-10	-0.894554
92722910	chr14:92722910:C:T	5.36141e-08	-1.54759e-10	-1.30865
92722958	chr14:92722958:T:G	2.32481e-08	-1.06021	-1.08403
92722977	chr14:92722977:G:A	2.92347e-07	-1.54759e-10	0.38748
92723070	chr14:92723070:A:G	5.3297e-08	-1.54759e-10	-1.31458
92723079	chr14:92723079:T:C	1.67831e-08	-1.12722	-1.34287
92723115	chr14:92723115:C:T	3.80115e-07	-1.54759e-10	0.650012
92723158	chr14:92723158:T:C	5.31316e-08	-1.54759e-10	-1.31769
92723204	chr14:92723204:A:G	1.60867e-08	-1.16665	-1.34581
92723324	chr14:92723324:T:C	1.63883e-08	-1.4245	-1.06939
92723337	chr14:92723337:A:G	5.16589e-08	-1.54759e-10	-1.3458
92723351	chr14:92723351:T:C	5.17944e-08	-1.54759e-10	-1.34318
92723519	chr14:92723519:A:G	1.44121e-07	-0.687945	0.368136
92723591	chr14:92723591:C:A	5.32505e-08	-1.54759e-10	-1.31545
92723703	chr14:92723703:A:G	5.32839e-08	-1.54759e-10	-1.31483
92723736	chr14:92723736:C:T	1.91931e-08	-1.39164	-0.944267
92723845	chr14:92723845:A:C	5.16774e-08	-1.54759e-10	-1.34544
92723978	chr14:92723978:C:T	5.23437e-08	-1.54759e-10	-1.33263
92723987	chr14:92723987:T:C	6.84793e-08	-1.54759e-10	-1.06393
92724124	chr14:92724124:A:G	8.70309e-08	-1.54759e-10	-0.824197
92724228	chr14:92724228:T:C	6.754e-07	-1.54759e-10	1.22484
92724438	chr14:92724438:G:A	1.20383e-07	-1.02243	0.522649
92724554	chr14:92724554:G:A	1.62183e-07	-1.54759e-10	-0.201736
92724668	chr14:92724668:A:G	3.01044e-08	-1.68848	-0.19731
92725497	chr14:92725497:T:C	8.11891e-08	-1.54759e-10	-0.89368
92725507	chr14:92725507:G:A	1.78266e-07	-1.54759e-10	-0.107184
92725538	chr14:92725538:T:C	6.41881e-08	-0.845963	-0.282679
92725936	chr14:92725936:A:G	5.20132e-08	-1.54759e-10	-1.33896
92726169	chr14:92726169:G:A	2.05943e-07	-1.54759e-10	0.0371383
92726355	chr14:92726355:C:G	5.21254e-08	-1.54759e-10	-1.33681
92726725	chr14:92726725:C:T	4.0506e-08	-1.61108	0.0220735
92726871	chr14:92726871:T:G	9.85151e-08	-1.54759e-10	-0.700251
92727192	chr14:92727192:A:AG	1.2787e-08	-1.43646	-1.30558
92727200	chr14:92727200:C:T	1.72409e-08	-1.1219	-1.32128
92727373	chr14:92727373:T:C	4.76836e-08	-1.42587	-3.44535e-10
92727560	chr14:92727560:A:G	6.50256e-08	-1.54759e-10	-1.11568
92727567	chr14:92727567:G:A	1.2073e-08	-1.50472	-1.29476
92727750	chr14:92727750:G:A	5.16561e-08	-1.54759e-10	-1.34585
92727981	chr14:92727981:C:T	9.71029e-09	-1.72553	-1.29174
92728342	chr14:92728342:T:C	5.42389e-08	-1.54759e-10	-1.29706
92728374	chr14:92728374:T:C	1.21709e-05	-1.54759e-10	4.11635
92728771	chr14:92728771:T:C	2.04918e-07	-1.54759e-10	0.03215
92728841	chr14:92728841:C:T	4.40233e-08	-1.5603	0.0545588
92729029	chr14:92729029:C:T	2.46821e-08	-1.71332	-0.371065
92729217	chr14:92729217:T:C	1.08486e-08	-1.70284	-1.20359
92729643	chr14:92729643:G:A	5.25764e-08	-1.54759e-10	-1.32819
92730446	chr14:92730446:C:T	9.16177e-08	-1.54759e-10	-0.772836
92731085	chr14:92731085:G:A	1.13504e-08	-1.66253	-1.19867
92731228	chr14:92731228:T:C	1.04788e-07	-1.54759e-10	-0.638518
92731566	chr14:92731566:T:C	1.05929e-07	-1.54759e-10	-0.627692
92731812	chr14:92731812:T:G	5.27071e-08	-1.54759e-10	-1.32571
92731939	chr14:92731939:C:T	5.62512e-08	-1.26063	-3.44535e-10
92732224	chr14:92732224:C:T	6.34507e-08	-1.1402	-3.44535e-10
92732567	chr14:92732567:T:C	6.96131e-08	-1.04751	-3.44535e-10
92732627	chr14:92732627:A:T	1.22769e-08	-1.55387	-1.22887
92732735	chr14:92732735:C:T	1.59243e-08	-1.33901	-1.1836
92732858	chr14:92732858:T:A	9.92139e-09	-1.69955	-1.29622
92733092	chr14:92733092:T:C	1.19779e-07	-1.54759e-10	-0.504815
92733344	chr14:92733344:G:A	1.22459e-07	-1.54759e-10	-0.482685
92733507	chr14:92733507:T:C	4.54986e-08	-1.47278	-3.44535e-10
92733750	chr14:92733750:T:C	1.10524e-08	-1.57536	-1.31246
92734022	chr14:92734022:T:C	7.03567e-08	-1.54759e-10	-1.03688
92734159	chr14:92734159:A:C	1.85996e-07	-1.54759e-10	-0.0647337
92734206	chr14:92734206:CT:C	1.07821e-08	-1.59503	-1.31754
92734278	chr14:92734278:G:A	1.92641e-07	-1.54759e-10	-0.029631
92734464	chr14:92734464:A:G	3.47333e-08	-1.64504	-0.0977204
92734784	chr14:92734784:T:C	9.86691e-09	-1.70172	-1.29955
92735352	chr14:92735352:GCC:G	5.75791e-08	-1.54759e-10	-1.2373
92735356	chr14:92735356:A:ATG	5.75941e-08	-1.54759e-10	-1.23704
92735397	chr14:92735397:G:T	8.91371e-08	-0.800286	-3.44535e-10
92735654	chr14:92735654:C:T	1.04702e-08	-1.71016	-1.23177
92735677	chr14:92735677:G:A	9.37889e-09	-1.72272	-1.32928
92735683	chr14:92735683:T:C	1.70165e-08	-1.63634	-0.819933
92735870	chr14:92735870:C:T	1.47582e-07	-1.54759e-10	-0.296079
92735877	chr14:92735877:T:G	1.8666e-07	-1.54759e-10	-0.0611712
92736447	chr14:92736447:T:G	6.90003e-08	-1.54759e-10	-1.05635
92736613	chr14:92736613:A:G	9.38439e-09	-1.72412	-1.32729
92736659	chr14:92736659:T:C	5.20187e-08	-1.54759e-10	-1.33886
92737215	chr14:92737215:A:G	5.1715e-08	-1.54759e-10	-1.34471
92737381	chr14:92737381:A:G	5.95294e-08	-1.54759e-10	-1.20399
92737605	chr14:92737605:C:T	5.19677e-08	-1.54759e-10	-1.33984
92738651	chr14:92738651:G:A	1.1859e-07	-1.54759e-10	-0.514785
92738880	chr14:92738880:G:A	5.36113e-08	-1.54759e-10	-1.3087
92739471	chr14:92739471:G:A	5.26273e-08	-1.54759e-10	-1.32723
92739527	chr14:92739527:A:G	7.04289e-08	-1.54759e-10	-1.03586
92740218	chr14:92740218:A:G	9.8965e-09	-1.69347	-1.30481
92740230	chr14:92740230:A:G	5.93006e-08	-1.54759e-10	-1.20784
92740672	chr14:92740672:T:C	6.43499e-08	-1.54759e-10	-1.12613
92740956	chr14:92740956:A:G	1.89851e-08	-1.62601	-0.720793
92740960	chr14:92740960:G:T	1.8874e-08	-1.72538	-0.627293
92741409	chr14:92741409:C:A	5.22567e-08	-1.54759e-10	-1.33429
92742049	chr14:92742049:G:A	5.99674e-08	-1.54759e-10	-1.19666
92742303	chr14:92742303:TTTC:T	7.66045e-08	-0.951804	-3.44535e-10
92742661	chr14:92742661:T:C	1.88537e-08	-1.41312	-0.940629
92742837	chr14:92742837:T:C	1.49979e-07	-1.54759e-10	-0.279967
92743522	chr14:92743522:C:A	5.39298e-08	-1.54759e-10	-1.30278
92743539	chr14:92743539:C:T	5.31197e-08	-1.54759e-10	-1.31791
92743921	chr14:92743921:T:C	1.98474e-08	-1.0042	-1.29819
92743922	chr14:92743922:G:A	5.26461e-08	-1.54759e-10	-1.32687
92744144	chr14:92744144:T:C	5.28484e-08	-1.54759e-10	-1.32303
92744461	chr14:92744461:T:G	5.30815e-08	-1.54759e-10	-1.31863
92745064	chr14:92745064:G:A	2.6832e-08	-1.4919	-0.50897
92745124	chr14:92745124:C:T	9.25623e-08	-1.54759e-10	-0.762579
92745835	chr14:92745835:T:C	6.83096e-08	-1.54759e-10	-1.06641
92745890	chr14:92745890:C:T	9.03335e-08	-1.54759e-10	-0.786952
92746920	chr14:92746920:T:C	1.34788e-07	-1.54759e-10	-0.386757
92747395	chr14:92747395:C:T	1.62318e-07	-1.54759e-10	-0.200906
92747408	chr14:92747408:T:A	5.18065e-08	-1.54759e-10	-1.34294
92747446	chr14:92747446:C:T	6.30507e-08	-1.54759e-10	-1.14652
92747633	chr14:92747633:G:A	5.80507e-08	-1.54759e-10	-1.22914
92748224	chr14:92748224:A:G	3.55616e-08	-1.7192	-3.44535e-10
92749003	chr14:92749003:C:A	1.01392e-08	-1.6291	-1.34495
92749164	chr14:92749164:C:T	7.47191e-08	-1.54759e-10	-0.976725
92749320	chr14:92749320:A:G	4.6949e-07	-1.54759e-10	0.861187
92749430	chr14:92749430:T:C	5.49642e-08	-1.54759e-10	-1.28378
92749720	chr14:92749720:A:G	1.00521e-07	-1.54759e-10	-0.680096
92749945	chr14:92749945:G:A	1.06251e-07	-1.54759e-10	-0.624656
92750244	chr14:92750244:T:C	2.4452e-08	-1.55933	-0.534418
92750337	chr14:92750337:T:A	7.77284e-08	-1.54759e-10	-0.937239
92750578	chr14:92750578:G:A	1.72551e-08	-1.09682	-1.34553
92751653	chr14:92751653:G:A	7.17624e-08	-1.54759e-10	-1.0171
92751691	chr14:92751691:T:C	1.52761e-08	-1.5174	-1.04677
92751814	chr14:92751814:A:C	4.76169e-08	-1.42727	-3.44535e-10
92751846	chr14:92751846:A:G	5.38634e-08	-1.54759e-10	-1.30401
92751969	chr14:92751969:G:GTGGGCTGAGAGCTCAAAGTGTGAAC	1.04822e-06	-1.54759e-10	1.66439
92752134	chr14:92752134:C:T	2.17582e-08	-1.13138	-1.07909
92752226	chr14:92752226:G:T	8.86972e-08	-1.54759e-10	-0.805233
92752479	chr14:92752479:C:T	5.30568e-08	-1.54759e-10	-1.3191
92752613	chr14:92752613:C:A	1.16966e-08	-1.7248	-1.10636
92752803	chr14:92752803:T:C	2.18762e-08	-0.889504	-1.31556
92752875	chr14:92752875:T:TG	1.87643e-08	-1.68136	-0.677146
92752997	chr14:92752997:A:G	1.23269e-07	-1.54759e-10	-0.476088
92753401	chr14:92753401:C:T	1.37327e-07	-1.54759e-10	-0.368099
92753509	chr14:92753509:C:G	1.02267e-08	-1.66962	-1.29584
92753601	chr14:92753601:C:T	6.94607e-08	-1.54759e-10	-1.0497
92753660	chr14:92753660:T:C	2.87277e-07	-1.54759e-10	0.369985
92753983	chr14:92753983:C:T	4.22046e-07	-1.54759e-10	0.754654
92754525	chr14:92754525:C:G	1.5538e-08	-1.31198	-1.23519
92754589	chr14:92754589:A:G	1.88656e-07	-1.54759e-10	-0.0505352
92754824	chr14:92754824:G:A	9.67176e-08	-1.54759e-10	-0.718665
92754844	chr14:92754844:A:C	2.87888e-07	-1.54759e-10	0.372112
92754999	chr14:92754999:T:C	9.56259e-09	-1.68675	-1.34585
92755382	chr14:92755382:T:C	2.82258e-07	-1.54759e-10	0.352362
92755511	chr14:92755511:T:G	5.69007e-08	-1.54759e-10	-1.24915
92755514	chr14:92755514:T:C	1.52155e-07	-0.519297	0.253734
92755634	chr14:92755634:G:A	1.99095e-07	-1.54759e-10	0.00332331
92755741	chr14:92755741:C:T	1.26433e-07	-0.864541	0.413793
92755995	chr14:92755995:T:A	2.36384e-08	-1.49901	-0.628578
92756455	chr14:92756455:G:A	1.36221e-07	-1.54759e-10	-0.376185
92756726	chr14:92756726:A:G	4.62267e-08	-1.4569	-3.44535e-10
92756858	chr14:92756858:A:G	5.20563e-08	-1.54759e-10	-1.33814
92757645	chr14:92757645:C:T	1.75126e-07	-0.662869	0.537912
92758019	chr14:92758019:G:A	6.50313e-07	-1.54759e-10	1.18699
92758114	chr14:92758114:T:A	5.71817e-08	-1.54759e-10	-1.24423
92758395	chr14:92758395:T:C	5.1016e-08	-1.35832	-3.44535e-10
92758614	chr14:92758614:G:A	4.29197e-08	-1.53113	-3.44535e-10
92759233	chr14:92759233:AG:A	3.76578e-08	-1.66192	-3.44535e-10
92759742	chr14:92759742:C:A	1.0464e-07	-1.54759e-10	-0.639936
92759782	chr14:92759782:C:T	1.09556e-08	-1.72518	-1.17143
92760745	chr14:92760745:T:A	5.57381e-08	-1.54759e-10	-1.2698
92761038	chr14:92761038:C:T	1.06931e-07	-1.54759e-10	-0.618276
92761379	chr14:92761379:C:T	1.9795e-08	-1.69198	-0.61305
92761398	chr14:92761398:T:C	4.54379e-08	-1.64182	0.167709
92761780	chr14:92761780:G:T	5.39607e-08	-1.54759e-10	-1.30221
92761844	chr14:92761844:G:A	2.70221e-08	-1.22852	-0.765281
92761902	chr14:92761902:G:C	5.34245e-08	-1.54759e-10	-1.31219
92762066	chr14:92762066:C:A	5.36898e-08	-1.54759e-10	-1.30724
92762204	chr14:92762204:T:C	5.09811e-08	-1.64967	0.290664
92762264	chr14:92762264:G:C	5.43365e-08	-1.54759e-10	-1.29526
92762293	chr14:92762293:G:A	2.74026e-07	-1.54759e-10	0.322761
92762562	chr14:92762562:G:A	5.67268e-08	-1.54759e-10	-1.25221
92762582	chr14:92762582:C:G	5.34408e-08	-1.54759e-10	-1.31189
92762751	chr14:92762751:C:A	1.31847e-08	-1.37122	-1.34019
92762874	chr14:92762874:A:G	3.79422e-08	-1.63774	-0.0166522
92762944	chr14:92762944:T:C	3.79046e-08	-1.63801	-0.0173782
92763153	chr14:92763153:A:G	5.61381e-08	-1.54759e-10	-1.26265
92763154	chr14:92763154:T:C	5.56576e-08	-1.54759e-10	-1.27124
92763210	chr14:92763210:G:A	4.16635e-08	-1.56083	-3.44535e-10
92763329	chr14:92763329:A:T	5.48485e-08	-1.54759e-10	-1.28589
92763350	chr14:92763350:C:T	5.38548e-08	-1.54759e-10	-1.30417
92763406	chr14:92763406:G:A	5.36174e-08	-1.54759e-10	-1.30859
92763639	chr14:92763639:G:T	5.38746e-08	-1.54759e-10	-1.3038
92763647	chr14:92763647:T:C	5.16563e-08	-1.54759e-10	-1.34585
92763682	chr14:92763682:A:G	1.16118e-08	-1.725	-1.11344
92763733	chr14:92763733:G:A	3.53786e-08	-1.72435	-3.44535e-10
92763766	chr14:92763766:A:G	3.82554e-08	-1.64617	-3.44535e-10
92763939	chr14:92763939:A:T	1.56502e-08	-1.29368	-1.2463
92764105	chr14:92764105:G:A	2.12992e-08	-1.69173	-0.540058
92764109	chr14:92764109:C:A	1.75651e-08	-1.645	-0.779549
92764153	chr14:92764153:A:G	6.16979e-08	-1.54759e-10	-1.16821
92764212	chr14:92764212:A:T	1.82475e-08	-1.72335	-0.66308
92764526	chr14:92764526:C:T	5.44415e-08	-1.54759e-10	-1.29333
92764775	chr14:92764775:C:T	1.79527e-07	-1.54759e-10	-0.100134
92765417	chr14:92765417:A:G	5.3743e-08	-1.54759e-10	-1.30625
92765514	chr14:92765514:G:A	1.70397e-08	-1.7161	-0.738811
92765958	chr14:92765958:G:C	5.46518e-08	-1.54759e-10	-1.28948
92766077	chr14:92766077:T:A	1.73402e-08	-1.09384	-1.34359
92766078	chr14:92766078:T:A	1.7616e-08	-1.07822	-1.34343
92766169	chr14:92766169:C:A	6.75685e-08	-1.54759e-10	-1.07732
92766192	chr14:92766192:C:G	5.34611e-08	-1.54759e-10	-1.31151
92766219	chr14:92766219:G:T	5.94818e-08	-1.54759e-10	-1.20479
92766222	chr14:92766222:A:G	7.27421e-08	-1.54759e-10	-1.00354
92766234	chr14:92766234:T:C	2.44101e-07	-1.54759e-10	0.207121
92766387	chr14:92766387:G:A	2.3091e-08	-1.70059	-0.450423
92766442	chr14:92766442:A:G	5.64746e-08	-1.54759e-10	-1.25667
92766459	chr14:92766459:T:C	5.16701e-08	-1.54759e-10	-1.34558
92766476	chr14:92766476:T:G	1.38894e-08	-1.31365	-1.34569
92766477	chr14:92766477:T:C	1.38761e-08	-1.3146	-1.34569
92766493	chr14:92766493:C:T	1.42129e-08	-1.29745	-1.33886
92766523	chr14:92766523:C:T	3.08432e-07	-1.54759e-10	0.441042
92766577	chr14:92766577:C:G	9.42822e-09	-1.70168	-1.34508
92766789	chr14:92766789:T:C	4.16891e-08	-1.56022	-3.44535e-10
92766816	chr14:92766816:C:T	1.04469e-08	-1.61914	-1.32501
92766870	chr14:92766870:ACT:A	5.44751e-08	-1.54759e-10	-1.29272
92766976	chr14:92766976:CA:C	5.92046e-08	-1.54759e-10	-1.20946
92767233	chr14:92767233:TG:T	1.23382e-08	-1.60386	-1.1739
92767235	chr14:92767235:C:T	1.21309e-08	-1.6002	-1.1945
92767497	chr14:92767497:C:T	6.94721e-08	-1.54759e-10	-1.04954
92767643	chr14:92767643:A:G	5.86226e-08	-1.54759e-10	-1.21934
92767945	chr14:92767945:T:A	3.85668e-08	-1.63807	-3.44535e-10
92768003	chr14:92768003:T:C	9.69545e-09	-1.69681	-1.322
92768104	chr14:92768104:G:A	6.29544e-08	-1.54759e-10	-1.14805
92768449	chr14:92768449:C:A	1.13149e-08	-1.66286	-1.20148
92768538	chr14:92768538:C:T	1.25821e-08	-1.6405	-1.11769
92768597	chr14:92768597:A:G	2.2045e-07	-1.54759e-10	0.105208
92768675	chr14:92768675:C:T	5.17131e-08	-1.54759e-10	-1.34475
92768885	chr14:92768885:A:G	6.05629e-08	-1.54759e-10	-1.18678
92768958	chr14:92768958:A:G	2.05564e-07	-1.54759e-10	0.0352951
92769034	chr14:92769034:C:T	2.06476e-07	-1.54759e-10	0.0397222
92769058	chr14:92769058:T:C	5.77715e-08	-1.54759e-10	-1.23397
92769114	chr14:92769114:T:C	5.92288e-08	-1.54759e-10	-1.20905
92769206	chr14:92769206:A:G	6.83775e-08	-1.54759e-10	-1.06542
92769670	chr14:92769670:A:G	6.99834e-08	-1.54759e-10	-1.0422
92769991	chr14:92769991:C:T	6.07696e-08	-1.54759e-10	-1.18337
92770270	chr14:92770270:T:C	6.08878e-08	-1.54759e-10	-1.18143
92770298	chr14:92770298:C:T	5.80872e-08	-1.54759e-10	-1.22852
92771104	chr14:92771104:A:T	6.05543e-08	-1.18692	-3.44535e-10
92771627	chr14:92771627:A:G	3.38123e-08	-1.724	-0.0456373
92771959	chr14:92771959:G:A	1.24022e-08	-1.6142	-1.15839
92772132	chr14:92772132:G:C	5.67695e-08	-1.54759e-10	-1.25146
92772296	chr14:92772296:T:C	2.48845e-08	-1.70275	-0.37347
92772568	chr14:92772568:C:T	5.66099e-08	-1.54759e-10	-1.25428
92772684	chr14:92772684:G:C	3.86347e-08	-1.63631	-3.44535e-10
92772984	chr14:92772984:C:A	1.38312e-08	-1.32086	-1.34268
92773017	chr14:92773017:T:C	1.65424e-08	-1.34377	-1.14077
92773555	chr14:92773555:A:G	4.85526e-08	-0.0939629	-1.31385
92773902	chr14:92773902:G:A	3.43824e-08	-1.70621	-0.0467028
92774352	chr14:92774352:C:T	1.0137e-07	-1.54759e-10	-0.67168
92774375	chr14:92774375:A:G	1.60832e-07	1.11661	-1.32671
92774810	chr14:92774810:G:A	5.6939e-08	-1.54759e-10	-1.24848
92774935	chr14:92774935:C:T	3.78847e-08	-1.65591	-3.44535e-10
92774999	chr14:92774999:G:A	2.03541e-07	-1.54759e-10	0.0254082
92775196	chr14:92775196:C:T	5.62821e-08	-1.54759e-10	-1.26008
92775199	chr14:92775199:C:T	5.60341e-08	-1.54759e-10	-1.2645
92775337	chr14:92775337:A:G	5.44089e-08	-1.54759e-10	-1.29393
92775376	chr14:92775376:C:T	5.18829e-08	-1.54759e-10	-1.34147
92775391	chr14:92775391:A:G	1.03419e-07	-1.54759e-10	-0.651677
92775432	chr14:92775432:C:T	2.27733e-08	-1.61466	-0.550211
92775588	chr14:92775588:C:T	3.57999e-08	-1.72275	0.0102365
92775598	chr14:92775598:A:G	3.55332e-08	-1.71999	-3.44535e-10
92776088	chr14:92776088:C:T	7.97887e-08	-1.54759e-10	-0.911079
92776287	chr14:92776287:G:A	5.34074e-08	-1.54759e-10	-1.31251
92776408	chr14:92776408:T:C	6.4752e-08	-1.60408	0.484179
92776455	chr14:92776455:T:G	5.16875e-08	-1.54759e-10	-1.34524
92776647	chr14:92776647:A:G	5.28511e-08	-1.54759e-10	-1.32298
92776651	chr14:92776651:A:G	1.17401e-08	-1.64016	-1.18729
92776704	chr14:92776704:G:GGT	4.46909e-07	-1.54759e-10	0.811894
92777173	chr14:92777173:A:G	8.11477e-08	-0.89419	-3.44535e-10
92777421	chr14:92777421:G:C	6.09847e-08	-1.54759e-10	-1.17984
92777451	chr14:92777451:A:T	6.0188e-08	-1.54759e-10	-1.19299
92777740	chr14:92777740:T:C	2.34665e-08	-1.63665	-0.498239
92777820	chr14:92777820:G:A	3.57373e-08	-0.46751	-1.24676
92778007	chr14:92778007:T:C	8.27207e-08	-1.54759e-10	-0.874991
92778066	chr14:92778066:A:G	1.4644e-08	-1.61261	-0.993824
92778081	chr14:92778081:A:G	5.97973e-08	-1.54759e-10	-1.1995
92778197	chr14:92778197:G:T	5.32634e-08	-1.54759e-10	-1.31521
92778239	chr14:92778239:T:C	2.27238e-08	-1.64541	-0.521636
92778348	chr14:92778348:G:A	6.14113e-08	-1.54759e-10	-1.17287
92778398	chr14:92778398:A:G	5.56051e-08	-1.54759e-10	-1.27219
92778490	chr14:92778490:A:G	5.29506e-08	-1.54759e-10	-1.3211
92778736	chr14:92778736:G:A	6.01627e-08	-1.54759e-10	-1.19341
92778878	chr14:92778878:G:T	6.06457e-08	-1.54759e-10	-1.18541
92778939	chr14:92778939:C:T	6.0153e-08	-1.54759e-10	-1.19357
92778950	chr14:92778950:C:G	5.52241e-08	-1.54759e-10	-1.27906
92778993	chr14:92778993:C:A	6.16014e-08	-1.54759e-10	-1.16978
92779560	chr14:92779560:G:A	6.01464e-08	-1.54759e-10	-1.19368
92779687	chr14:92779687:G:T	6.01968e-08	-1.54759e-10	-1.19284
92779693	chr14:92779693:C:T	5.99495e-08	-1.54759e-10	-1.19696
92780171	chr14:92780171:C:T	6.21412e-08	-1.54759e-10	-1.16105
92780182	chr14:92780182:C:T	4.1713e-08	-1.63339	0.0737429
92780638	chr14:92780638:T:C	6.0153e-08	-1.54759e-10	-1.19357
92780710	chr14:92780710:A:T	6.0153e-08	-1.54759e-10	-1.19357
92781091	chr14:92781091:C:T	6.0153e-08	-1.54759e-10	-1.19357
92781800	chr14:92781800:C:G	5.9395e-08	-1.54759e-10	-1.20625
92782323	chr14:92782323:A:G	5.17363e-08	-1.54759e-10	-1.3443
92782751	chr14:92782751:T:C	3.87935e-08	-1.72194	0.0897348
92782824	chr14:92782824:G:A	6.58567e-08	-1.54759e-10	-1.10298
92782935	chr14:92782935:G:A	5.41985e-08	-1.54759e-10	-1.29781
92783289	chr14:92783289:A:G	6.58429e-08	-1.54759e-10	-1.10319
92783317	chr14:92783317:C:T	6.40936e-08	-1.54759e-10	-1.13012
92783358	chr14:92783358:G:A	6.82242e-08	-1.54759e-10	-1.06766
92783565	chr14:92783565:C:T	5.90435e-08	-1.54759e-10	-1.21219
92783942	chr14:92783942:T:C	4.30116e-08	-1.52899	-3.44535e-10
92784067	chr14:92784067:C:G	2.32539e-08	-1.63884	-0.50515
92784071	chr14:92784071:T:C	2.50544e-07	-1.54759e-10	0.233173
92784165	chr14:92784165:A:G	1.23539e-08	-1.61656	-1.15993
92784359	chr14:92784359:T:C	5.17541e-08	-1.54759e-10	-1.34396
92784713	chr14:92784713:A:G	4.75278e-08	-1.70922	0.280071
92785033	chr14:92785033:C:T	6.1126e-08	-1.54759e-10	-1.17752
92785397	chr14:92785397:T:C	1.27273e-08	-1.40222	-1.34449
92785658	chr14:92785658:G:A	3.50325e-08	-1.62875	-0.105438
92785757	chr14:92785757:G:A	3.53194e-08	-1.72449	-0.00153601
92786007	chr14:92786007:A:G	2.20306e-08	-1.72465	-0.473382
92786011	chr14:92786011:T:G	1.17706e-08	-1.51615	-1.3087
92786079	chr14:92786079:C:T	3.64157e-08	-1.57491	-0.120553
92786146	chr14:92786146:C:G	3.15416e-08	-1.57995	-0.259203
92786183	chr14:92786183:C:A	1.88744e-07	-1.54759e-10	-0.0500695
92786198	chr14:92786198:T:C	1.81533e-07	-1.54759e-10	-0.0890228
92786729	chr14:92786729:T:G	4.23411e-08	-1.60509	0.0603897
92786898	chr14:92786898:A:G	3.45426e-08	-1.72144	-0.0268301
92786977	chr14:92786977:G:A	4.24254e-08	-1.59642	0.0537101
92787023	chr14:92787023:T:G	3.3291e-08	-1.5522	-0.232977
92787035	chr14:92787035:TTA:T	5.77967e-08	-1.54759e-10	-1.23353
92787060	chr14:92787060:C:T	3.17025e-08	-1.55507	-0.278998
92787083	chr14:92787083:A:G	6.31515e-08	-1.54759e-10	-1.14492
92787510	chr14:92787510:CT:C	6.49954e-08	-1.54759e-10	-1.11614
92787529	chr14:92787529:T:A	4.30771e-08	-1.58786	0.0603897
92787749	chr14:92787749:C:T	5.51323e-08	-1.54759e-10	-1.28072
92787821	chr14:92787821:A:G	4.37353e-08	-1.5956	0.0832912
92787880	chr14:92787880:C:G	2.65169e-08	-1.08865	-0.924023
92788032	chr14:92788032:T:C	7.95658e-08	-1.54759e-10	-0.913877
92788239	chr14:92788239:C:T	5.28269e-08	-1.54759e-10	-1.32344
92788257	chr14:92788257:A:T	9.59136e-08	-1.54759e-10	-0.727013
92788297	chr14:92788297:A:G	2.32637e-07	-1.54759e-10	0.15902
92788464	chr14:92788464:T:C	4.35273e-08	-1.59453	0.0774592
92788978	chr14:92788978:C:G	4.33834e-07	-1.54759e-10	0.782202
92789445	chr14:92789445:G:T	2.65773e-08	-1.53817	-0.47223
92789703	chr14:92789703:T:C	1.62407e-08	-1.71565	-0.787291
92789854	chr14:92789854:C:A	3.34842e-08	-1.5537	-0.225689
92790340	chr14:92790340:T:C	2.22001e-08	-1.57462	-0.615749
92790777	chr14:92790777:A:G	6.92522e-08	-1.54759e-10	-1.05271
92790863	chr14:92790863:C:A	1.17507e-08	-1.63537	-1.19118
92791083	chr14:92791083:A:ACGC	6.31096e-08	-1.54759e-10	-1.14559
92791148	chr14:92791148:C:T	5.30283e-08	-1.59916	0.279525
92791262	chr14:92791262:T:C	7.25521e-08	-1.54759e-10	-1.00616
92791295	chr14:92791295:G:A	5.24216e-07	-1.54759e-10	0.971444
92791359	chr14:92791359:C:T	6.51948e-08	-1.54759e-10	-1.11308
92791446	chr14:92791446:A:G	6.31528e-08	-1.54759e-10	-1.1449
92791972	chr14:92791972:C:T	3.78597e-08	-1.56724	-0.089336
92792455	chr14:92792455:C:T	5.53872e-08	-1.54759e-10	-1.27611
92792637	chr14:92792637:T:A	5.2752e-08	-1.58912	0.26426
92792642	chr14:92792642:A:T	6.29871e-08	-1.54759e-10	-1.14753
92793202	chr14:92793202:G:A	4.52102e-08	-1.47914	-3.44535e-10
92793259	chr14:92793259:G:GATTTATT	1.26973e-08	-1.48753	-1.26155
92793408	chr14:92793408:A:C	5.73772e-08	-1.54759e-10	-1.24081
92793468	chr14:92793468:T:C	2.64843e-08	-1.61064	-0.403271
92793498	chr14:92793498:T:C	2.48049e-08	-1.60429	-0.475135
92793509	chr14:92793509:G:C	2.16838e-08	-1.72536	-0.488534
92793595	chr14:92793595:G:C	7.8822e-08	-1.54759e-10	-0.923269
92793837	chr14:92793837:T:C	2.55299e-07	0.251974	-3.44535e-10
92794374	chr14:92794374:T:G	6.29769e-08	-1.54759e-10	-1.14769
92794610	chr14:92794610:G:A	6.71307e-08	-1.54759e-10	-1.08382
92794645	chr14:92794645:C:T	4.0793e-08	-1.56991	-0.0120423
92794944	chr14:92794944:C:T	6.86882e-08	-1.54759e-10	-1.06088
92794976	chr14:92794976:A:G	4.06475e-08	-1.55782	-0.0277056
92795087	chr14:92795087:AT:A	3.1378e-08	-1.72222	-0.122129
92795096	chr14:92795096:T:G	5.29657e-08	-1.54759e-10	-1.32082
92795278	chr14:92795278:T:C	4.1774e-08	-1.56384	0.00565543
92795430	chr14:92795430:C:CT	2.23553e-08	-1.72549	-0.457907
92795468	chr14:92795468:A:G	1.63156e-07	-1.54759e-10	-0.195755
92795772	chr14:92795772:A:G	4.96004e-08	-1.38646	-3.44535e-10
92795943	chr14:92795943:G:A	2.17879e-08	-1.7255	-0.483607
92795945	chr14:92795945:C:T	6.31096e-08	-1.54759e-10	-1.14559
92796065	chr14:92796065:G:A	5.20849e-08	-1.54759e-10	-1.33759
92796180	chr14:92796180:A:G	5.22772e-08	-1.3339	-3.44535e-10
92796423	chr14:92796423:CGTA:C	2.10374e-07	-1.54759e-10	0.0584284
92796424	chr14:92796424:G:C	1.57078e-07	-1.54376	1.31005
92796688	chr14:92796688:C:T	1.46002e-07	-1.53011	1.22327
92796737	chr14:92796737:G:A	5.30497e-08	-1.54759e-10	-1.31923
92796777	chr14:92796777:C:T	2.06468e-08	-1.57043	-0.692472
92796808	chr14:92796808:G:A	7.54775e-08	-1.61773	0.651108
92796837	chr14:92796837:G:T	3.07899e-08	-1.64854	-0.214733
92796926	chr14:92796926:C:T	7.51355e-08	-1.54759e-10	-0.971167
92797033	chr14:92797033:CAG:C	1.08728e-07	-1.54759e-10	-0.60161
92797337	chr14:92797337:A:G	8.91925e-08	-1.54759e-10	-0.799664
92797637	chr14:92797637:C:G	1.23531e-08	-1.53567	-1.24089
92797991	chr14:92797991:C:T	5.60393e-08	-1.54759e-10	-1.26441
92798111	chr14:92798111:A:G	6.97536e-08	-1.54759e-10	-1.04549
92798188	chr14:92798188:T:G	6.12537e-08	-1.54759e-10	-1.17544
92798201	chr14:92798201:C:T	2.3258e-08	-1.65102	-0.492797
92798640	chr14:92798640:G:A	6.31096e-08	-1.54759e-10	-1.14559
92798654	chr14:92798654:A:G	2.83847e-08	-1.6253	-0.319314
92798794	chr14:92798794:T:C	4.77293e-08	-1.42491	-3.44535e-10
92798864	chr14:92798864:C:T	2.2171e-08	-1.7238	-0.467881
92799254	chr14:92799254:C:T	5.25709e-08	-1.54759e-10	-1.3283
92799541	chr14:92799541:C:T	6.19653e-08	-1.54759e-10	-1.16389
92799624	chr14:92799624:T:C	5.36482e-08	-1.54759e-10	-1.30801
92799645	chr14:92799645:C:T	4.43428e-08	-1.57565	0.0771403
92800235	chr14:92800235:A:C	2.2699e-08	-1.72557	-0.442572
92800801	chr14:92800801:A:C	3.4854e-08	-1.72557	-0.013725
92801206	chr14:92801206:T:C	6.31971e-08	-1.54759e-10	-1.1442
92802014	chr14:92802014:C:T	2.0288e-08	-1.62425	-0.656184
92802219	chr14:92802219:A:G	5.70397e-08	-1.54759e-10	-1.24671
92802492	chr14:92802492:A:G	6.32471e-08	-1.54759e-10	-1.14341
92802585	chr14:92802585:T:C	2.10374e-08	-1.5889	-0.655261
92802586	chr14:92802586:A:G	6.31977e-08	-1.54759e-10	-1.14419
92802618	chr14:92802618:T:A	6.31101e-08	-1.54759e-10	-1.14558
92802859	chr14:92802859:G:C	4.36791e-08	-1.59264	0.0790469
92802860	chr14:92802860:G:C	4.42676e-08	-1.57925	0.0790469
92802935	chr14:92802935:C:T	6.7022e-08	-1.54759e-10	-1.08544
92803150	chr14:92803150:C:T	1.12998e-08	-1.72511	-1.14057
92803760	chr14:92803760:A:G	1.26655e-07	-1.54759e-10	-0.448998
92803852	chr14:92803852:C:T	6.30691e-08	-1.54759e-10	-1.14623
92803923	chr14:92803923:T:G	6.31272e-08	-1.54759e-10	-1.14531
92803941	chr14:92803941:G:C	5.90086e-08	-1.54759e-10	-1.21278
92804028	chr14:92804028:A:G	4.26164e-08	-1.55816	0.0199349
92804134	chr14:92804134:G:A	1.63244e-07	-1.54759e-10	-0.195214
92804495	chr14:92804495:T:G	6.3002e-08	-1.54759e-10	-1.14729
92804502	chr14:92804502:A:G	2.33159e-08	-1.63961	-0.501711
92804570	chr14:92804570:A:G	6.41019e-08	-1.54759e-10	-1.12999
92804641	chr14:92804641:G:A	4.3953e-08	-1.44492	-0.0624187
92804712	chr14:92804712:G:A	6.20936e-08	-1.54759e-10	-1.16182
92804725	chr14:92804725:A:G	6.07101e-08	-1.60444	0.420094
92805038	chr14:92805038:T:C	4.10876e-08	-1.59583	0.0210733
92805173	chr14:92805173:ACCCCGT:A	6.32664e-08	-1.54759e-10	-1.14311
92805825	chr14:92805825:GTTT:G	6.31096e-08	-1.54759e-10	-1.14559
92806083	chr14:92806083:CTT:C	8.91932e-08	-1.54759e-10	-0.799655
92806279	chr14:92806279:T:C	1.19243e-07	-1.54759e-10	-0.509296
92806419	chr14:92806419:T:A	4.18017e-08	-1.58562	0.0281004
92806504	chr14:92806504:G:A	6.24718e-08	-1.54759e-10	-1.15575
92807161	chr14:92807161:A:G	2.08608e-08	-1.60034	-0.652248
92807226	chr14:92807226:A:G	1.69656e-08	-1.46018	-0.999091
92807250	chr14:92807250:C:T	2.14597e-07	-1.54759e-10	0.0782995
92807458	chr14:92807458:C:A	6.00574e-08	-1.7212	0.526042
92807569	chr14:92807569:C:T	5.41357e-08	-1.54759e-10	-1.29897
92807613	chr14:92807613:A:G	5.7531e-08	-1.61784	0.379701
92807647	chr14:92807647:T:C	2.04117e-08	-1.59154	-0.682812
92807866	chr14:92807866:A:G	5.68587e-08	-1.71899	0.469096
92808462	chr14:92808462:C:T	3.67974e-08	-1.72429	0.0392596
92808544	chr14:92808544:A:G	1.79964e-07	-1.54759e-10	-0.0977051
92809007	chr14:92809007:C:T	1.58819e-08	-1.48962	-1.03566
92809054	chr14:92809054:A:G	6.30972e-08	-1.54759e-10	-1.14578
92809378	chr14:92809378:G:A	5.39548e-08	-1.54759e-10	-1.30231
92809496	chr14:92809496:A:G	1.68448e-08	-1.42713	-1.03928
92809604	chr14:92809604:G:A	6.31237e-08	-1.54759e-10	-1.14536
92809756	chr14:92809756:CCA:C	1.98903e-07	-1.54759e-10	0.00235492
92809889	chr14:92809889:T:G	2.21956e-08	-1.72554	-0.465023
92810179	chr14:92810179:G:A	6.31096e-08	-1.54759e-10	-1.14559
92810309	chr14:92810309:T:C	2.34001e-08	-1.6513	-0.486418
92810461	chr14:92810461:C:T	2.07257e-08	-1.58742	-0.671673
92810473	chr14:92810473:T:C	6.68625e-08	-1.08782	-3.44535e-10
92810477	chr14:92810477:A:G	5.92363e-08	-1.20893	-3.44535e-10
92810630	chr14:92810630:C:T	1.3323e-08	-1.41009	-1.29088
92810777	chr14:92810777:A:G	2.22527e-08	-1.72557	-0.462431
92810996	chr14:92810996:A:G	2.09686e-08	-1.60242	-0.645012
92811102	chr14:92811102:A:G	3.69992e-08	-1.67956	-3.44535e-10
92811573	chr14:92811573:A:G	1.63339e-07	-1.54759e-10	-0.194631
92811818	chr14:92811818:A:G	5.18745e-08	-1.54759e-10	-1.34163
92811892	chr14:92811892:T:C	8.79418e-08	-1.54759e-10	-0.813785
92812151	chr14:92812151:T:C	6.31096e-08	-1.54759e-10	-1.14559
92812236	chr14:92812236:A:C	1.37345e-08	-1.37967	-1.29088
92812318	chr14:92812318:A:G	5.68114e-08	-1.61915	0.368427
92812334	chr14:92812334:C:A	5.78218e-08	-1.54759e-10	-1.23309
92812643	chr14:92812643:T:C	6.30819e-08	-1.54759e-10	-1.14603
92812708	chr14:92812708:C:T	6.85214e-08	-1.54759e-10	-1.06331
92813270	chr14:92813270:G:A	3.05616e-08	-1.70936	-0.161356
92813404	chr14:92813404:G:T	4.15443e-08	-1.56712	0.00341921
92813530	chr14:92813530:C:T	5.72144e-08	-1.24366	-3.44535e-10
92813612	chr14:92813612:A:G	3.64942e-08	-1.72518	0.0318701
92813962	chr14:92813962:C:T	2.12551e-08	-1.57335	-0.66052
92814221	chr14:92814221:A:C	3.85536e-08	-1.72531	0.0869012
92814266	chr14:92814266:A:C	1.63158e-07	-1.54759e-10	-0.19574
92814326	chr14:92814326:A:G	3.68281e-08	-1.72329	0.0390885
92814351	chr14:92814351:C:T	6.63233e-08	-1.54759e-10	-1.09592
92814467	chr14:92814467:G:A	6.0501e-08	-1.54759e-10	-1.1878
92814570	chr14:92814570:A:T	5.47548e-08	-1.54759e-10	-1.28759
92814810	chr14:92814810:C:G	1.55106e-07	-1.54759e-10	-0.246349
92814963	chr14:92814963:G:A	2.03206e-08	-1.72141	-0.557422
92815071	chr14:92815071:C:G	3.98393e-08	-1.60561	-3.44535e-10
92815106	chr14:92815106:T:C	2.08522e-08	-1.57496	-0.678043
92815294	chr14:92815294:T:G	6.18608e-08	-1.54759e-10	-1.16557
92815343	chr14:92815343:C:T	5.54482e-08	-1.54759e-10	-1.27501
92815548	chr14:92815548:C:T	5.81135e-08	-1.22806	-3.44535e-10
92815759	chr14:92815759:G:A	5.51772e-08	-1.54759e-10	-1.27991
92815895	chr14:92815895:C:T	4.59266e-08	-1.56409	0.10067
92815932	chr14:92815932:C:T	6.31747e-08	-1.54759e-10	-1.14456
92816191	chr14:92816191:G:A	6.01552e-08	-1.54759e-10	-1.19353
92816386	chr14:92816386:A:G	5.52931e-08	-1.54759e-10	-1.27781
92816610	chr14:92816610:A:G	4.53771e-08	-1.47545	-3.44535e-10
92817132	chr14:92817132:G:T	5.60141e-08	-1.54759e-10	-1.26486
92817254	chr14:92817254:A:G	2.28767e-08	-1.72288	-0.43746
92817344	chr14:92817344:A:G	2.04447e-08	-1.5866	-0.686135
92817561	chr14:92817561:C:T	3.53291e-08	-1.7241	-0.00164818
92817562	chr14:92817562:G:A	5.74585e-08	-1.71698	0.477585
92817644	chr14:92817644:TAAAAG:T	6.22485e-08	-1.54759e-10	-1.15933
92817674	chr14:92817674:TCATC:T	6.23684e-08	-1.54759e-10	-1.1574
92818132	chr14:92818132:C:T	6.52447e-08	-1.54759e-10	-1.11232
92818180	chr14:92818180:C:T	1.86578e-08	-1.72536	-0.638837
92818718	chr14:92818718:A:G	5.22047e-08	-1.54759e-10	-1.33529
92818807	chr14:92818807:T:C	5.90588e-08	-1.54759e-10	-1.21193
92818950	chr14:92818950:T:C	2.10064e-08	-1.58082	-0.664809
92819434	chr14:92819434:G:A	2.24155e-08	-1.72556	-0.455145
92819460	chr14:92819460:C:T	7.00094e-08	-1.54759e-10	-1.04183
92819510	chr14:92819510:G:A	2.07433e-08	-1.57731	-0.680927
92819617	chr14:92819617:G:A	5.60975e-08	-1.71714	0.453766
92819624	chr14:92819624:T:C	6.31096e-08	-1.54759e-10	-1.14559
92819702	chr14:92819702:C:G	1.34899e-08	-1.34372	-1.3448
92819862	chr14:92819862:TGA:T	3.73893e-08	-1.72398	0.0549001
92819885	chr14:92819885:A:G	1.59729e-08	-1.72192	-0.797651
92819903	chr14:92819903:G:A	6.31559e-08	-1.54759e-10	-1.14485
92819946	chr14:92819946:AC:A	4.29788e-08	-1.56695	0.0371951
92819997	chr14:92819997:C:T	4.69082e-08	-1.44227	-3.44535e-10
92820063	chr14:92820063:G:C	6.19059e-08	-1.54759e-10	-1.16485
92820088	chr14:92820088:G:A	5.90013e-08	-1.54759e-10	-1.2129
92820090	chr14:92820090:C:CG	5.90013e-08	-1.54759e-10	-1.2129
92820124	chr14:92820124:TCA:GCA	2.07345e-08	-1.56745	-0.69121
92820134	chr14:92820134:C:T	5.5878e-08	-1.71675	0.449458
92820622	chr14:92820622:A:G	6.54163e-08	-1.54759e-10	-1.10969
92820817	chr14:92820817:A:T	5.90879e-08	-1.54759e-10	-1.21143
92820831	chr14:92820831:T:G	1.95373e-08	-1.62981	-0.688325
92821041	chr14:92821041:C:T	5.25644e-08	-1.54759e-10	-1.32842
92821046	chr14:92821046:C:T	1.98375e-07	-1.54759e-10	-0.000299797
92821691	chr14:92821691:C:G	5.17424e-08	-1.54759e-10	-1.34418
92821699	chr14:92821699:A:G	2.28e-08	-1.72557	-0.438134
92821801	chr14:92821801:T:C	1.21285e-07	-1.54759e-10	-0.492317
92821819	chr14:92821819:T:C	5.42004e-08	-1.54759e-10	-1.29777
92821866	chr14:92821866:C:G	6.27246e-08	-1.54759e-10	-1.15171
92822034	chr14:92822034:T:TAATC	6.31096e-08	-1.54759e-10	-1.14559
92822075	chr14:92822075:A:G	4.62109e-08	-1.45724	-3.44535e-10
92822135	chr14:92822135:G:A	1.61137e-08	-1.46739	-1.0434
92822688	chr14:92822688:G:A	6.07062e-08	-1.54759e-10	-1.18441
92822766	chr14:92822766:C:T	1.1007e-07	-1.63141	1.04207
92822955	chr14:92822955:G:A	7.36874e-08	-1.54759e-10	-0.990629
92823165	chr14:92823165:T:G	2.66298e-08	-1.70539	-0.303039
92823209	chr14:92823209:T:A	6.54096e-08	-1.54759e-10	-1.10979
92823385	chr14:92823385:C:T	6.28785e-08	-1.54759e-10	-1.14926
92823476	chr14:92823476:C:T	3.35297e-08	-0.586187	-1.19184
92823530	chr14:92823530:T:C	6.31507e-08	-1.54759e-10	-1.14494
92823609	chr14:92823609:C:G	2.2698e-08	-1.7252	-0.442987
92823740	chr14:92823740:A:G	5.70667e-08	-1.54759e-10	-1.24624
92823784	chr14:92823784:C:T	5.33267e-08	-1.54759e-10	-1.31402
92823829	chr14:92823829:AGAG:A	5.27313e-08	-1.54759e-10	-1.32525
92823923	chr14:92823923:TTAAAG:T	6.32453e-08	-1.54759e-10	-1.14344
92824114	chr14:92824114:A:G	1.63833e-08	-1.15192	-1.34228
92824378	chr14:92824378:A:G	2.3391e-08	-1.62074	-0.517368
92824511	chr14:92824511:T:C	4.39188e-08	-1.55786	0.0497448
92824617	chr14:92824617:C:T	1.98375e-07	-1.54759e-10	-0.000299797
92824739	chr14:92824739:C:G	1.41827e-08	-1.35062	-1.28782
92824763	chr14:92824763:G:A	1.36817e-08	-1.3296	-1.3448
92824985	chr14:92824985:C:A	2.10074e-08	-1.56159	-0.684001
92824988	chr14:92824988:C:A	6.24651e-08	-1.54759e-10	-1.15585
92825058	chr14:92825058:T:C	6.31096e-08	-1.54759e-10	-1.14559
92825508	chr14:92825508:A:G	4.1653e-08	-1.56946	0.00837059
92825739	chr14:92825739:T:C	2.03696e-08	-1.59381	-0.682604
92825865	chr14:92825865:AAG:A	9.19995e-08	-1.54759e-10	-0.768677
92825964	chr14:92825964:G:A	2.17005e-08	-1.72508	-0.488045
92826168	chr14:92826168:T:G	6.20444e-08	-1.54759e-10	-1.16261
92826556	chr14:92826556:G:T	2.19395e-08	-1.72557	-0.476606
92826575	chr14:92826575:G:A	9.98209e-08	-0.687083	-3.44535e-10
92826681	chr14:92826681:G:A	2.78004e-08	-1.59272	-0.372691
92827013	chr14:92827013:A:C	6.31431e-08	-1.54759e-10	-1.14506
92827024	chr14:92827024:T:G	6.31096e-08	-1.54759e-10	-1.14559
92827185	chr14:92827185:T:G	6.31006e-08	-1.54759e-10	-1.14573
92827280	chr14:92827280:AT:A	3.50973e-08	-1.72516	-0.00717813
92827598	chr14:92827598:A:G	2.25216e-08	-1.72391	-0.452075
92827738	chr14:92827738:G:A	5.70973e-08	-1.54759e-10	-1.2457
92828189	chr14:92828189:C:T	5.53421e-08	-1.54759e-10	-1.27693
92828204	chr14:92828204:T:C	6.31096e-08	-1.54759e-10	-1.14559
92828834	chr14:92828834:A:G	1.62094e-07	-1.54759e-10	-0.202283
92828905	chr14:92828905:C:G	7.86921e-08	-1.54759e-10	-0.924918
92828927	chr14:92828927:C:G	7.90857e-08	-1.54759e-10	-0.919929
92829090	chr14:92829090:A:G	5.75545e-08	-1.59771	0.359981
92829271	chr14:92829271:C:T	6.31096e-08	-1.54759e-10	-1.14559
92829370	chr14:92829370:T:C	5.60201e-08	-1.54759e-10	-1.26475
92829415	chr14:92829415:G:A	6.31096e-08	-1.54759e-10	-1.14559
92829665	chr14:92829665:T:C	6.31793e-08	-1.54759e-10	-1.14448
92829706	chr14:92829706:T:G	4.11576e-08	-1.55979	-0.0132653
92830625	chr14:92830625:A:G	6.30048e-08	-1.54759e-10	-1.14725
92831072	chr14:92831072:A:AC	6.31096e-08	-1.54759e-10	-1.14559
92831146	chr14:92831146:G:T	6.31096e-08	-1.54759e-10	-1.14559
92831258	chr14:92831258:A:G	4.67669e-08	-1.44528	-3.44535e-10
92831301	chr14:92831301:A:G	6.31284e-08	-1.54759e-10	-1.14529
92831307	chr14:92831307:G:A	6.31096e-08	-1.54759e-10	-1.14559
92831395	chr14:92831395:T:G	2.32074e-08	-1.64728	-0.498713
92831430	chr14:92831430:A:T	1.76581e-07	-1.54759e-10	-0.116679
92831439	chr14:92831439:G:A	2.35679e-08	-1.63684	-0.493738
92831686	chr14:92831686:G:C	3.37962e-08	-0.607806	-1.16231
92831693	chr14:92831693:C:G	6.31324e-08	-1.54759e-10	-1.14523
92831738	chr14:92831738:C:T	9.84291e-08	-1.63391	0.932785
92832001	chr14:92832001:T:A	2.09869e-08	-1.59665	-0.649914
92832023	chr14:92832023:A:G	6.31096e-08	-1.54759e-10	-1.14559
92832123	chr14:92832123:T:C	6.31076e-08	-1.54759e-10	-1.14562
92832375	chr14:92832375:T:C	4.03579e-08	-1.58159	-0.0110874
92832422	chr14:92832422:G:T	1.98637e-08	-1.6088	-0.692767
92832553	chr14:92832553:G:A	4.0067e-08	-1.58848	-0.0114322
92832572	chr14:92832572:A:T	6.31495e-08	-1.54759e-10	-1.14496
92832674	chr14:92832674:C:T	1.2185e-07	-1.54759e-10	-0.487674
92832698	chr14:92832698:C:T	5.57961e-08	-1.7234	0.454645
92832845	chr14:92832845:A:G	6.31096e-08	-1.54759e-10	-1.14559
92833256	chr14:92833256:A:G	1.63156e-07	-1.54759e-10	-0.195755
92833403	chr14:92833403:T:A	5.60681e-08	-1.54759e-10	-1.26389
92833728	chr14:92833728:C:G	5.89677e-08	-1.54759e-10	-1.21347
92833778	chr14:92833778:T:C	2.20367e-08	-1.72343	-0.474326
92834884	chr14:92834884:G:A	6.40568e-08	-1.54759e-10	-1.13069
92834995	chr14:92834995:A:G	2.33883e-08	-1.63443	-0.503794
92835357	chr14:92835357:T:C	6.01534e-08	-1.54759e-10	-1.19356
92835437	chr14:92835437:GGGT:G	6.31528e-08	-1.54759e-10	-1.1449
92835511	chr14:92835511:T:A	8.8964e-08	-1.54759e-10	-0.802229
92836300	chr14:92836300:A:C	5.9572e-08	-1.54759e-10	-1.20328
92836455	chr14:92836455:G:A	6.30881e-08	-1.54759e-10	-1.14593
92836460	chr14:92836460:T:C	1.39123e-08	-1.36218	-1.29551
92836536	chr14:92836536:T:C	4.3345e-08	-1.59832	0.077051
92836602	chr14:92836602:CTATT:C	6.31096e-08	-1.54759e-10	-1.14559
92836758	chr14:92836758:G:T	2.10598e-08	-1.55849	-0.684606
92836839	chr14:92836839:C:T	2.39029e-08	-1.72487	-0.391594
92836863	chr14:92836863:G:C	1.63843e-08	-1.45925	-1.03489
92836881	chr14:92836881:A:G	1.97611e-07	-1.54759e-10	-0.0041614
92836908	chr14:92836908:T:C	5.52705e-08	-1.54759e-10	-1.27822
92837259	chr14:92837259:C:T	4.09986e-08	-1.5813	0.00437964
92837511	chr14:92837511:TTTG:T	4.99421e-08	-1.3796	-3.44535e-10
92838156	chr14:92838156:T:G	3.51885e-08	-1.72538	-0.00436151
92838493	chr14:92838493:G:A	5.29902e-08	-1.54759e-10	-1.32035
92838548	chr14:92838548:G:A	6.29895e-08	-1.54759e-10	-1.14749
92838586	chr14:92838586:A:G	6.30629e-08	-1.54759e-10	-1.14633
92838638	chr14:92838638:T:C	4.03143e-08	-1.56213	-0.0316228
92838837	chr14:92838837:G:A	5.24205e-08	-1.54759e-10	-1.33116
92838889	chr14:92838889:C:T	3.48146e-08	-1.68316	-0.057258
92838950	chr14:92838950:C:T	2.11833e-08	-1.7255	-0.511748
92838962	chr14:92838962:T:C	2.11444e-08	-1.56866	-0.670428
92839122	chr14:92839122:C:G	1.64129e-08	-1.71905	-0.773344
92839213	chr14:92839213:A:C	6.30285e-08	-1.54759e-10	-1.14687
92839774	chr14:92839774:T:C	6.31942e-08	-1.54759e-10	-1.14425
92840004	chr14:92840004:G:A	6.31993e-08	-1.54759e-10	-1.14417
92840139	chr14:92840139:A:C	1.51152e-08	-1.72395	-0.850811
92840281	chr14:92840281:C:T	6.52309e-08	-1.54759e-10	-1.11253
92840311	chr14:92840311:G:A	1.91695e-08	-1.58413	-0.753013
92840329	chr14:92840329:C:T	2.90387e-08	-1.30832	-0.613514
92840566	chr14:92840566:T:A	5.47701e-08	-1.54759e-10	-1.28732
92841181	chr14:92841181:A:G	2.44169e-08	-1.59444	-0.500748
92841699	chr14:92841699:A:G	3.91773e-08	-1.60001	-0.0223521
92841926	chr14:92841926:C:T	1.52387e-08	-1.41759	-1.14903
92842537	chr14:92842537:G:A	6.74027e-08	-1.54759e-10	-1.07978
92842583	chr14:92842583:T:C	5.73359e-08	-1.54759e-10	-1.24153
92842827	chr14:92842827:C:G	5.60908e-08	-1.54759e-10	-1.26349
92843149	chr14:92843149:G:A	3.71783e-08	-1.72553	0.0507935
92843479	chr14:92843479:T:A	3.29796e-08	-1.58491	-0.209666
92843499	chr14:92843499:C:A	6.79606e-08	-1.62915	0.557619
92843504	chr14:92843504:T:TA	6.78975e-08	-1.63008	0.557619
92843523	chr14:92843523:G:C	6.24757e-08	-1.71042	0.554736
92843698	chr14:92843698:A:C	1.55447e-08	-1.54924	-0.997507
92843765	chr14:92843765:G:C	1.40197e-08	-1.38931	-1.26069
92843835	chr14:92843835:GGGC:G	1.39103e-08	-1.52215	-1.13568
92843940	chr14:92843940:G:A	5.53969e-08	-1.54759e-10	-1.27594
92844020	chr14:92844020:C:T	1.03681e-08	-1.65646	-1.29527
92844275	chr14:92844275:G:A	3.83481e-08	-1.64376	-3.44535e-10
92844353	chr14:92844353:C:T	1.11302e-08	-1.59993	-1.28087
92844354	chr14:92844354:G:A	5.17151e-08	-1.54759e-10	-1.34471
92844796	chr14:92844796:G:A	3.21526e-08	-1.55783	-0.262137
92844901	chr14:92844901:T:C	1.76852e-07	-1.54759e-10	-0.115146
92845195	chr14:92845195:T:C	1.3345e-08	-1.49979	-1.19953
92845331	chr14:92845331:A:G	1.13545e-08	-1.54104	-1.3198
92845772	chr14:92845772:GTC:G	5.29647e-08	-1.32083	-3.44535e-10
92845788	chr14:92845788:A:G	5.8111e-08	-1.54759e-10	-1.22811
92845799	chr14:92845799:T:G	6.85662e-08	-1.54759e-10	-1.06266
92845906	chr14:92845906:T:G	6.61554e-08	-1.54759e-10	-1.09845
92846203	chr14:92846203:G:GC	6.06519e-08	-1.54759e-10	-1.18531
92846204	chr14:92846204:T:A	6.0649e-08	-1.54759e-10	-1.18536
92846427	chr14:92846427:G:A	1.50144e-08	-1.31729	-1.26416
92846487	chr14:92846487:T:G	6.0649e-08	-1.54759e-10	-1.18536
92846931	chr14:92846931:T:C	5.21651e-08	-1.54759e-10	-1.33605
92847197	chr14:92847197:C:T	1.25155e-08	-1.71212	-1.05137
92847201	chr14:92847201:C:T	6.30455e-08	-1.54759e-10	-1.1466
92847442	chr14:92847442:G:GC	1.28942e-08	-1.49286	-1.24083
92847598	chr14:92847598:C:T	1.10253e-08	-1.55637	-1.3339
92847610	chr14:92847610:C:T	6.45625e-08	-1.12283	-3.44535e-10
92847862	chr14:92847862:G:A	2.21815e-08	-1.6926	-0.498608
92847936	chr14:92847936:A:G	6.42674e-08	-1.54759e-10	-1.12741
92847997	chr14:92847997:T:G	5.88313e-08	-1.54759e-10	-1.21579
92848118	chr14:92848118:A:G	3.84325e-08	-1.7235	0.0819445
92848303	chr14:92848303:T:C	1.10207e-08	-1.56408	-1.32661
92848347	chr14:92848347:A:G	2.88528e-08	-1.6867	-0.241556
92849262	chr14:92849262:A:T	5.5941e-08	-1.54759e-10	-1.26616
92849774	chr14:92849774:A:G	3.55817e-08	-1.58549	-0.13314
92850051	chr14:92850051:C:A	9.17654e-08	-1.54759e-10	-0.771226
92850126	chr14:92850126:A:G	1.12508e-08	-1.54232	-1.32771
92850177	chr14:92850177:T:C	1.31882e-08	-1.47599	-1.23515
92850894	chr14:92850894:A:G	1.11966e-08	-1.54359	-1.33126
92850974	chr14:92850974:G:A	5.58909e-08	-1.54759e-10	-1.26706
92851221	chr14:92851221:A:G	2.97057e-08	-1.68078	-0.218337
92851594	chr14:92851594:G:A	5.20567e-08	-1.54759e-10	-1.33813
92851936	chr14:92851936:T:C	6.65803e-08	-1.54759e-10	-1.09205
92851965	chr14:92851965:T:A	1.1277e-08	-1.54219	-1.32551
92852225	chr14:92852225:A:G	3.82807e-08	-1.64552	-3.44535e-10
92852758	chr14:92852758:C:T	5.4423e-08	-1.54759e-10	-1.29367
92852951	chr14:92852951:G:A	1.49286e-08	-1.31509	-1.27209
92853041	chr14:92853041:A:G	2.52446e-08	-1.69151	-0.370342
92853171	chr14:92853171:C:A	3.59919e-08	-1.70717	-3.44535e-10
92853178	chr14:92853178:G:A	3.67508e-08	-1.72526	0.0389617
92853280	chr14:92853280:C:T	6.3441e-08	-1.54759e-10	-1.14035
92853388	chr14:92853388:G:A	5.22083e-08	-1.54759e-10	-1.33522
92853497	chr14:92853497:G:A	5.27874e-08	-1.54759e-10	-1.32419
92853884	chr14:92853884:T:TCTCCTCCTCCAAAGGACCACAG	5.53404e-08	-1.54759e-10	-1.27696
92853921	chr14:92853921:T:C	5.24252e-08	-1.54759e-10	-1.33107
92854004	chr14:92854004:G:A	5.51288e-08	-1.28079	-3.44535e-10
92854088	chr14:92854088:A:G	1.10147e-08	-1.70977	-1.18146
92854558	chr14:92854558:A:G	5.18307e-08	-1.54759e-10	-1.34248
92854805	chr14:92854805:C:G	1.28821e-08	-1.43204	-1.30258
92854984	chr14:92854984:A:G	5.18307e-08	-1.54759e-10	-1.34248
92855140	chr14:92855140:T:C	5.69566e-08	-1.54759e-10	-1.24817
92855145	chr14:92855145:G:A	5.17072e-08	-1.54759e-10	-1.34486
92855500	chr14:92855500:C:T	5.36901e-08	-1.54759e-10	-1.30723
92855790	chr14:92855790:G:A	5.17124e-08	-1.54759e-10	-1.34476
92856083	chr14:92856083:C:T	1.43452e-08	-1.35587	-1.27118
92856106	chr14:92856106:C:T	1.15671e-08	-1.71279	-1.12951
92856132	chr14:92856132:T:C	3.78012e-08	-1.72459	0.0664737
92856245	chr14:92856245:C:CT	3.71763e-08	-1.72448	0.0496951
92856311	chr14:92856311:G:T	5.24532e-08	-1.54759e-10	-1.33054
92856658	chr14:92856658:C:T	2.58912e-08	-1.68386	-0.352699
92856765	chr14:92856765:C:A	1.12489e-08	-1.54419	-1.32599
92857017	chr14:92857017:T:C	4.97081e-08	-1.71778	0.33349
92857099	chr14:92857099:A:G	1.23037e-08	-1.51682	-1.26374
92857450	chr14:92857450:T:C	1.18604e-08	-1.49086	-1.3264
92857916	chr14:92857916:G:A	5.23698e-08	-1.54759e-10	-1.33213
92858157	chr14:92858157:A:G	4.07213e-08	-1.72458	0.140865
92858222	chr14:92858222:G:A	1.28737e-08	-1.43319	-1.30208
92858575	chr14:92858575:C:A	1.4878e-08	-1.72333	-0.867254
92858586	chr14:92858586:T:C	1.56283e-08	-1.26536	-1.27602
92858677	chr14:92858677:A:G	1.62879e-07	-1.54759e-10	-0.197455
92858719	chr14:92858719:A:T	1.4782e-07	-1.54759e-10	-0.294469
92858938	chr14:92858938:C:T	2.34143e-08	-1.71432	-0.422797
92858977	chr14:92858977:A:T	3.54045e-08	-1.72362	-3.44535e-10
92859251	chr14:92859251:C:T	5.20997e-08	-1.69324	0.355941
92859424	chr14:92859424:G:A	1.24357e-08	-1.44687	-1.32301
92859499	chr14:92859499:C:A	2.50972e-08	-1.66281	-0.404892
92859686	chr14:92859686:G:A	5.1863e-08	-1.54759e-10	-1.34185
92859919	chr14:92859919:C:T	6.04184e-08	-1.54759e-10	-1.18917
92860092	chr14:92860092:G:A	1.20627e-08	-1.4547	-1.34564
92860380	chr14:92860380:G:A	5.41014e-08	-1.54759e-10	-1.2996
92860516	chr14:92860516:C:T	7.00775e-08	-1.70799	0.667136
92860707	chr14:92860707:C:T	7.76682e-08	-1.54759e-10	-0.938015
92861056	chr14:92861056:C:T	1.40178e-08	-1.56449	-1.08564
92861276	chr14:92861276:G:A	1.53843e-08	-1.53113	-1.02599
92861471	chr14:92861471:G:A	5.65634e-08	-1.54759e-10	-1.2551
92861498	chr14:92861498:A:G	5.16856e-08	-1.54759e-10	-1.34528
92861924	chr14:92861924:G:A	1.65321e-08	-1.31947	-1.16569
92862192	chr14:92862192:A:G	2.40769e-08	-1.62443	-0.484782
92862325	chr14:92862325:C:T	6.7896e-08	-1.54759e-10	-1.07248
92862373	chr14:92862373:G:A	6.28119e-08	-1.54759e-10	-1.15032
92862378	chr14:92862378:A:G	2.57893e-07	-1.54759e-10	0.262086
92862419	chr14:92862419:A:G	6.4706e-08	-1.54759e-10	-1.12061
92862868	chr14:92862868:T:C	2.75078e-07	-1.54759e-10	0.326595
92862942	chr14:92862942:G:A	1.06481e-08	-1.60023	-1.32485
92863045	chr14:92863045:G:A	5.23266e-08	-1.54759e-10	-1.33296
92863085	chr14:92863085:C:G	1.77728e-07	-1.54759e-10	-0.110205
92863101	chr14:92863101:TCACAGAA:T	1.74222e-07	-1.54759e-10	-0.13013
92863243	chr14:92863243:T:C	2.7793e-08	-1.37871	-0.586965
92863279	chr14:92863279:T:C	2.11797e-06	-1.54759e-10	2.36775
92863311	chr14:92863311:A:G	4.02816e-08	-1.59457	-3.44535e-10
92863338	chr14:92863338:G:T	1.77776e-07	-1.54759e-10	-0.109939
92863347	chr14:92863347:C:T	6.67527e-08	-0.917316	-0.17215
92863544	chr14:92863544:G:A	5.19454e-08	-1.54759e-10	-1.34027
92863690	chr14:92863690:G:T	7.26669e-08	-1.54759e-10	-1.00457
92863716	chr14:92863716:T:C	1.27499e-07	-1.54759e-10	-0.44235
92863761	chr14:92863761:AG:A	1.13975e-08	-1.54087	-1.3162
92863928	chr14:92863928:A:G	2.69286e-08	-1.24176	-0.755518
92864253	chr14:92864253:T:C	2.52519e-07	-1.54759e-10	0.241026
92864786	chr14:92864786:C:T	5.19277e-08	-1.54759e-10	-1.34061
92864795	chr14:92864795:G:A	1.01948e-08	-1.63248	-1.3361
92864802	chr14:92864802:C:T	1.13133e-08	-1.52893	-1.33555
92864833	chr14:92864833:G:A	3.62926e-08	-1.69885	-3.44535e-10
92864857	chr14:92864857:A:G	1.63891e-08	-1.43935	-1.05449
92864979	chr14:92864979:T:A	1.29002e-08	-1.57562	-1.1576
92865160	chr14:92865160:C:G	3.77947e-08	-1.65829	-3.44535e-10
92865272	chr14:92865272:A:T	1.26734e-07	-1.54759e-10	-0.448372
92865389	chr14:92865389:C:A	1.1313e-08	-1.57957	-1.28494
92865563	chr14:92865563:TGA:T	6.25921e-08	-1.54759e-10	-1.15382
92865961	chr14:92865961:G:A	3.9354e-08	-1.16039	-0.457473
92866186	chr14:92866186:C:T	1.05526e-08	-1.67969	-1.25441
92866358	chr14:92866358:G:A	1.09717e-08	-1.64192	-1.25323
92866420	chr14:92866420:T:C	9.64742e-09	-1.69892	-1.32485
92866665	chr14:92866665:G:A	2.36469e-08	-1.36665	-0.760578
92867033	chr14:92867033:T:C	6.25067e-08	-1.54759e-10	-1.15519
92867197	chr14:92867197:T:C	6.09675e-08	-1.54759e-10	-1.18012
92867333	chr14:92867333:C:G	5.1668e-08	-1.54759e-10	-1.34562
92867338	chr14:92867338:T:A	1.10022e-08	-1.56156	-1.33081
92867504	chr14:92867504:T:C	5.19496e-08	-1.54759e-10	-1.34019
92867577	chr14:92867577:T:C	5.28079e-08	-1.54759e-10	-1.3238
92867774	chr14:92867774:C:G	5.22904e-08	-1.54759e-10	-1.33365
92867936	chr14:92867936:G:A	5.24222e-08	-1.54759e-10	-1.33113
92868030	chr14:92868030:A:G	5.24094e-08	-1.54759e-10	-1.33137
92868369	chr14:92868369:G:A	5.72026e-08	-1.54759e-10	-1.24386
92868417	chr14:92868417:A:C	5.21893e-08	-1.54759e-10	-1.33558
92868684	chr14:92868684:T:C	5.33075e-08	-1.54759e-10	-1.31438
92868752	chr14:92868752:A:G	6.26913e-08	-1.54759e-10	-1.15224
92868772	chr14:92868772:G:A	5.21582e-08	-1.54759e-10	-1.33618
92868796	chr14:92868796:T:C	2.17999e-08	-1.50368	-0.704874
92868981	chr14:92868981:A:G	5.18204e-08	-1.54759e-10	-1.34268
92869011	chr14:92869011:A:C	4.53214e-08	-1.47668	-3.44535e-10
92869126	chr14:92869126:A:C	6.31094e-08	-1.54759e-10	-1.14559
92869193	chr14:92869193:C:T	5.96675e-08	-1.20167	-3.44535e-10
92869304	chr14:92869304:G:A	3.73019e-08	-1.67142	-3.44535e-10
92869575	chr14:92869575:A:G	1.25233e-07	-1.54759e-10	-0.460288
92869663	chr14:92869663:G:A	7.03252e-08	-1.54759e-10	-1.03733
92869858	chr14:92869858:G:A	1.11498e-08	-1.63238	-1.24667
92870063	chr14:92870063:AC:A	1.76644e-08	-1.72134	-0.697572
92870561	chr14:92870561:C:T	5.17221e-08	-1.54759e-10	-1.34458
92870597	chr14:92870597:A:G	5.70601e-08	-1.54759e-10	-1.24635
92871573	chr14:92871573:G:A	1.98892e-07	-1.54759e-10	0.00230222
92871809	chr14:92871809:T:C	5.45066e-08	-1.54759e-10	-1.29214
92873460	chr14:92873460:T:A	9.92372e-08	-1.54759e-10	-0.692947
92873589	chr14:92873589:T:C	1.02731e-08	-1.7004	-1.26053
92873757	chr14:92873757:A:G	3.89269e-08	-1.04144	-0.587336
92873810	chr14:92873810:G:C	2.28629e-08	-1.15486	-1.00609
92873881	chr14:92873881:G:A	7.71404e-08	-1.54759e-10	-0.944834
92874057	chr14:92874057:A:G	1.11835e-08	-1.65679	-1.21923
92874399	chr14:92874399:C:G	3.91928e-08	-1.22137	-0.400597
92874986	chr14:92874986:C:T	1.19295e-08	-1.46593	-1.34551
92875583	chr14:92875583:T:C	1.37727e-08	-1.48358	-1.1842
92875661	chr14:92875661:G:A	2.34808e-08	-1.04993	-1.08435
92875885	chr14:92875885:T:A	5.57645e-08	-1.54759e-10	-1.26932
92876020	chr14:92876020:G:A	1.44828e-08	-1.63491	-0.982589
92876168	chr14:92876168:A:G	6.3097e-08	-1.54759e-10	-1.14579
92876190	chr14:92876190:ACG:A	5.84978e-08	-1.54759e-10	-1.22147
92876194	chr14:92876194:A:T	5.84953e-08	-1.54759e-10	-1.22151
92876398	chr14:92876398:C:T	1.16201e-08	-1.68346	-1.15427
92876497	chr14:92876497:A:G	1.12937e-08	-1.57381	-1.29241
92876606	chr14:92876606:C:T	8.90818e-08	-1.54759e-10	-0.800905
92876726	chr14:92876726:A:G	3.54494e-08	-1.72235	-3.44535e-10
92876756	chr14:92876756:T:C	1.09643e-07	-1.54759e-10	-0.593232
92876835	chr14:92876835:C:T	9.57309e-09	-1.68826	-1.34324
92877056	chr14:92877056:A:G	7.64638e-08	-1.54759e-10	-0.953644
92877367	chr14:92877367:A:T	6.42264e-08	-1.54759e-10	-1.12805
92877650	chr14:92877650:C:T	6.42632e-08	-1.54759e-10	-1.12747
92877758	chr14:92877758:G:A	5.56812e-08	-1.54759e-10	-1.27082
92877760	chr14:92877760:T:C	6.43785e-08	-1.54759e-10	-1.12568
92878807	chr14:92878807:A:G	9.20662e-09	-1.72468	-1.34585
92878937	chr14:92878937:A:G	9.70051e-09	-1.67495	-1.34333
92878957	chr14:92878957:A:G	4.82211e-08	-1.41466	-3.44535e-10
92879015	chr14:92879015:C:T	5.2599e-08	-1.54759e-10	-1.32776
92879170	chr14:92879170:C:T	9.41743e-09	-1.71046	-1.33744
92879391	chr14:92879391:T:C	5.73998e-08	-1.54759e-10	-1.24042
92879520	chr14:92879520:G:A	9.5686e-09	-1.70084	-1.33114
92879755	chr14:92879755:G:A	9.92596e-09	-1.6902	-1.30511
92880101	chr14:92880101:C:T	9.38162e-09	-1.71078	-1.34092
92880313	chr14:92880313:G:A	1.18324e-08	-1.60308	-1.21653
92880442	chr14:92880442:T:C	9.7461e-09	-1.68268	-1.33091
92880525	chr14:92880525:G:A	1.0933e-08	-1.55338	-1.3453
92880693	chr14:92880693:C:A	5.52536e-08	-1.54759e-10	-1.27853
92881096	chr14:92881096:G:C	1.24614e-08	-1.53877	-1.22905
92881323	chr14:92881323:G:A	4.22962e-08	-1.54576	-3.44535e-10
92881514	chr14:92881514:G:A	1.22336e-08	-1.58815	-1.19813
92881985	chr14:92881985:G:A	1.07766e-08	-1.58502	-1.32806
92882465	chr14:92882465:A:G	8.4371e-08	-1.54759e-10	-0.855237
92883099	chr14:92883099:C:T	1.4531e-08	-1.36661	-1.24756
92883337	chr14:92883337:T:G	1.26055e-08	-1.72391	-1.03242
92883415	chr14:92883415:G:A	1.25158e-08	-1.72397	-1.0395
92884031	chr14:92884031:A:C	1.29591e-08	-1.72144	-1.00722
92884177	chr14:92884177:G:C	5.28284e-08	-1.54759e-10	-1.32341
92884267	chr14:92884267:C:T	5.3131e-08	-1.3177	-3.44535e-10
92884857	chr14:92884857:C:T	9.56412e-09	-1.6914	-1.34104
92885073	chr14:92885073:T:C	5.75993e-08	-1.54759e-10	-1.23695
92885077	chr14:92885077:C:G	5.74683e-08	-1.54759e-10	-1.23923
92885215	chr14:92885215:C:T	1.42872e-08	-1.71489	-0.916204
92885324	chr14:92885324:C:T	2.19377e-08	-1.05115	-1.1511
92885343	chr14:92885343:C:A	6.07951e-08	-1.54759e-10	-1.18295
92885556	chr14:92885556:G:A	1.8998e-08	-1.51711	-0.829012
92885776	chr14:92885776:T:C	6.01512e-08	-1.54759e-10	-1.1936
92885909	chr14:92885909:C:A	5.93092e-08	-1.54759e-10	-1.2077
92886153	chr14:92886153:A:C	6.29352e-08	-1.54759e-10	-1.14835
92886205	chr14:92886205:T:C	1.11981e-08	-1.6645	-1.21022
92886251	chr14:92886251:C:T	5.45503e-08	-1.54759e-10	-1.29134
92886599	chr14:92886599:G:C	9.21255e-09	-1.72474	-1.34515
92886759	chr14:92886759:G:A	9.40599e-08	-1.54759e-10	-0.746528
92886954	chr14:92886954:G:A	1.97684e-08	-1.31121	-0.995162
92887168	chr14:92887168:T:C	5.51072e-08	-1.54759e-10	-1.28118
92887432	chr14:92887432:G:T	5.19141e-08	-1.54759e-10	-1.34087
92887440	chr14:92887440:G:C	1.00728e-08	-1.71421	-1.26641
92888059	chr14:92888059:C:T	6.40779e-08	-1.54759e-10	-1.13036
92888272	chr14:92888272:A:G	5.27407e-08	-1.54759e-10	-1.32507
92888499	chr14:92888499:C:T	1.35956e-08	-1.64529	-1.03542
92888760	chr14:92888760:T:TG	1.57528e-08	-1.1893	-1.34414
92889146	chr14:92889146:T:G	1.53409e-08	-1.21465	-1.34529
92889194	chr14:92889194:T:C	1.12674e-07	-1.54759e-10	-0.565964
92889675	chr14:92889675:C:T	5.29794e-08	-1.54759e-10	-1.32056
92889691	chr14:92889691:T:C	1.49334e-08	-1.24203	-1.34483
92889787	chr14:92889787:C:T	1.53033e-08	-1.21705	-1.34534
92890048	chr14:92890048:A:G	1.54941e-08	-1.20474	-1.34526
92890113	chr14:92890113:C:T	5.73534e-08	-1.54759e-10	-1.24123
92890118	chr14:92890118:C:A	1.08329e-08	-1.72128	-1.18659
92890444	chr14:92890444:C:A	1.54114e-08	-1.21007	-1.34528
92890470	chr14:92890470:G:A	5.59961e-08	-1.54759e-10	-1.26518
92890754	chr14:92890754:T:C	5.54002e-08	-1.27588	-3.44535e-10
92890901	chr14:92890901:C:T	1.06736e-07	-1.54759e-10	-0.620104
92891030	chr14:92891030:T:G	5.31561e-08	-1.54759e-10	-1.31723
92891456	chr14:92891456:T:C	1.26532e-08	-1.51329	-1.23926
92891766	chr14:92891766:T:C	9.50987e-09	-1.70805	-1.33008
92892048	chr14:92892048:C:T	1.2163e-08	-1.5648	-1.22725
92892464	chr14:92892464:G:A	1.02362e-08	-1.6287	-1.33583
92892469	chr14:92892469:A:G	1.30324e-08	-1.3782	-1.34483
92892623	chr14:92892623:GA:G	5.87384e-08	-1.54759e-10	-1.21737
92892676	chr14:92892676:T:C	9.27295e-09	-1.72049	-1.34286
92892708	chr14:92892708:A:G	9.25334e-09	-1.72557	-1.33991
92892822	chr14:92892822:C:T	9.86606e-08	-1.54759e-10	-0.698775
92893035	chr14:92893035:A:G	9.27794e-09	-1.72359	-1.33923
92893065	chr14:92893065:T:A	9.30837e-09	-1.72073	-1.33881
92893148	chr14:92893148:C:A	9.71888e-09	-1.69324	-1.32315
92893778	chr14:92893778:G:A	5.80228e-08	-1.54759e-10	-1.22962
92893816	chr14:92893816:C:T	8.66359e-08	-1.54759e-10	-0.828747
92893833	chr14:92893833:G:A	4.02623e-08	-1.3379	-0.25715
92893868	chr14:92893868:T:C	9.93925e-09	-1.70357	-1.2904
92893878	chr14:92893878:G:A	5.53356e-08	-1.54759e-10	-1.27704
92894070	chr14:92894070:A:G	9.2742e-08	-1.54759e-10	-0.760639
92894201	chr14:92894201:C:T	4.8228e-08	-1.35918	-0.0553362
92894761	chr14:92894761:A:G	4.77409e-08	-1.36766	-0.0570157
92894833	chr14:92894833:T:C	1.00747e-08	-1.70508	-1.27536
92895010	chr14:92895010:CT:C	5.54326e-08	-1.54759e-10	-1.27529
92895112	chr14:92895112:T:C	5.12378e-08	-1.31125	-0.0427305
92895283	chr14:92895283:G:A	5.31952e-08	-1.34193	0.0254409
92895313	chr14:92895313:G:T	1.02039e-08	-1.64709	-1.32061
92895502	chr14:92895502:C:T	1.03328e-08	-1.6359	-1.31924
92895738	chr14:92895738:C:A	3.87e-08	-1.4704	-0.164218
92896020	chr14:92896020:A:G	5.18319e-08	-1.54759e-10	-1.34246
92896048	chr14:92896048:T:C	3.00589e-08	-1.44859	-0.438715
92896657	chr14:92896657:T:C	4.75372e-08	-1.42895	-3.44535e-10
92897528	chr14:92897528:C:T	6.13067e-08	-1.54759e-10	-1.17457
92897752	chr14:92897752:C:A	3.92862e-08	-1.37475	-0.244839
92898118	chr14:92898118:C:T	3.93835e-08	-1.2781	-0.339012
92898268	chr14:92898268:G:A	9.84525e-08	-1.54759e-10	-0.700887
92898384	chr14:92898384:T:C	5.1901e-08	-1.54759e-10	-1.34112
92898584	chr14:92898584:C:A	1.08499e-08	-1.64418	-1.26212
92898662	chr14:92898662:A:G	2.85744e-08	-0.595695	-1.34226
92899025	chr14:92899025:G:A	5.91855e-08	-1.54759e-10	-1.20978
92899155	chr14:92899155:A:G	5.8014e-08	-1.54759e-10	-1.22978
92899363	chr14:92899363:A:T	2.9171e-08	-0.572705	-1.34458
92899438	chr14:92899438:T:C	9.84197e-08	-1.54759e-10	-0.701219
92899528	chr14:92899528:C:T	5.19153e-08	-1.54759e-10	-1.34085
92899753	chr14:92899753:A:G	2.34904e-08	-0.788104	-1.34576
92899855	chr14:92899855:T:C	2.30415e-08	-0.807352	-1.34581
92900141	chr14:92900141:TC:T	9.84613e-08	-1.54759e-10	-0.700797
92900147	chr14:92900147:T:C	3.14397e-08	-0.501515	-1.34088
92900257	chr14:92900257:C:T	2.17648e-08	-0.874536	-1.33563
92900569	chr14:92900569:T:C	1.03916e-08	-1.66049	-1.28897
92900757	chr14:92900757:G:A	2.7269e-08	-0.648809	-1.3359
92901343	chr14:92901343:G:A	1.36832e-08	-1.41043	-1.26386
92901454	chr14:92901454:T:C	2.30496e-08	-1.44754	-0.705269
92901808	chr14:92901808:T:A	1.23378e-08	-1.4381	-1.33969
92902183	chr14:92902183:T:C	4.40471e-08	-1.5052	-3.44535e-10
92902256	chr14:92902256:C:T	5.49599e-08	-1.54759e-10	-1.28386
92902449	chr14:92902449:T:C	9.72073e-08	-1.54759e-10	-0.713615
92902608	chr14:92902608:T:TG	9.58396e-09	-1.72054	-1.30983
92902749	chr14:92902749:A:C	1.15541e-08	-1.52518	-1.31824
92902856	chr14:92902856:T:C	1.09143e-08	-1.57342	-1.32697
92902864	chr14:92902864:A:T	1.15055e-08	-1.52276	-1.32487
92902998	chr14:92902998:C:A	1.26915e-07	-1.54759e-10	-0.44694
92903062	chr14:92903062:G:A	9.39268e-09	-1.71828	-1.33225
92903370	chr14:92903370:ACTAAT:A	5.9698e-08	-1.54759e-10	-1.20116
92903783	chr14:92903783:G:A	5.20647e-08	-1.54759e-10	-1.33797
92903826	chr14:92903826:A:G	1.0968e-08	-1.5638	-1.33167
92903875	chr14:92903875:T:C	5.20437e-08	-1.54759e-10	-1.33838
92904061	chr14:92904061:T:G	1.1822e-08	-1.48483	-1.33568
92904105	chr14:92904105:C:G	1.16698e-08	-1.49828	-1.33518
92904171	chr14:92904171:C:T	1.33102e-08	-1.37225	-1.32968
92904321	chr14:92904321:G:A	5.25154e-08	-1.54759e-10	-1.32935
92904632	chr14:92904632:C:T	2.05064e-07	-1.54759e-10	0.032861
92905026	chr14:92905026:A:T	9.66613e-08	-1.54759e-10	-0.719248
92905564	chr14:92905564:C:T	1.4268e-08	-1.35259	-1.27985
92905767	chr14:92905767:C:A	1.20276e-08	-1.48642	-1.31684
92905935	chr14:92905935:C:A	1.08114e-07	-1.54759e-10	-0.607275
92905957	chr14:92905957:C:T	2.45421e-08	-0.870639	-1.21943
92906025	chr14:92906025:A:C	2.18161e-08	-0.917839	-1.28997
92906124	chr14:92906124:A:G	1.2514e-08	-1.7249	-1.03871
92906208	chr14:92906208:T:C	2.40225e-08	-0.822116	-1.28936
92906213	chr14:92906213:T:C	5.70062e-08	-1.54759e-10	-1.2473
92906513	chr14:92906513:A:C	2.77366e-08	-0.80365	-1.16406
92906630	chr14:92906630:C:T	2.11933e-06	-1.54759e-10	2.36839
92906687	chr14:92906687:A:G	5.21028e-08	-1.54759e-10	-1.33724
92908207	chr14:92908207:C:T	9.85977e-08	-1.54759e-10	-0.699413
92908927	chr14:92908927:C:T	1.98471e-08	-0.958425	-1.34398
92908949	chr14:92908949:T:C	6.50647e-08	-1.54759e-10	-1.11508
92909535	chr14:92909535:C:T	1.29934e-08	-1.5544	-1.17162
92910359	chr14:92910359:G:A	1.25451e-08	-1.42351	-1.33762
92912541	chr14:92912541:G:C	1.67429e-08	-1.13248	-1.34001
92912795	chr14:92912795:C:T	5.39835e-08	-1.54759e-10	-1.30178
92913024	chr14:92913024:C:T	2.25418e-07	-1.54759e-10	0.127497
92913993	chr14:92913993:G:C	5.51068e-08	-1.54759e-10	-1.28119
92914012	chr14:92914012:C:A	5.57824e-08	-1.54759e-10	-1.269
92914407	chr14:92914407:G:A	5.41124e-08	-1.54759e-10	-1.2994
92915046	chr14:92915046:T:C	6.34069e-08	-1.54759e-10	-1.14089
92915608	chr14:92915608:A:C	3.8636e-08	-1.63628	-3.44535e-10
92915780	chr14:92915780:C:T	3.65823e-08	-1.6909	-3.44535e-10
92916493	chr14:92916493:T:C	5.93003e-08	-1.54759e-10	-1.20785
92916687	chr14:92916687:C:T	3.67992e-08	-1.68498	-3.44535e-10
92916866	chr14:92916866:G:A	7.10353e-08	-1.54759e-10	-1.02728
92917174	chr14:92917174:C:T	5.39743e-08	-1.54759e-10	-1.30195
92917394	chr14:92917394:G:A	2.59039e-08	-1.35466	-0.681411
92917932	chr14:92917932:T:C	3.56579e-08	-1.71649	-3.44535e-10
92918002	chr14:92918002:T:C	1.10088e-08	-1.57603	-1.31573
92918108	chr14:92918108:G:A	3.58607e-08	-1.71082	-3.44535e-10
92918701	chr14:92918701:G:A	1.25725e-08	-1.69548	-1.06347
92919265	chr14:92919265:A:G	2.94829e-08	-1.47922	-0.427427
92919520	chr14:92919520:C:T	9.02006e-08	-1.54759e-10	-0.788425
92919580	chr14:92919580:T:C	9.75514e-08	-1.54759e-10	-0.710081
92919659	chr14:92919659:A:T	5.32357e-08	-1.54759e-10	-1.31573
92920052	chr14:92920052:A:C	1.68484e-08	-1.17922	-1.28699
92920138	chr14:92920138:T:A	1.17777e-08	-1.55606	-1.2682
92920845	chr14:92920845:C:T	5.34135e-08	-1.54759e-10	-1.3124
92920913	chr14:92920913:G:A	2.46276e-08	-1.42452	-0.662079
92920996	chr14:92920996:T:A	1.35679e-08	-1.66722	-1.01553
92921092	chr14:92921092:C:T	1.07583e-07	-1.54759e-10	-0.612201
92921137	chr14:92921137:C:T	1.10112e-08	-1.63595	-1.2556
92921465	chr14:92921465:A:G	5.75513e-08	-1.54759e-10	-1.23778
92921503	chr14:92921503:C:A	5.5084e-08	-1.54759e-10	-1.2816
92921761	chr14:92921761:G:A	1.26402e-08	-1.62831	-1.12527
92921788	chr14:92921788:T:C	1.6874e-08	-1.43898	-1.0257
92922041	chr14:92922041:G:A	3.43317e-08	-0.539479	-1.21491
92922129	chr14:92922129:A:T	9.30813e-09	-1.71813	-1.34144
92922133	chr14:92922133:C:T	1.2347e-08	-1.64207	-1.13498
92922159	chr14:92922159:G:T	1.24278e-08	-1.63027	-1.14026
92922425	chr14:92922425:G:A	5.41018e-08	-1.54759e-10	-1.29959
92922457	chr14:92922457:T:A	5.17469e-08	-1.54759e-10	-1.3441
92922474	chr14:92922474:G:A	8.07932e-08	-1.54759e-10	-0.898568
92922509	chr14:92922509:T:C	1.18651e-07	-1.54759e-10	-0.514277
92922685	chr14:92922685:A:G	1.14367e-08	-1.60427	-1.24936
92922732	chr14:92922732:T:C	1.48389e-08	-1.47233	-1.12088
92923090	chr14:92923090:C:T	1.02464e-08	-1.72404	-1.23949
92923097	chr14:92923097:G:T	1.11317e-07	-1.54759e-10	-0.578075
92923215	chr14:92923215:C:G	3.39938e-07	-1.54759e-10	0.538304
92923441	chr14:92923441:C:T	4.19428e-08	-1.55415	-3.44535e-10
92923582	chr14:92923582:G:A	1.486e-07	-1.54759e-10	-0.289204
92923887	chr14:92923887:T:C	5.80899e-08	-1.54759e-10	-1.22847
92924432	chr14:92924432:G:A	2.02486e-07	-1.54759e-10	0.0202083
92924460	chr14:92924460:A:G	7.99767e-08	-0.908725	-3.44535e-10
92924977	chr14:92924977:C:T	1.13602e-08	-1.56607	-1.29427
92925032	chr14:92925032:T:A	2.23614e-08	-1.1732	-1.00992
92925145	chr14:92925145:C:T	2.8005e-08	-1.43248	-0.525597
92925485	chr14:92925485:TA:T	9.87766e-09	-1.68563	-1.31456
92925545	chr14:92925545:G:A	3.3793e-08	-0.847354	-0.922852
92925914	chr14:92925914:G:A	5.39527e-08	-1.54759e-10	-1.30235
92925942	chr14:92925942:C:T	9.7749e-09	-1.68919	-1.32145
92925964	chr14:92925964:C:T	7.48801e-08	-1.54759e-10	-0.974572
92926088	chr14:92926088:A:G	2.21148e-08	-1.08929	-1.10492
92926489	chr14:92926489:C:A	1.91036e-08	-1.2331	-1.10748
92926757	chr14:92926757:T:C	1.05302e-07	-0.633624	-3.44535e-10
92926955	chr14:92926955:A:G	1.87086e-08	-1.49603	-0.865443
92927830	chr14:92927830:G:A	3.85422e-08	-1.63871	-3.44535e-10
92927935	chr14:92927935:G:A	1.90607e-08	-1.22861	-1.11422
92928025	chr14:92928025:C:A	7.27339e-08	-1.54759e-10	-1.00365
92928221	chr14:92928221:C:T	5.76346e-08	-1.54759e-10	-1.23634
92928234	chr14:92928234:T:A	3.75614e-08	-0.46356	-1.20092
92928336	chr14:92928336:T:C	9.46351e-09	-1.70101	-1.34201
92928370	chr14:92928370:A:G	4.29503e-08	-1.02558	-0.504834
92928372	chr14:92928372:G:A	6.52129e-08	-1.1128	-3.44535e-10
92928467	chr14:92928467:C:T	1.5723e-07	-1.54759e-10	-0.232748
92928556	chr14:92928556:T:C	7.82552e-08	0.0816329	-1.01212
92928606	chr14:92928606:C:T	8.12245e-08	-1.54759e-10	-0.893243
92928682	chr14:92928682:A:G	1.07239e-08	-1.57318	-1.3448
92928699	chr14:92928699:T:C	1.06466e-08	-1.58001	-1.34521
92928742	chr14:92928742:T:C	1.04804e-08	-1.59719	-1.34377
92929062	chr14:92929062:A:G	1.60968e-08	-1.53897	-0.972868
92929120	chr14:92929120:G:A	3.57837e-08	-1.71297	-3.44535e-10
92929161	chr14:92929161:G:A	1.69725e-07	-1.54759e-10	-0.156278
92929252	chr14:92929252:A:G	7.17845e-08	-1.54759e-10	-1.01679
92929437	chr14:92929437:G:A	7.91558e-08	-1.54759e-10	-0.919043
92930370	chr14:92930370:G:A	5.82421e-08	-1.54759e-10	-1.22585
92930579	chr14:92930579:T:A	8.42739e-08	-1.54759e-10	-0.856388
92931099	chr14:92931099:A:T	5.98749e-08	-1.1982	-3.44535e-10
92931278	chr14:92931278:T:C	9.52365e-08	-1.54759e-10	-0.734098
92931420	chr14:92931420:G:A	5.8304e-08	-1.54759e-10	-1.22479
92931733	chr14:92931733:G:A	3.85168e-08	-0.550056	-1.08931
92931799	chr14:92931799:A:G	1.12794e-08	-1.58482	-1.28266
92931833	chr14:92931833:G:A	6.24691e-08	-1.15579	-3.44535e-10
92931902	chr14:92931902:TG:T	1.01168e-08	-1.6924	-1.28386
92932163	chr14:92932163:AG:A	9.31156e-09	-1.71377	-1.34543
92932203	chr14:92932203:C:T	1.1435e-07	-1.54759e-10	-0.551201
92932325	chr14:92932325:T:C	1.53705e-08	-1.38999	-1.16802
92932382	chr14:92932382:C:G	7.97617e-08	-1.54759e-10	-0.911417
92932504	chr14:92932504:G:A	3.55533e-08	-1.71943	-3.44535e-10
92932556	chr14:92932556:T:C	7.86101e-08	-1.54759e-10	-0.925961
92932705	chr14:92932705:G:A	1.13956e-07	-0.55465	-3.44535e-10
92932824	chr14:92932824:G:A	6.14379e-08	-1.17243	-3.44535e-10
92932884	chr14:92932884:GGCCACGGA:G	7.97617e-08	-1.54759e-10	-0.911417
92932961	chr14:92932961:A:G	3.48164e-08	-0.606325	-1.13405
92933687	chr14:92933687:C:T	5.62583e-08	-1.54759e-10	-1.26051
92934041	chr14:92934041:G:A	8.52638e-08	-1.54759e-10	-0.84471
92934209	chr14:92934209:G:A	3.52727e-08	-0.754207	-0.973143
92934271	chr14:92934271:G:A	9.274e-09	-1.72017	-1.34307
92934446	chr14:92934446:T:C	1.19522e-08	-1.72108	-1.08846
92934516	chr14:92934516:A:G	4.21674e-08	-0.496543	-1.05227
92934532	chr14:92934532:G:A	6.5832e-08	-1.54759e-10	-1.10336
92934534	chr14:92934534:A:G	1.00564e-08	-1.66519	-1.31706
92934729	chr14:92934729:G:A	6.00082e-08	-1.54759e-10	-1.19598
92934833	chr14:92934833:A:G	1.46391e-08	-1.32934	-1.27743
92935158	chr14:92935158:C:T	5.96223e-08	-1.54759e-10	-1.20243
92935312	chr14:92935312:TA:T	5.37094e-08	-1.54759e-10	-1.30687
92935365	chr14:92935365:GTCC:G	5.76571e-08	-1.54759e-10	-1.23595
92936291	chr14:92936291:C:T	5.72818e-08	-1.54759e-10	-1.24248
92936491	chr14:92936491:C:T	3.77064e-08	-1.66063	-3.44535e-10
92936658	chr14:92936658:A:C	1.39099e-08	-1.38337	-1.27449
92936680	chr14:92936680:G:T	5.72085e-08	-1.54759e-10	-1.24376
92936682	chr14:92936682:G:A	7.52558e-08	-1.54759e-10	-0.969568
92937062	chr14:92937062:A:C	2.64699e-08	-0.947515	-1.06694
92937063	chr14:92937063:T:C	1.94629e-08	-1.67966	-0.642292
92937112	chr14:92937112:T:C	6.98905e-08	-1.54759e-10	-1.04353
92937191	chr14:92937191:G:A	6.20232e-08	-1.54759e-10	-1.16295
92937218	chr14:92937218:C:T	2.42014e-08	-1.62039	-0.483659
92937269	chr14:92937269:A:G	5.78136e-08	-1.54759e-10	-1.23324
92937287	chr14:92937287:T:C	1.2864e-08	-1.39626	-1.33977
92937342	chr14:92937342:T:C	5.23154e-08	-1.54759e-10	-1.33317
92937415	chr14:92937415:C:T	3.5761e-08	-1.63532	-0.0782884
92937421	chr14:92937421:G:A	5.32308e-08	-1.54759e-10	-1.31582
92937803	chr14:92937803:C:T	1.18907e-07	0.0589191	-0.571034
92938046	chr14:92938046:G:A	5.61833e-08	-1.54759e-10	-1.26184
92938210	chr14:92938210:A:G	1.43986e-07	-0.320741	-3.44535e-10
92938310	chr14:92938310:T:C	5.27324e-08	-1.54759e-10	-1.32523
92938329	chr14:92938329:T:C	2.37197e-08	-1.58543	-0.538723
92938392	chr14:92938392:C:T	1.86171e-08	-1.15547	-1.21091
92938765	chr14:92938765:G:A	2.12879e-08	-1.61416	-0.618158
92938916	chr14:92938916:T:C	5.32002e-08	-1.54759e-10	-1.3164
92939156	chr14:92939156:CCAGA:C	7.69215e-08	-0.073634	-0.874041
92939218	chr14:92939218:C:T	1.50784e-08	-1.23665	-1.34055
92939299	chr14:92939299:C:T	8.73171e-08	-1.54759e-10	-0.820914
92939304	chr14:92939304:C:T	1.34426e-08	-1.57874	-1.11329
92939331	chr14:92939331:T:C	1.32464e-07	-1.68483	1.28068
92939338	chr14:92939338:C:T	5.6903e-08	-1.54759e-10	-1.24911
92939887	chr14:92939887:T:C	7.87744e-08	-1.69261	0.768739
92940357	chr14:92940357:A:G	4.86863e-08	-1.62538	0.220319
92940609	chr14:92940609:C:T	1.4746e-08	-1.26554	-1.33396
92940717	chr14:92940717:A:G	5.75332e-08	-1.58885	0.35075
92940850	chr14:92940850:T:TA	5.26799e-08	-0.123817	-1.20241
92940903	chr14:92940903:A:G	9.26613e-09	-1.72056	-1.34354
92940956	chr14:92940956:C:A	4.06532e-08	-1.72479	0.139408
92941022	chr14:92941022:C:T	5.60175e-08	-1.54759e-10	-1.2648
92941160	chr14:92941160:C:T	6.21973e-08	-1.54759e-10	-1.16015
92941161	chr14:92941161:G:A	5.83336e-08	-1.54759e-10	-1.22428
92941190	chr14:92941190:G:A	3.07034e-08	-1.60672	-0.259369
92941238	chr14:92941238:T:C	3.25248e-08	-1.67753	-0.130924
92941911	chr14:92941911:G:A	3.5651e-08	-1.71668	-3.44535e-10
92942715	chr14:92942715:AAC:A	3.23301e-08	-0.675709	-1.13875
92942766	chr14:92942766:G:A	4.53316e-08	-1.47646	-3.44535e-10
92942863	chr14:92942863:C:T	3.17017e-08	-0.551747	-1.28234
92942963	chr14:92942963:C:T	7.67863e-08	-1.54759e-10	-0.949434
92943153	chr14:92943153:G:A	5.81413e-08	-1.54759e-10	-1.22759
92943220	chr14:92943220:C:T	3.91661e-08	-1.62265	-3.44535e-10
92943250	chr14:92943250:C:T	1.41878e-08	-1.48799	-1.15009
92943528	chr14:92943528:G:A	1.13394e-07	-1.54759e-10	-0.559593
92943556	chr14:92943556:A:G	1.01589e-07	-1.54759e-10	-0.66953
92944070	chr14:92944070:G:A	2.51198e-08	-0.750925	-1.31588
92944151	chr14:92944151:G:A	1.91492e-08	-1.0508	-1.2874
92944367	chr14:92944367:C:T	2.29247e-08	-0.877667	-1.28058
92944390	chr14:92944390:C:T	7.08045e-08	-1.54759e-10	-1.03054
92944677	chr14:92944677:A:G	5.37328e-08	-1.54759e-10	-1.30644
92944816	chr14:92944816:T:C	4.12165e-08	-1.57162	-3.44535e-10
92944912	chr14:92944912:G:A	9.26196e-08	-1.54759e-10	-0.76196
92945143	chr14:92945143:A:G	1.01486e-07	-1.54759e-10	-0.670543
92945152	chr14:92945152:G:A	3.8156e-08	-1.64878	-3.44535e-10
92945299	chr14:92945299:C:T	5.75253e-08	-1.54759e-10	-1.23824
92945306	chr14:92945306:G:A	5.21333e-08	-1.54759e-10	-1.33666
92945559	chr14:92945559:A:G	4.31331e-08	-1.72253	0.196356
92945573	chr14:92945573:C:T	3.6414e-08	-1.69551	-3.44535e-10
92945594	chr14:92945594:G:C	5.19934e-08	-1.54759e-10	-1.33934
92945702	chr14:92945702:G:A	1.55836e-07	-1.54759e-10	-0.241656
92945757	chr14:92945757:AC:A	8.21652e-08	-1.54759e-10	-0.881729
92946216	chr14:92946216:T:C	5.42463e-08	-1.54759e-10	-1.29693
92946238	chr14:92946238:C:T	5.27035e-08	-1.54759e-10	-1.32578
92946264	chr14:92946264:A:G	3.757e-08	-1.72085	0.0565996
92946398	chr14:92946398:G:A	2.34632e-08	-0.826034	-1.30899
92946717	chr14:92946717:T:A	5.23022e-08	-1.54759e-10	-1.33342
92946842	chr14:92946842:T:C	5.46036e-08	-1.54759e-10	-1.29036
92946916	chr14:92946916:T:C	2.66641e-08	-0.679264	-1.32788
92947183	chr14:92947183:A:C	2.89122e-08	-1.18703	-0.739168
92947340	chr14:92947340:C:T	3.58779e-08	-1.71034	-3.44535e-10
92947343	chr14:92947343:G:A	5.91471e-08	-1.54759e-10	-1.21043
92947376	chr14:92947376:G:A	5.80007e-08	-1.54759e-10	-1.23001
92947404	chr14:92947404:C:T	9.89521e-08	-1.54759e-10	-0.695825
92947623	chr14:92947623:G:A	6.72254e-08	-1.54759e-10	-1.08241
92947900	chr14:92947900:G:A	5.90057e-08	-1.54759e-10	-1.21283
92947917	chr14:92947917:G:A	7.24583e-08	-1.54759e-10	-1.00745
92948122	chr14:92948122:A:G	2.48113e-08	-0.79988	-1.27928
92948512	chr14:92948512:G:GT	3.54748e-08	-0.934229	-0.787409
92949179	chr14:92949179:G:A	3.62046e-08	-1.70127	-3.44535e-10
92949199	chr14:92949199:A:T	1.10413e-07	-1.54759e-10	-0.586234
92949360	chr14:92949360:A:G	1.77172e-07	-1.54759e-10	-0.113339
92949379	chr14:92949379:T:C	2.13862e-08	-1.59661	-0.631106
92949652	chr14:92949652:C:T	8.90048e-08	-1.54759e-10	-0.801771
92949722	chr14:92949722:C:T	2.7832e-08	-0.634923	-1.32935
92949766	chr14:92949766:T:G	6.39026e-08	-1.54759e-10	-1.1331
92949940	chr14:92949940:G:A	6.16406e-08	-0.98432	-0.184821
92949950	chr14:92949950:A:C	7.11824e-08	-1.54759e-10	-1.02522
92950090	chr14:92950090:C:T	9.00341e-08	-1.54759e-10	-0.790272
92950340	chr14:92950340:C:T	6.7235e-08	-1.54759e-10	-1.08227
92950591	chr14:92950591:A:G	1.66427e-08	-1.65832	-0.820168
92950702	chr14:92950702:A:C	9.71926e-08	-1.54759e-10	-0.713766
92950907	chr14:92950907:G:A	5.16647e-08	-1.54759e-10	-1.34569
92951141	chr14:92951141:T:C	6.29424e-08	-1.54759e-10	-1.14824
92951543	chr14:92951543:C:T	1.35286e-08	-1.72075	-0.964905
92951724	chr14:92951724:C:T	3.61726e-08	-1.70216	-3.44535e-10
92951810	chr14:92951810:T:C	1.88589e-08	-1.37083	-0.982643
92952071	chr14:92952071:C:T	1.92207e-07	-1.54759e-10	-0.0318898
92952174	chr14:92952174:C:T	6.46687e-08	-1.54759e-10	-1.12118
92952257	chr14:92952257:A:T	5.75443e-08	-1.54759e-10	-1.23791
92952607	chr14:92952607:T:C	5.18412e-08	-1.41825	0.0759718
92952821	chr14:92952821:G:A	3.61453e-08	-1.70291	-3.44535e-10
92952852	chr14:92952852:GA:G	3.88947e-07	-1.54759e-10	0.672983
92952868	chr14:92952868:A:G	5.16605e-08	-1.54759e-10	-1.34577
92952973	chr14:92952973:G:A	5.4289e-08	-1.54759e-10	-1.29614
92953065	chr14:92953065:G:A	5.41873e-08	-1.54759e-10	-1.29801
92953102	chr14:92953102:C:T	5.21925e-08	-1.54759e-10	-1.33552
92953151	chr14:92953151:C:T	3.58789e-08	-1.71031	-3.44535e-10
92953190	chr14:92953190:T:C	1.20416e-08	-1.46283	-1.33926
92953618	chr14:92953618:T:C	5.51132e-08	-1.54759e-10	-1.28107
92953630	chr14:92953630:G:A	8.84383e-08	-1.54759e-10	-0.808155
92953712	chr14:92953712:C:T	9.35999e-08	-1.54759e-10	-0.751432
92953854	chr14:92953854:A:G	2.48442e-08	-0.761925	-1.31591
92954201	chr14:92954201:G:C	5.18239e-08	-1.54759e-10	-1.34261
92954390	chr14:92954390:A:G	7.46828e-08	-1.54759e-10	-0.977211
92954732	chr14:92954732:C:A	1.47253e-08	-1.33152	-1.26937
92954752	chr14:92954752:CTT:C	1.05149e-08	-1.6362	-1.30147
92955041	chr14:92955041:G:A	5.99067e-08	-1.54759e-10	-1.19767
92955059	chr14:92955059:G:A	5.18324e-08	-1.54759e-10	-1.34245
92955077	chr14:92955077:T:C	7.08422e-08	-1.54759e-10	-1.03001
92955510	chr14:92955510:G:A	9.02735e-08	-1.54759e-10	-0.787617
92955615	chr14:92955615:GCCT:G	9.03786e-08	-1.54759e-10	-0.786453
92955622	chr14:92955622:C:G	9.03786e-08	-1.54759e-10	-0.786453
92955911	chr14:92955911:G:T	1.26476e-08	-1.72207	-1.03093
92956100	chr14:92956100:C:T	8.95803e-08	-1.54759e-10	-0.795325
92956547	chr14:92956547:A:AT	2.28912e-08	-1.32704	-0.832667
92957086	chr14:92957086:A:G	2.68135e-08	-1.57456	-0.42699
92957603	chr14:92957603:C:A	1.44908e-07	-1.54759e-10	-0.31436
92957605	chr14:92957605:C:T	1.44908e-07	-1.54759e-10	-0.31436
92957643	chr14:92957643:C:T	1.54436e-07	-1.54759e-10	-0.250679
92957757	chr14:92957757:T:A	1.02684e-07	-1.54759e-10	-0.658802
92957881	chr14:92957881:C:T	3.76593e-08	-1.66188	-3.44535e-10
92957981	chr14:92957981:G:A	7.01294e-08	-0.669445	-0.370674
92958589	chr14:92958589:T:C	8.06812e-08	-1.54759e-10	-0.899955
92958701	chr14:92958701:T:A	5.24589e-08	-1.54759e-10	-1.33043
92958943	chr14:92958943:T:C	2.109e-08	-0.934101	-1.30756
92959092	chr14:92959092:T:C	1.35128e-07	-1.54759e-10	-0.384238
92959394	chr14:92959394:G:A	9.40546e-09	-1.70332	-1.34585
92959553	chr14:92959553:G:A	4.40775e-08	-1.50451	-3.44535e-10
92959661	chr14:92959661:T:A	1.75685e-08	-1.67974	-0.744615
92959914	chr14:92959914:C:T	9.01989e-08	-1.54759e-10	-0.788443
92960060	chr14:92960060:C:A	2.68054e-08	-0.71764	-1.28422
92960275	chr14:92960275:T:C	1.7478e-08	-1.70065	-0.728868
92960295	chr14:92960295:C:T	3.57975e-08	-1.71258	-3.44535e-10
92960829	chr14:92960829:T:C	1.21527e-08	-1.4665	-1.32641
92961286	chr14:92961286:C:T	6.3844e-08	-1.54759e-10	-1.13402
92961298	chr14:92961298:G:A	5.32433e-08	-1.54759e-10	-1.31559
92962174	chr14:92962174:C:G	1.04177e-07	-1.54759e-10	-0.644367
92962457	chr14:92962457:T:A	1.78133e-08	-1.08195	-1.32856
92962466	chr14:92962466:C:T	1.36045e-07	-1.54759e-10	-0.377476
92962544	chr14:92962544:C:A	5.19409e-08	-1.54759e-10	-1.34035
92962636	chr14:92962636:C:T	6.32674e-08	-1.54759e-10	-1.14309
92962715	chr14:92962715:G:A	2.28171e-07	-0.788029	0.927663
92962922	chr14:92962922:G:A	2.00568e-07	-1.54759e-10	0.0106922
92963173	chr14:92963173:G:A	1.05472e-07	-1.54759e-10	-0.632014
92963324	chr14:92963324:C:T	1.31543e-08	-1.64247	-1.07124
92963652	chr14:92963652:T:A	1.33154e-07	-1.54759e-10	-0.398956
92963658	chr14:92963658:A:G	1.05974e-07	-0.594361	-0.0329011
92963877	chr14:92963877:G:A	5.84189e-08	-1.54759e-10	-1.22282
92964599	chr14:92964599:A:T	3.97633e-08	-1.60752	-3.44535e-10
92965160	chr14:92965160:T:C	1.33343e-07	-1.54759e-10	-0.397537
92965276	chr14:92965276:T:C	1.51689e-07	-1.54759e-10	-0.268631
92965741	chr14:92965741:C:T	5.20138e-08	-1.54759e-10	-1.33895
92965760	chr14:92965760:T:C	1.88817e-08	-1.01864	-1.33363
92965852	chr14:92965852:A:C	9.43814e-09	-1.72547	-1.32023
92966022	chr14:92966022:G:A	5.77977e-08	-1.65624	0.422729
92966262	chr14:92966262:G:A	2.74798e-08	-1.71075	-0.266256
92966291	chr14:92966291:C:T	6.5837e-07	-1.54759e-10	1.19931
92966385	chr14:92966385:A:T	2.85706e-08	-0.649791	-1.28829
92966834	chr14:92966834:C:G	7.55191e-08	-1.54759e-10	-0.966075
92966928	chr14:92966928:G:A	5.55209e-08	-1.54759e-10	-1.2737
92967243	chr14:92967243:G:C	7.06782e-08	-1.54759e-10	-1.03232
92967294	chr14:92967294:C:T	5.1716e-08	-1.54759e-10	-1.34469
92967483	chr14:92967483:C:T	1.21417e-07	-1.54759e-10	-0.491233
92967695	chr14:92967695:T:C	7.44733e-08	-1.54759e-10	-0.98002
92968293	chr14:92968293:T:C	6.3643e-08	-1.13717	-3.44535e-10
92968517	chr14:92968517:T:TC	3.72696e-08	-1.67228	-3.44535e-10
92968845	chr14:92968845:A:T	5.16704e-08	-1.54759e-10	-1.34558
92969041	chr14:92969041:C:A	1.20739e-07	-1.54759e-10	-0.496826
92969107	chr14:92969107:G:A	1.64223e-07	-0.663923	0.474685
92969123	chr14:92969123:C:T	6.7016e-08	-1.54759e-10	-1.08553
92969410	chr14:92969410:G:A	1.14775e-07	-1.54759e-10	-0.547484
92969594	chr14:92969594:T:A	3.75459e-08	-1.6649	-3.44535e-10
92970007	chr14:92970007:G:A	8.46464e-08	-1.54759e-10	-0.851979
92970148	chr14:92970148:T:C	1.38114e-07	-0.778433	0.416052
92970520	chr14:92970520:C:T	5.29347e-08	-1.54759e-10	-1.3214
92970859	chr14:92970859:T:C	1.20804e-07	-1.54759e-10	-0.496295
92971033	chr14:92971033:C:T	1.81237e-07	-1.54759e-10	-0.0906543
92971269	chr14:92971269:G:A	1.71004e-07	-0.702058	0.553285
92971379	chr14:92971379:C:T	5.17128e-08	-1.54759e-10	-1.34475
92971500	chr14:92971500:A:C	6.61232e-08	-1.09894	-3.44535e-10
92971503	chr14:92971503:C:T	4.70878e-08	-1.43845	-3.44535e-10
92971784	chr14:92971784:C:G	5.89993e-08	-1.54759e-10	-1.21294
92971904	chr14:92971904:C:A	3.73886e-08	-1.66909	-3.44535e-10
92972006	chr14:92972006:C:T	9.58531e-09	-1.7246	-1.30563
92972065	chr14:92972065:C:T	1.58401e-07	-0.796769	0.571439
92972158	chr14:92972158:C:T	1.04184e-07	-1.54759e-10	-0.644304
92972472	chr14:92972472:C:T	5.29014e-08	-1.54759e-10	-1.32203
92972476	chr14:92972476:A:C	1.04473e-07	-0.56541	-0.0761219
92972880	chr14:92972880:C:T	1.83121e-08	-1.03812	-1.34478
92972963	chr14:92972963:T:C	8.26516e-08	-1.54759e-10	-0.875827
92973134	chr14:92973134:T:C	1.32681e-07	-1.54759e-10	-0.402514
92973564	chr14:92973564:A:G	1.74959e-07	-0.125908	-3.44535e-10
92973566	chr14:92973566:G:A	1.5357e-07	-0.762037	0.505733
92973619	chr14:92973619:C:T	6.3308e-08	-1.54759e-10	-1.14245
92973747	chr14:92973747:G:A	1.19314e-07	-1.54759e-10	-0.508698
92974227	chr14:92974227:G:T	5.35615e-08	-1.54759e-10	-1.30963
92974234	chr14:92974234:G:A	3.74564e-08	-1.66728	-3.44535e-10
92974304	chr14:92974304:C:T	3.62527e-08	-1.69995	-3.44535e-10
92974792	chr14:92974792:CA:C	3.6337e-08	-0.912902	-0.784721
92974808	chr14:92974808:T:C	7.56487e-08	-0.591786	-0.372575
92974878	chr14:92974878:T:A	1.20182e-07	-1.54759e-10	-0.501455
92975119	chr14:92975119:G:A	5.40238e-08	-1.54759e-10	-1.30104
92975733	chr14:92975733:A:G	8.84134e-08	-1.54759e-10	-0.808437
92976138	chr14:92976138:A:G	5.3532e-08	-1.54759e-10	-1.31018
92976175	chr14:92976175:C:T	8.80118e-08	-1.54759e-10	-0.81299
92976309	chr14:92976309:G:A	8.72573e-08	-1.54759e-10	-0.8216
92976423	chr14:92976423:C:T	9.19224e-07	-1.54759e-10	1.53307
92976538	chr14:92976538:C:T	1.20847e-07	-1.54759e-10	-0.495933
92976773	chr14:92976773:A:G	7.11335e-08	-1.54759e-10	-1.0259
92977091	chr14:92977091:G:A	8.39347e-08	-1.54759e-10	-0.860421
92977126	chr14:92977126:G:A	5.21497e-08	-1.54759e-10	-1.33634
92977505	chr14:92977505:T:C	3.82552e-08	-1.64618	-3.44535e-10
92977687	chr14:92977687:A:T	5.32554e-08	-1.54759e-10	-1.31536
92978170	chr14:92978170:C:A	3.26972e-07	-1.54759e-10	0.499414
92978810	chr14:92978810:C:T	9.24014e-07	1.53827	-3.44535e-10
92978850	chr14:92978850:G:A	5.52063e-08	-1.54759e-10	-1.27938
92979151	chr14:92979151:C:A	5.2673e-08	-1.54759e-10	-1.32636
92979959	chr14:92979959:T:C	1.21646e-07	-1.54759e-10	-0.489345
92980276	chr14:92980276:G:A	6.30715e-08	-1.54759e-10	-1.14619
92980485	chr14:92980485:T:C	1.41194e-07	-1.54759e-10	-0.340324
92980638	chr14:92980638:T:C	1.01375e-06	1.63095	-3.44535e-10
92980647	chr14:92980647:T:C	1.46431e-07	-0.749454	0.445547
92980733	chr14:92980733:T:C	1.44093e-07	-1.54759e-10	-0.319998
92980738	chr14:92980738:C:T	5.62194e-08	-1.54759e-10	-1.2612
92980780	chr14:92980780:A:G	5.26281e-08	-1.54759e-10	-1.32721
92980998	chr14:92980998:G:A	7.26597e-08	-1.54759e-10	-1.00467
92981228	chr14:92981228:C:A	1.71731e-07	-0.714976	0.570446
92981359	chr14:92981359:C:G	5.39098e-08	-1.54759e-10	-1.30315
92981475	chr14:92981475:C:T	3.75322e-08	-1.66526	-3.44535e-10
92982016	chr14:92982016:G:A	5.90711e-08	-1.54759e-10	-1.21172
92982259	chr14:92982259:T:C	1.54036e-07	-1.54759e-10	-0.253278
92982392	chr14:92982392:G:A	2.2579e-07	-0.821722	0.950865
92983311	chr14:92983311:T:C	3.94265e-08	-1.61602	-3.44535e-10
92984032	chr14:92984032:T:C	8.95636e-08	-1.54759e-10	-0.795512
92984048	chr14:92984048:T:C	9.54906e-08	-1.54759e-10	-0.731433
92984366	chr14:92984366:T:A	1.6923e-07	-1.54759e-10	-0.159201
92984517	chr14:92984517:T:G	3.71615e-08	-1.67519	-3.44535e-10
92984805	chr14:92984805:T:C	1.68067e-07	-1.54759e-10	-0.166098
92984937	chr14:92984937:A:G	5.92163e-08	-1.54759e-10	-1.20926
92985419	chr14:92985419:T:C	1.70048e-08	-1.14576	-1.31121
92985921	chr14:92985921:T:TG	8.44723e-08	-1.54759e-10	-0.854037
92985972	chr14:92985972:T:C	7.40109e-08	-1.34148	0.355232
92986019	chr14:92986019:C:T	4.03699e-08	-1.59238	-3.44535e-10
92986342	chr14:92986342:T:C	2.47708e-07	-0.456274	0.678066
92986493	chr14:92986493:A:T	3.14619e-07	-0.0459184	0.50682
92986723	chr14:92986723:T:C	1.35375e-07	-1.54759e-10	-0.38241
92987110	chr14:92987110:G:A	5.16689e-08	-1.54759e-10	-1.3456
92987331	chr14:92987331:T:C	3.77758e-07	-0.0760935	0.719887
92987518	chr14:92987518:G:C	2.8168e-07	-1.54759e-10	0.35031
92987656	chr14:92987656:G:T	5.19938e-08	-1.54759e-10	-1.33934
92987890	chr14:92987890:G:A	1.53442e-08	-1.27095	-1.28878
92987937	chr14:92987937:C:T	1.2155e-07	-1.54759e-10	-0.490136
92988046	chr14:92988046:G:A	1.53943e-08	-1.50271	-1.05375
92988442	chr14:92988442:C:T	4.0173e-08	-1.59727	-3.44535e-10
92988587	chr14:92988587:T:A	3.19002e-08	-1.52138	-0.306473
92988597	chr14:92988597:T:C	1.53738e-08	-1.50386	-1.05394
92988906	chr14:92988906:C:T	6.17847e-08	-1.54759e-10	-1.16681
92989057	chr14:92989057:C:T	3.95343e-08	-1.61329	-3.44535e-10
92989352	chr14:92989352:G:C	1.97292e-08	-1.01743	-1.29093
92989568	chr14:92989568:T:C	3.78298e-08	-1.53392	-0.123445
92989746	chr14:92989746:G:A	1.25981e-07	-1.54759e-10	-0.454331
92990065	chr14:92990065:G:A	2.13051e-08	-1.72165	-0.509867
92990097	chr14:92990097:G:A	5.51678e-08	-1.54759e-10	-1.28008
92990208	chr14:92990208:A:G	4.84343e-08	-0.136538	-1.27371
92990374	chr14:92990374:TAAGGAGCTAG:T	1.04468e-08	-1.67422	-1.26995
92990427	chr14:92990427:T:C	5.45697e-08	-1.54759e-10	-1.29098
92990453	chr14:92990453:A:G	3.86295e-08	-1.63644	-3.44535e-10
92990958	chr14:92990958:T:C	6.87599e-08	-1.54759e-10	-1.05984
92991246	chr14:92991246:TGGGG:T	3.9226e-08	-1.62112	-3.44535e-10
92991406	chr14:92991406:T:C	2.15282e-08	-1.56509	-0.656008
92991438	chr14:92991438:C:G	5.43594e-08	-1.54759e-10	-1.29484
92991681	chr14:92991681:C:G	7.08915e-08	-1.67972	0.650409
92992156	chr14:92992156:G:A	6.71171e-08	-1.54759e-10	-1.08402
92992300	chr14:92992300:T:G	2.80224e-08	-1.55883	-0.398626
92992402	chr14:92992402:G:A	6.95968e-08	-1.54759e-10	-1.04774
92992472	chr14:92992472:G:A	2.48256e-07	-1.54759e-10	0.224001
92992721	chr14:92992721:G:C	3.27365e-07	-1.54759e-10	0.500615
92993022	chr14:92993022:C:T	2.80584e-08	-1.72429	-0.231879
92993102	chr14:92993102:C:G	5.43866e-08	-1.54759e-10	-1.29434
92993268	chr14:92993268:A:G	3.69221e-08	-1.68165	-3.44535e-10
92993472	chr14:92993472:A:G	6.90007e-08	-1.54759e-10	-1.05634
92994136	chr14:92994136:C:G	3.63851e-08	-1.6963	-3.44535e-10
92994252	chr14:92994252:G:C	5.31738e-08	-1.54759e-10	-1.31689
92994341	chr14:92994341:G:C	1.04324e-08	-1.70177	-1.24377
92995078	chr14:92995078:C:T	6.28677e-08	-1.54759e-10	-1.14943
92995694	chr14:92995694:C:A	9.95233e-09	-1.69371	-1.29895
92995869	chr14:92995869:C:T	1.69422e-07	-1.54759e-10	-0.158071
92996290	chr14:92996290:C:A	3.59224e-08	-1.7091	-3.44535e-10
92996754	chr14:92996754:T:A	5.2342e-08	-1.33266	-3.44535e-10
92997148	chr14:92997148:C:T	5.22481e-08	-1.54759e-10	-1.33446
92997214	chr14:92997214:C:T	5.70936e-08	-1.54759e-10	-1.24577
92997300	chr14:92997300:G:A	3.58062e-08	-1.71234	-3.44535e-10
92997311	chr14:92997311:A:C	5.27207e-08	-1.54759e-10	-1.32545
92997535	chr14:92997535:G:A	1.21123e-08	-1.63108	-1.16516
92997730	chr14:92997730:G:A	4.03914e-08	-1.59184	-3.44535e-10
92998310	chr14:92998310:C:T	2.15632e-08	-1.11456	-1.10491
92998831	chr14:92998831:TA:T	5.1844e-08	-1.54759e-10	-1.34222
92999002	chr14:92999002:C:T	1.17068e-07	-1.54759e-10	-0.527708
92999165	chr14:92999165:C:T	0.000583916	4.33218	3.65487
92999215	chr14:92999215:G:A	8.80874e-08	-1.54759e-10	-0.812131
93000081	chr14:93000081:T:C	2.56505e-08	-0.707114	-1.33878
93000829	chr14:93000829:T:G	1.07605e-07	-0.823045	0.211048
93000856	chr14:93000856:A:C	1.71709e-07	-1.54759e-10	-0.144661
93001088	chr14:93001088:T:C	5.5441e-08	-1.54759e-10	-1.27514
93001542	chr14:93001542:T:C	3.57238e-08	-1.71464	-3.44535e-10
93001721	chr14:93001721:C:T	9.66298e-08	-1.54759e-10	-0.719573
93001830	chr14:93001830:C:T	9.79281e-08	-1.54759e-10	-0.706227
93002345	chr14:93002345:A:G	1.24252e-07	-1.54759e-10	-0.468148
93002606	chr14:93002606:C:T	5.16772e-08	-1.54759e-10	-1.34544
93002704	chr14:93002704:C:T	6.37656e-08	-1.54759e-10	-1.13525
93002847	chr14:93002847:C:A	2.07326e-08	-0.925319	-1.33343
93002953	chr14:93002953:G:A	3.56087e-08	-1.71787	-3.44535e-10
93002987	chr14:93002987:C:T	1.0426e-08	-1.709	-1.23716
93003092	chr14:93003092:G:A	1.00714e-07	-1.54759e-10	-0.67818
93003132	chr14:93003132:C:T	5.59069e-08	-1.54759e-10	-1.26677
93003372	chr14:93003372:G:A	3.6164e-08	-1.7024	-3.44535e-10
93003425	chr14:93003425:AT:A	3.55352e-08	-1.71994	-3.44535e-10
93004080	chr14:93004080:G:C	2.47314e-07	-1.54759e-10	0.2202
93004140	chr14:93004140:C:T	5.46249e-08	-1.54759e-10	-1.28997
93004549	chr14:93004549:A:C	5.64131e-08	-1.54759e-10	-1.25776
93004639	chr14:93004639:T:A	5.84709e-08	-1.54759e-10	-1.22193
93004972	chr14:93004972:G:A	2.83259e-08	-0.910209	-1.03648
93005215	chr14:93005215:T:C	5.27936e-08	-1.54759e-10	-1.32407
93005674	chr14:93005674:C:T	3.54695e-08	-1.72179	-3.44535e-10
93005849	chr14:93005849:G:A	4.49893e-08	-1.48404	-3.44535e-10
93005870	chr14:93005870:G:A	9.37917e-09	-1.70643	-1.34554
93005967	chr14:93005967:C:T	2.66433e-08	-0.805095	-1.20283
93006069	chr14:93006069:A:G	2.64437e-08	-0.786988	-1.22846
93006706	chr14:93006706:A:C	5.70218e-08	-1.54759e-10	-1.24703
93006992	chr14:93006992:C:T	3.15557e-08	-0.767413	-1.07129
93007075	chr14:93007075:AGGGGTC:A	5.17135e-08	-1.54759e-10	-1.34474
93007110	chr14:93007110:A:G	5.44187e-08	-1.54759e-10	-1.29375
93007158	chr14:93007158:C:T	5.86621e-08	-1.54759e-10	-1.21867
93008391	chr14:93008391:GGA:G	6.10306e-08	-0.752146	-0.426939
93009149	chr14:93009149:C:T	1.05083e-08	-1.69561	-1.24269
93009473	chr14:93009473:C:T	3.00314e-08	-0.822009	-1.06621
93009507	chr14:93009507:C:T	3.55204e-08	-1.72035	-3.44535e-10
93010161	chr14:93010161:G:A	2.89907e-08	-0.854944	-1.06854
93010195	chr14:93010195:C:T	1.11212e-07	-1.54759e-10	-0.579026
93010769	chr14:93010769:G:A	2.26936e-08	-0.904792	-1.26359
93011139	chr14:93011139:G:A	5.35239e-08	-1.54759e-10	-1.31033
93011331	chr14:93011331:C:T	1.19595e-08	-1.57719	-1.23175
93011576	chr14:93011576:C:A	3.56305e-08	-1.71726	-3.44535e-10
93011634	chr14:93011634:G:C	2.52462e-08	-0.734252	-1.32753
93012132	chr14:93012132:A:C	2.39338e-08	-0.816878	-1.29829
93012224	chr14:93012224:G:A	5.19014e-07	-1.54759e-10	0.96147
93012263	chr14:93012263:C:T	1.11719e-07	-1.54759e-10	-0.574471
93012477	chr14:93012477:C:T	1.20928e-08	-1.67957	-1.11829
93012591	chr14:93012591:T:C	8.33482e-08	-1.54759e-10	-0.867433
93013126	chr14:93013126:G:A	3.57433e-08	-1.7141	-3.44535e-10
93013301	chr14:93013301:A:C	1.72128e-08	-1.15097	-1.29384
93013740	chr14:93013740:A:C	2.04407e-08	-0.969018	-1.30392
93014313	chr14:93014313:C:T	5.37588e-08	-1.54759e-10	-1.30595
93014741	chr14:93014741:AGCT:A	1.36168e-08	-1.3777	-1.30145
93014929	chr14:93014929:C:T	5.34405e-08	-1.54759e-10	-1.31189
93015149	chr14:93015149:G:T	8.74648e-08	-1.54759e-10	-0.819224
93015269	chr14:93015269:C:A	1.02681e-07	-1.54759e-10	-0.658829
93015279	chr14:93015279:A:G	7.87165e-08	-1.54759e-10	-0.924608
93015342	chr14:93015342:G:C	3.81289e-08	-1.64949	-3.44535e-10
93015458	chr14:93015458:T:C	5.55243e-08	-1.54759e-10	-1.27364
93015493	chr14:93015493:T:C	8.44301e-08	-1.54759e-10	-0.854537
93015756	chr14:93015756:G:A	2.25044e-08	-0.882331	-1.29442
93015826	chr14:93015826:C:T	9.56334e-08	-1.54759e-10	-0.729938
93015866	chr14:93015866:T:C	2.14341e-08	-0.96944	-1.25604
93015953	chr14:93015953:A:G	2.34404e-08	-0.85588	-1.28012
93015978	chr14:93015978:T:C	2.61039e-08	-1.08907	-0.939306
93016049	chr14:93016049:T:G	5.17952e-08	-1.54759e-10	-1.34316
93016105	chr14:93016105:G:A	2.10608e-08	-0.949829	-1.29322
93016140	chr14:93016140:G:A	3.58075e-08	-1.7123	-3.44535e-10
93016283	chr14:93016283:A:G	6.51726e-08	-1.54759e-10	-1.11342
93016364	chr14:93016364:A:G	3.17866e-08	-0.914958	-0.916458
93016477	chr14:93016477:C:T	9.85291e-07	1.60248	-3.44535e-10
93017218	chr14:93017218:A:G	5.8145e-08	-1.54759e-10	-1.22752
93017934	chr14:93017934:T:C	5.52136e-08	-1.54759e-10	-1.27925
93018282	chr14:93018282:C:T	3.00878e-08	-0.940827	-0.945515
93018544	chr14:93018544:T:C	5.89731e-08	-1.54759e-10	-1.21338
93018625	chr14:93018625:T:C	3.31204e-08	-0.908702	-0.88161
93018747	chr14:93018747:G:A	3.54975e-08	-1.721	-3.44535e-10
93019017	chr14:93019017:T:A	8.74524e-08	-1.54759e-10	-0.819366
93019021	chr14:93019021:C:T	1.07959e-08	-1.72311	-1.18818
93019282	chr14:93019282:C:A	1.14063e-07	0.62662	-1.18033
93019444	chr14:93019444:C:G	8.06155e-08	-0.90077	-3.44535e-10
93019577	chr14:93019577:G:A	6.82774e-08	-1.10012	0.0332361
93019693	chr14:93019693:C:T	2.8991e-07	0.379109	-3.44535e-10
93019920	chr14:93019920:A:G	1.28543e-08	-1.72557	-1.01121
93020753	chr14:93020753:A:G	1.08313e-08	-1.72217	-1.18584
93020779	chr14:93020779:G:A	5.03367e-08	-1.37173	-3.44535e-10
93020824	chr14:93020824:C:T	1.19515e-08	-1.71788	-1.09172
93020839	chr14:93020839:A:G	1.10066e-08	-1.72388	-1.16808
93020918	chr14:93020918:C:T	5.24962e-08	-1.54759e-10	-1.32972
93021336	chr14:93021336:T:C	5.56695e-08	-1.54759e-10	-1.27103
93021355	chr14:93021355:G:A	1.13164e-08	-1.72208	-1.14213
93021414	chr14:93021414:A:C	8.36606e-08	-1.54759e-10	-0.863693
93021549	chr14:93021549:T:C	8.67217e-08	-0.475265	-0.352492
93021624	chr14:93021624:AC:A	1.0873e-08	-1.72274	-1.18144
93021867	chr14:93021867:T:C	8.24301e-07	-1.54759e-10	1.42408
93022166	chr14:93022166:C:T	1.19432e-08	-1.51764	-1.29266
93022629	chr14:93022629:AG:A	8.39957e-08	-1.54759e-10	-0.859696
93022873	chr14:93022873:A:T	1.11311e-08	-1.72293	-1.15778
93022918	chr14:93022918:A:G	9.98585e-09	-1.72512	-1.26417
93023875	chr14:93023875:T:A	5.17472e-08	-1.54759e-10	-1.34409
93023923	chr14:93023923:G:A	5.19506e-08	-1.54759e-10	-1.34017
93023969	chr14:93023969:G:A	1.11689e-08	-1.7254	-1.15192
93024135	chr14:93024135:C:A	1.12442e-08	-1.72487	-1.14573
93024138	chr14:93024138:G:GT	1.12769e-08	-1.72485	-1.14286
93024213	chr14:93024213:G:A	5.61954e-08	-1.54759e-10	-1.26163
93024260	chr14:93024260:C:A	9.72811e-09	-1.71803	-1.29741
93024397	chr14:93024397:C:T	1.28571e-07	-0.021335	-0.412647
93024465	chr14:93024465:A:G	1.13709e-08	-1.72262	-1.13679
93024688	chr14:93024688:T:C	7.29652e-08	-1.54759e-10	-1.00048
93025192	chr14:93025192:C:CA	8.50808e-08	-1.54759e-10	-0.84686
93025231	chr14:93025231:G:A	6.80368e-08	-1.54759e-10	-1.07041
93025556	chr14:93025556:T:C	3.83802e-08	-1.64292	-3.44535e-10
93025884	chr14:93025884:T:C	1.25625e-08	-1.72339	-1.03635
93025943	chr14:93025943:C:T	5.96312e-08	-1.54759e-10	-1.20228
93026052	chr14:93026052:C:T	1.21503e-08	-1.67064	-1.12246
93026317	chr14:93026317:C:T	1.11515e-08	-1.67546	-1.20343
93026379	chr14:93026379:T:C	1.10155e-08	-1.6283	-1.26286
93026392	chr14:93026392:A:T	1.10615e-08	-1.68356	-1.20343
93026547	chr14:93026547:G:A	6.02412e-08	-1.54759e-10	-1.1921
93026749	chr14:93026749:T:C	1.83417e-08	-1.62322	-0.758069
93026751	chr14:93026751:G:T	5.93058e-08	-1.54759e-10	-1.20775
93026774	chr14:93026774:AGAGAACGGG:A	5.29492e-08	-1.54759e-10	-1.32113
93026803	chr14:93026803:G:A	1.10728e-08	-1.68226	-1.20372
93027086	chr14:93027086:G:A	1.10289e-08	-1.68572	-1.20422
93027110	chr14:93027110:GCA:G	6.80011e-08	-1.54759e-10	-1.07094
93027218	chr14:93027218:A:G	1.11694e-08	-1.67734	-1.19994
93027425	chr14:93027425:A:G	3.698e-08	-1.68008	-3.44535e-10
93027460	chr14:93027460:A:G	9.97792e-09	-1.67923	-1.31086
93027612	chr14:93027612:G:A	7.20461e-08	-1.54759e-10	-1.01315
93027685	chr14:93027685:G:A	1.02593e-07	0.0390141	-0.698709
93028013	chr14:93028013:C:T	1.10591e-08	-1.66733	-1.21988
93028145	chr14:93028145:G:A	1.10225e-08	-1.67065	-1.21988
93028155	chr14:93028155:G:A	0.00934992	10.5624	0.198023
93028330	chr14:93028330:A:G	1.03621e-08	-1.67209	-1.28021
93028684	chr14:93028684:A:G	6.03392e-08	-1.54759e-10	-1.19048
93028921	chr14:93028921:C:T	6.58749e-08	-1.54759e-10	-1.1027
93028994	chr14:93028994:C:T	1.1199e-08	-1.66464	-1.21
93029231	chr14:93029231:G:A	7.82425e-08	-1.54759e-10	-0.930648
93029286	chr14:93029286:C:G	1.41624e-06	-1.54759e-10	1.9653
93029495	chr14:93029495:C:CAAGG	6.45342e-08	-1.54759e-10	-1.12327
93029783	chr14:93029783:T:C	5.59596e-07	-1.54759e-10	1.03675
93029932	chr14:93029932:A:T	1.09934e-08	-1.67436	-1.2188
93030185	chr14:93030185:G:A	1.07431e-07	-1.54759e-10	-0.613612
93030528	chr14:93030528:A:G	1.20042e-07	0.814463	-1.31708
93030619	chr14:93030619:T:C	1.23859e-07	-1.54759e-10	-0.47132
93030640	chr14:93030640:C:T	4.2567e-08	-1.53938	-3.44535e-10
93030664	chr14:93030664:A:G	9.2015e-07	-1.54759e-10	1.53408
93030685	chr14:93030685:C:T	1.11636e-07	-1.54759e-10	-0.575215
93030766	chr14:93030766:G:A	1.36493e-08	-1.51476	-1.16201
93031209	chr14:93031209:T:C	1.60196e-06	-1.54759e-10	2.08852
93031315	chr14:93031315:T:C	1.12954e-08	-1.69044	-1.17563
93031743	chr14:93031743:A:G	1.19456e-08	-1.66584	-1.14425
93031804	chr14:93031804:T:C	6.51263e-08	-0.359341	-0.75479
93031885	chr14:93031885:T:C	7.19277e-08	-0.312899	-0.7019
93032028	chr14:93032028:C:G	6.72351e-08	-1.54759e-10	-1.08227
93032030	chr14:93032030:G:A	1.01373e-07	0.0298563	-0.701508
93032085	chr14:93032085:C:CA	5.25114e-08	-1.54759e-10	-1.32943
93032384	chr14:93032384:A:T	1.05743e-08	-1.6856	-1.24643
93032415	chr14:93032415:T:A	1.06025e-08	-1.67894	-1.25043
93032736	chr14:93032736:C:T	3.04318e-08	-1.59301	-0.281965
93033117	chr14:93033117:G:A	6.78694e-08	-1.54759e-10	-1.07288
93033164	chr14:93033164:T:C	3.68721e-08	-1.68301	-3.44535e-10
93033423	chr14:93033423:A:G	1.03287e-08	-1.68497	-1.27056
93033900	chr14:93033900:A:G	1.03108e-08	-1.68684	-1.27042
93034393	chr14:93034393:C:G	1.03594e-08	-1.681	-1.27156
93034426	chr14:93034426:G:A	7.83733e-08	-0.928978	-3.44535e-10
93034529	chr14:93034529:A:C	1.02345e-08	-1.68253	-1.28217
93034674	chr14:93034674:C:T	5.17686e-08	-1.54759e-10	-1.34368
93034681	chr14:93034681:A:G	0.0349024	12.4544	-0.376799
93034722	chr14:93034722:A:C	1.02827e-08	-1.68959	-1.27041
93034785	chr14:93034785:G:A	7.09002e-08	-1.54759e-10	-1.02919
93035380	chr14:93035380:C:T	9.93489e-09	-1.68497	-1.30943
93035679	chr14:93035679:A:G	1.03366e-08	-1.6851	-1.26966
93035793	chr14:93035793:C:T	1.03521e-08	-1.68332	-1.26996
93035877	chr14:93035877:G:A	3.70798e-08	-1.67739	-3.44535e-10
93036616	chr14:93036616:C:T	3.71512e-08	-1.67546	-3.44535e-10
93036709	chr14:93036709:C:T	1.03452e-08	-1.68398	-1.26996
93037041	chr14:93037041:T:C	0.000664622	8.89919	-0.782674
93037160	chr14:93037160:A:G	6.4645e-08	0.180762	-1.30231
93037194	chr14:93037194:C:T	9.43184e-08	-1.54759e-10	-0.743784
93037890	chr14:93037890:T:G	1.04458e-08	-1.67431	-1.26996
93038173	chr14:93038173:T:G	6.49993e-08	-1.54759e-10	-1.11608
93038437	chr14:93038437:C:T	6.30317e-08	-1.54759e-10	-1.14682
93038522	chr14:93038522:T:G	1.08113e-08	-1.66801	-1.24186
93038778	chr14:93038778:C:T	6.03113e-08	-1.54759e-10	-1.19094
93039115	chr14:93039115:T:C	1.05805e-08	-1.67998	-1.25146
93039445	chr14:93039445:T:C	8.84964e-08	0.326518	-1.13402
93039603	chr14:93039603:G:A	1.04462e-08	-1.6871	-1.25711
93040291	chr14:93040291:A:G	1.01503e-08	-1.67493	-1.29802
93040461	chr14:93040461:A:C	6.68505e-08	0.217872	-1.30587
93040809	chr14:93040809:A:C	3.54917e-08	-1.72116	-3.44535e-10
93040852	chr14:93040852:T:C	0.000873764	8.80556	-0.415456
93040945	chr14:93040945:C:T	6.54252e-08	-1.54759e-10	-1.10955
93041262	chr14:93041262:T:C	1.0813e-08	-1.65945	-1.25026
93041497	chr14:93041497:T:A	1.07292e-08	-1.66758	-1.2499
93042088	chr14:93042088:C:T	6.38814e-08	-1.54759e-10	-1.13343
93042411	chr14:93042411:A:G	1.06536e-08	-1.67476	-1.2498
93042520	chr14:93042520:G:A	1.07967e-08	-1.66937	-1.24185
93042658	chr14:93042658:G:A	4.67085e-08	-1.44653	-3.44535e-10
93042778	chr14:93042778:G:C	5.69684e-08	-1.54759e-10	-1.24796
93042836	chr14:93042836:G:A	1.16764e-08	-1.65559	-1.1773
93042887	chr14:93042887:G:A	5.20101e-08	-1.54759e-10	-1.33902
93043143	chr14:93043143:GT:G	1.02384e-08	-1.71231	-1.25201
93043284	chr14:93043284:CCA:C	1.02801e-08	-1.71419	-1.24606
93043447	chr14:93043447:CA:C	1.17929e-07	-1.54759e-10	-0.520381
93043778	chr14:93043778:T:C	2.07658e-08	-1.40594	-0.85121
93043826	chr14:93043826:CA:C	1.1101e-07	-1.54759e-10	-0.580842
93043921	chr14:93043921:G:A	1.33618e-08	-1.69753	-1.00052
93044034	chr14:93044034:T:C	0.237365	13.1137	0.880975
93044186	chr14:93044186:G:A	4.96402e-07	-0.11854	1.03547
93044200	chr14:93044200:C:T	1.60045e-08	-1.20271	-1.31488
93044347	chr14:93044347:CT:C	4.2851e-07	-0.000484237	0.770336
93044458	chr14:93044458:C:T	6.4917e-08	-1.54759e-10	-1.11735
93044586	chr14:93044586:C:G	1.58412e-08	-1.26174	-1.26611
93044663	chr14:93044663:T:C	6.47141e-08	-1.54759e-10	-1.12048
93045241	chr14:93045241:C:T	1.13771e-07	-1.54759e-10	-0.556273
93045296	chr14:93045296:G:A	0.549625	12.7678	2.06652
93045535	chr14:93045535:C:T	5.60301e-08	-1.54759e-10	-1.26457
93045686	chr14:93045686:C:T	8.72114e-07	-1.54759e-10	1.48046
93045926	chr14:93045926:C:T	1.8368e-08	-1.50303	-0.876816
93046185	chr14:93046185:T:C	5.5995e-08	0.0198753	-1.28507
93046796	chr14:93046796:A:G	2.45835e-08	-0.779881	-1.3085
93047616	chr14:93047616:G:A	1.915e-07	-1.54759e-10	-0.0355724
93047643	chr14:93047643:A:T	1.3956e-07	-1.54759e-10	-0.351965
93048348	chr14:93048348:C:A	5.22866e-08	-1.54759e-10	-1.33372
93048379	chr14:93048379:G:A	1.40179e-07	-1.54759e-10	-0.347541
93048380	chr14:93048380:G:A	6.04238e-08	-1.54759e-10	-1.18908
93048535	chr14:93048535:A:G	5.23565e-08	-0.0121778	-1.32021
93048537	chr14:93048537:G:A	8.51586e-06	3.80317	-0.0439411
93048730	chr14:93048730:C:T	3.16639e-08	-0.853296	-0.981986
93048927	chr14:93048927:C:T	3.59288e-08	-1.70892	-3.44535e-10
93048930	chr14:93048930:C:T	9.85591e-08	-1.54759e-10	-0.699804
93049256	chr14:93049256:T:G	6.76503e-08	-1.54759e-10	-1.07611
93049911	chr14:93049911:G:A	1.36193e-07	-1.54759e-10	-0.376387
93050053	chr14:93050053:T:G	0.0926435	12.5646	0.489211
93050099	chr14:93050099:G:A	5.3609e-08	-1.54759e-10	-1.30874
93050120	chr14:93050120:T:C	0.053607	12.414	0.0927461
93050428	chr14:93050428:G:A	1.37712e-07	-1.54759e-10	-0.365298
93050796	chr14:93050796:A:G	5.36373e-08	-1.54759e-10	-1.30822
93050920	chr14:93050920:C:T	1.58668e-05	4.6437	-0.262179
93051023	chr14:93051023:G:A	2.1532e-07	-1.54759e-10	0.0816642
93051196	chr14:93051196:C:T	3.54953e-08	-1.72106	-3.44535e-10
93051396	chr14:93051396:G:A	6.94544e-08	-1.54759e-10	-1.04979
93052058	chr14:93052058:G:A	3.05671e-08	-0.679084	-1.19145
93052200	chr14:93052200:A:G	5.16756e-08	-1.54759e-10	-1.34548
93052442	chr14:93052442:A:G	7.97972e-08	-1.54759e-10	-0.910973
93052536	chr14:93052536:C:T	2.53072e-08	-0.763663	-1.29571
93052658	chr14:93052658:G:A	6.89859e-08	-1.54759e-10	-1.05656
93052753	chr14:93052753:C:G	5.83031e-07	1.72609	-0.648311
93052891	chr14:93052891:C:A	8.61694e-08	-1.54759e-10	-0.834146
93053334	chr14:93053334:C:A	2.33286e-08	-0.81405	-1.32673
93053402	chr14:93053402:G:A	1.81028e-07	0.182772	-0.274583
93053423	chr14:93053423:G:A	8.35898e-08	-1.54759e-10	-0.864539
93053699	chr14:93053699:G:A	5.38537e-08	-1.54759e-10	-1.30419
93053889	chr14:93053889:C:T	5.17212e-08	-1.54759e-10	-1.34459
93054004	chr14:93054004:G:A	5.91625e-08	-1.54759e-10	-1.21017
93054210	chr14:93054210:C:T	5.62678e-08	-1.54759e-10	-1.26034
93054211	chr14:93054211:G:A	3.7916e-08	-1.65509	-3.44535e-10
93054212	chr14:93054212:T:A	5.5598e-08	-1.54759e-10	-1.27231
93054466	chr14:93054466:C:T	8.72247e-08	-1.54759e-10	-0.821973
93055222	chr14:93055222:G:A	3.60849e-08	-1.70459	-3.44535e-10
93055280	chr14:93055280:C:T	3.53656e-08	-1.72472	-3.44535e-10
93055326	chr14:93055326:A:G	8.00711e-08	-1.54759e-10	-0.907545
93055388	chr14:93055388:A:T	7.26941e-08	-1.54759e-10	-1.0042
93055573	chr14:93055573:C:T	8.33866e-08	-1.54759e-10	-0.866973
93055585	chr14:93055585:A:G	8.10497e-08	-1.54759e-10	-0.895398
93055966	chr14:93055966:T:A	6.95326e-08	-1.54759e-10	-1.04867
93056008	chr14:93056008:C:T	8.79561e-08	-1.54759e-10	-0.813623
93056030	chr14:93056030:T:C	5.21897e-08	-1.54759e-10	-1.33557
93056186	chr14:93056186:G:A	1.34622e-07	-0.387989	-3.44535e-10
93056240	chr14:93056240:G:A	1.21551e-06	3.09717	-1.28471
93056271	chr14:93056271:C:T	5.81827e-08	-1.54759e-10	-1.22687
93056359	chr14:93056359:T:C	1.41936e-07	-1.54759e-10	-0.335082
93056475	chr14:93056475:A:G	0.00123757	8.22168	0.516517
93056715	chr14:93056715:G:A	0.00125428	8.21873	0.532886
93056724	chr14:93056724:G:GC	6.78526e-08	-1.54759e-10	-1.07312
93056907	chr14:93056907:G:A	9.97066e-08	-1.54759e-10	-0.688228
93057166	chr14:93057166:G:A	8.1537e-08	-1.54759e-10	-0.889403
93057198	chr14:93057198:G:A	5.27113e-08	-1.54759e-10	-1.32563
93057232	chr14:93057232:C:T	2.52419e-08	-1.04966	-1.01229
93057549	chr14:93057549:C:T	0.0012072	9.29637	-0.583014
93057554	chr14:93057554:G:A	6.1535e-08	-1.54759e-10	-1.17085
93057559	chr14:93057559:C:T	1.22617e-07	-1.54759e-10	-0.481396
93057674	chr14:93057674:C:T	3.53398e-08	-1.72545	-3.44535e-10
93058364	chr14:93058364:C:T	1.00201e-07	-1.54759e-10	-0.683281
93060402	chr14:93060402:A:G	7.60193e-08	-1.54759e-10	-0.959474
93060413	chr14:93060413:T:C	5.20278e-08	-1.54759e-10	-1.33868
93060893	chr14:93060893:T:C	1.45177e-07	-1.54759e-10	-0.31251
93061279	chr14:93061279:G:A	5.18059e-08	-1.54759e-10	-1.34296
93061457	chr14:93061457:T:C	3.26599e-08	-1.17926	-0.625054
93061517	chr14:93061517:G:A	9.90331e-08	-1.54759e-10	-0.695006
93061769	chr14:93061769:T:C	3.05489e-07	1.16208	-0.730628
93061915	chr14:93061915:G:A	1.72366e-07	-1.54759e-10	-0.140839
93061974	chr14:93061974:C:T	4.46823e-07	1.38976	-0.578061
93061989	chr14:93061989:T:C	3.87757e-08	-1.63267	-3.44535e-10
93062088	chr14:93062088:C:T	9.82216e-09	-1.72531	-1.28051
93062414	chr14:93062414:A:G	3.98078e-07	1.25629	-0.560105
93062457	chr14:93062457:T:G	1.02839e-08	-1.72321	-1.23667
93062643	chr14:93062643:TCAGAACATCATGCAGGA:T	7.95648e-08	-1.54759e-10	-0.913889
93062668	chr14:93062668:C:T	7.49483e-08	-1.54759e-10	-0.973662
93062669	chr14:93062669:A:T	7.406e-08	-1.54759e-10	-0.985584
93062721	chr14:93062721:G:A	1.39141e-08	-1.66808	-0.98948
93062868	chr14:93062868:A:C	3.53225e-07	1.17936	-0.602711
93063352	chr14:93063352:C:G	7.88211e-08	-1.54759e-10	-0.92328
93063580	chr14:93063580:C:T	5.39395e-08	-1.54759e-10	-1.3026
93063899	chr14:93063899:G:A	7.96118e-08	-1.54759e-10	-0.913298
93064139	chr14:93064139:C:T	3.60101e-08	-1.70666	-3.44535e-10
93064280	chr14:93064280:C:T	1.33742e-07	-1.54759e-10	-0.394544
93065669	chr14:93065669:T:C	1.74032e-08	-1.35962	-1.07418
93065748	chr14:93065748:G:A	5.29403e-08	-1.54759e-10	-1.3213
93066034	chr14:93066034:T:C	5.21591e-08	-1.54759e-10	-1.33616
93066039	chr14:93066039:A:C	6.37592e-07	-1.54759e-10	1.16724
93066333	chr14:93066333:T:G	0.000659019	8.29295	-0.184903
93066335	chr14:93066335:T:G	0.00156648	9.30373	-0.329852
93066344	chr14:93066344:G:GC	6.9892e-08	-1.54759e-10	-1.04351
93066861	chr14:93066861:A:G	7.50209e-08	-1.54759e-10	-0.972694
93067220	chr14:93067220:G:A	5.32432e-08	-1.54759e-10	-1.31559
93067959	chr14:93067959:G:A	5.61559e-08	-1.54759e-10	-1.26233
93068082	chr14:93068082:G:A	6.29337e-08	-1.54759e-10	-1.14838
93068967	chr14:93068967:C:T	5.40166e-08	-1.54759e-10	-1.30117
93069077	chr14:93069077:C:G	5.16582e-08	-1.54759e-10	-1.34581
93070367	chr14:93070367:G:A	5.25502e-08	-1.54759e-10	-1.32869
93070455	chr14:93070455:T:C	2.79835e-08	-0.944373	-1.01447
93070462	chr14:93070462:C:T	6.18523e-08	-1.54759e-10	-1.16571
93070624	chr14:93070624:C:T	5.35068e-08	-1.54759e-10	-1.31065
93071694	chr14:93071694:T:C	7.50866e-08	-1.54759e-10	-0.971818
93071827	chr14:93071827:A:T	1.99331e-07	-1.54759e-10	0.00450422
93072067	chr14:93072067:G:A	8.73248e-08	-1.54759e-10	-0.820826
93072214	chr14:93072214:A:G	1.96219e-07	-1.54759e-10	-0.0112314
93072611	chr14:93072611:T:C	3.38575e-08	-0.859622	-0.90868
93072718	chr14:93072718:G:A	0.0052183	10.0071	0.170121
93072950	chr14:93072950:G:A	1.4068e-07	-1.54759e-10	-0.34397
93073117	chr14:93073117:T:C	8.68514e-08	-1.54759e-10	-0.826262
93073248	chr14:93073248:C:A	1.38854e-07	-1.54759e-10	-0.357041
93074316	chr14:93074316:C:T	3.77088e-08	-1.66057	-3.44535e-10
93074650	chr14:93074650:G:A	5.23806e-08	-1.54759e-10	-1.33193
93075725	chr14:93075725:C:T	1.47148e-07	-1.54759e-10	-0.29902
93076336	chr14:93076336:A:G	0.000336434	8.73143	-1.29573
93076339	chr14:93076339:C:A	3.53403e-08	-1.72544	-3.44535e-10
93076501	chr14:93076501:C:T	5.80839e-08	-1.54759e-10	-1.22857
93076806	chr14:93076806:C:T	5.16664e-08	-1.54759e-10	-1.34565
93076865	chr14:93076865:C:T	0.00153563	9.18945	-0.235456
93077160	chr14:93077160:T:C	3.57655e-08	-1.71348	-3.44535e-10
93077311	chr14:93077311:C:T	6.76523e-08	-1.07608	-3.44535e-10
93077404	chr14:93077404:G:A	5.25443e-08	-1.54759e-10	-1.3288
93077458	chr14:93077458:C:T	5.16613e-08	-1.54759e-10	-1.34575
93077791	chr14:93077791:C:T	7.97147e-08	-1.54759e-10	-0.912007
93077829	chr14:93077829:C:T	1.40429e-08	-1.34223	-1.30612
93078048	chr14:93078048:TATG:T	5.17566e-08	-1.54759e-10	-1.34391
93079535	chr14:93079535:A:G	3.57808e-08	-1.71305	-3.44535e-10
93079608	chr14:93079608:C:T	2.21993e-07	-1.54759e-10	0.112183
93079694	chr14:93079694:C:T	2.73151e-07	-1.54759e-10	0.319563
93080297	chr14:93080297:G:A	3.5363e-08	-1.7248	-3.44535e-10
93080370	chr14:93080370:A:G	5.18079e-08	-1.54759e-10	-1.34292
93080862	chr14:93080862:G:A	5.97349e-08	-1.54759e-10	-1.20055
93080955	chr14:93080955:T:C	7.881e-05	7.32193	-1.33759
93081251	chr14:93081251:T:C	3.55128e-08	-1.72057	-3.44535e-10
93082381	chr14:93082381:G:A	3.53461e-08	-1.72527	-3.44535e-10
93082393	chr14:93082393:A:G	2.14019e-08	-1.04264	-1.18434
93082447	chr14:93082447:CT:C	5.18696e-08	-1.54759e-10	-1.34173
93082728	chr14:93082728:A:G	0.000109831	7.66209	-1.34585
93082767	chr14:93082767:T:C	0.00490019	9.59328	0.521039
93082896	chr14:93082896:C:T	0.000346596	8.76629	-1.30084
93082907	chr14:93082907:G:A	6.65236e-08	-1.54759e-10	-1.0929
93083151	chr14:93083151:C:T	8.90188e-08	-1.54759e-10	-0.801613
93083257	chr14:93083257:G:A	5.26659e-08	-1.54759e-10	-1.32649
93083664	chr14:93083664:G:A	5.29975e-06	3.44223	-0.157277
93083740	chr14:93083740:G:A	9.02484e-08	-1.54759e-10	-0.787895
93083748	chr14:93083748:G:A	3.93741e-08	-1.67031	0.0529553
93084341	chr14:93084341:G:T	3.53496e-08	-1.72517	-3.44535e-10
93084721	chr14:93084721:C:T	3.53951e-08	-1.72389	-3.44535e-10
93084860	chr14:93084860:C:T	0.00155208	9.52814	-0.563489
93085106	chr14:93085106:G:A	3.53381e-08	-1.7255	-3.44535e-10
93085365	chr14:93085365:C:T	5.67311e-08	-1.54759e-10	-1.25214
93085551	chr14:93085551:C:T	8.38008e-08	-1.54759e-10	-0.862018
93085867	chr14:93085867:C:T	7.42407e-08	-1.54759e-10	-0.983148
93085953	chr14:93085953:G:C	1.08296e-08	-1.72547	-1.18271
93086274	chr14:93086274:C:T	1.03833e-08	-1.66973	-1.28054
93086596	chr14:93086596:A:ACATG	6.75892e-07	-1.54759e-10	1.22557
93086841	chr14:93086841:C:A	3.16728e-07	-1.54759e-10	0.467584
93087371	chr14:93087371:A:G	1.50654e-08	-1.59582	-0.982243
93087873	chr14:93087873:G:A	1.57003e-07	-1.29983	1.06563
93087896	chr14:93087896:C:T	8.44442e-07	-1.49437	2.94259
93087981	chr14:93087981:G:A	9.66901e-08	-1.54759e-10	-0.71895
93088074	chr14:93088074:C:T	1.57407e-07	-1.42154	1.18991
93088163	chr14:93088163:C:T	3.21543e-07	-1.49601	1.97868
93088316	chr14:93088316:A:C	6.93334e-08	-1.54759e-10	-1.05153
93088486	chr14:93088486:G:A	3.34397e-07	-1.54759e-10	0.521869
93088789	chr14:93088789:G:A	2.04957e-07	-1.54759e-10	0.0323397
93088882	chr14:93088882:C:T	3.55673e-08	-1.71903	-3.44535e-10
93089158	chr14:93089158:G:A	1.49733e-07	-1.46586	1.18426
93089186	chr14:93089186:A:G	1.59929e-08	-1.4807	-1.03762
93089313	chr14:93089313:C:T	9.16426e-08	-1.54759e-10	-0.772565
93089372	chr14:93089372:C:A	3.72431e-08	-1.67299	-3.44535e-10
93089818	chr14:93089818:A:T	5.1684e-08	-1.54759e-10	-1.34531
93090107	chr14:93090107:A:G	1.11511e-07	-1.54759e-10	-0.576335
93090209	chr14:93090209:C:T	1.24686e-08	-1.72055	-1.04669
93090236	chr14:93090236:G:A	5.39539e-08	-1.54759e-10	-1.30233
93090314	chr14:93090314:C:T	5.21763e-08	-1.33583	-3.44535e-10
93090388	chr14:93090388:G:T	5.75871e-08	-1.54759e-10	-1.23716
93090448	chr14:93090448:T:C	3.66317e-08	-1.68955	-3.44535e-10
93090453	chr14:93090453:C:A	4.97846e-08	-1.70096	0.318203
93090469	chr14:93090469:T:G	5.35704e-08	-1.54759e-10	-1.30946
93091452	chr14:93091452:C:T	5.77126e-08	-1.54759e-10	-1.23499
93091700	chr14:93091700:C:T	7.43933e-08	-1.54759e-10	-0.981095
93091809	chr14:93091809:T:C	8.95856e-08	-1.11299	0.317727
93091881	chr14:93091881:C:T	1.91412e-07	-0.0360325	-3.44535e-10
93092048	chr14:93092048:A:G	1.29473e-08	-1.44486	-1.28472
93092108	chr14:93092108:G:T	1.59655e-08	-1.53368	-0.986351
93092425	chr14:93092425:T:C	1.30852e-08	-1.43703	-1.28195
93092429	chr14:93092429:C:T	5.72304e-08	-1.54759e-10	-1.24337
93092460	chr14:93092460:T:C	5.81764e-08	-1.70196	0.474983
93092711	chr14:93092711:C:G	2.35487e-07	-1.54759e-10	0.171194
93092900	chr14:93092900:G:A	4.62004e-07	-1.54759e-10	0.845113
93092941	chr14:93092941:G:A	2.14655e-07	-1.47833	1.5569
93093110	chr14:93093110:G:A	5.44596e-08	-1.54759e-10	-1.293
93093337	chr14:93093337:C:T	8.47313e-08	-1.54759e-10	-0.850975
93093406	chr14:93093406:C:T	1.01976e-08	-1.62517	-1.34314
93093453	chr14:93093453:C:T	2.83966e-07	-1.54759e-10	0.358395
93093632	chr14:93093632:G:T	4.78492e-08	-1.52934	0.10693
93094097	chr14:93094097:G:A	2.32699e-07	-1.54759e-10	0.159284
93094392	chr14:93094392:G:A	1.0564e-08	-1.71578	-1.21723
93094763	chr14:93094763:G:C	2.83966e-07	-1.54759e-10	0.358395
93094870	chr14:93094870:C:T	9.85289e-09	-1.71851	-1.28418
93094957	chr14:93094957:T:C	1.08541e-08	-1.69047	-1.21545
93094960	chr14:93094960:G:A	1.0852e-08	-1.69066	-1.21545
93095075	chr14:93095075:A:G	1.09081e-08	-1.68837	-1.21258
93095393	chr14:93095393:C:T	3.53712e-08	-1.72456	-3.44535e-10
93095530	chr14:93095530:AC:A	1.03191e-08	-1.71009	-1.24637
93095552	chr14:93095552:G:A	1.11351e-08	-1.71241	-1.16795
93095813	chr14:93095813:G:A	1.27298e-07	-1.54759e-10	-0.44393
93095845	chr14:93095845:AC:A	5.66283e-07	-1.54759e-10	1.04863
93095979	chr14:93095979:T:C	5.42759e-08	-1.54759e-10	-1.29638
93096077	chr14:93096077:A:G	5.38426e-08	-1.54759e-10	-1.3044
93096160	chr14:93096160:G:A	3.71848e-08	-1.67456	-3.44535e-10
93096510	chr14:93096510:C:T	1.33406e-08	-1.43017	-1.26948
93096743	chr14:93096743:C:T	6.0436e-07	-1.54759e-10	1.11371
93097223	chr14:93097223:G:C	3.25855e-08	-1.61724	-0.18935
93097224	chr14:93097224:C:A	3.22072e-08	-1.62222	-0.196048
93097444	chr14:93097444:T:C	1.32122e-08	-1.44029	-1.26903
93097516	chr14:93097516:C:T	2.00977e-07	-1.54759e-10	0.0127289
93097577	chr14:93097577:C:T	3.80289e-08	-1.65212	-3.44535e-10
93097584	chr14:93097584:T:C	5.50413e-07	-1.54759e-10	1.02021
93097683	chr14:93097683:C:T	1.43715e-08	-1.30601	-1.3192
93097746	chr14:93097746:T:C	1.69485e-08	-1.18024	-1.28004
93097919	chr14:93097919:G:A	1.20235e-08	-1.61088	-1.19272
93097935	chr14:93097935:G:A	1.39521e-08	-1.3373	-1.31753
93098004	chr14:93098004:C:T	1.38243e-08	-1.34634	-1.31769
93098302	chr14:93098302:A:G	1.35628e-08	-1.36969	-1.31343
93098345	chr14:93098345:T:C	4.27477e-08	-1.40564	-0.129508
93098871	chr14:93098871:A:G	1.43659e-08	-1.29384	-1.33176
93099227	chr14:93099227:C:T	6.0904e-08	-1.54759e-10	-1.18116
93099471	chr14:93099471:A:G	1.29693e-08	-1.51211	-1.21577
93099596	chr14:93099596:G:C	3.69257e-08	-1.68155	-3.44535e-10
93100202	chr14:93100202:C:A	1.18456e-07	-1.54759e-10	-0.515921
93100208	chr14:93100208:G:C	5.41031e-08	-1.54759e-10	-1.29957
93101094	chr14:93101094:T:C	6.24323e-08	-1.54759e-10	-1.15638
93101522	chr14:93101522:A:T	1.48769e-08	-1.27754	-1.31311
93101534	chr14:93101534:A:C	1.45979e-08	-1.29188	-1.31771
93101565	chr14:93101565:G:A	5.46722e-08	-1.54759e-10	-1.28911
93101647	chr14:93101647:G:T	1.84666e-07	-1.54759e-10	-0.0719111
93101656	chr14:93101656:C:T	5.81057e-08	-1.54759e-10	-1.2282
93102132	chr14:93102132:G:A	1.55951e-08	-1.23148	-1.31202
93102225	chr14:93102225:C:G	4.58513e-08	-1.46506	-3.44535e-10
93102361	chr14:93102361:C:G	1.09383e-07	-1.54759e-10	-0.595607
93102396	chr14:93102396:G:A	3.8255e-08	-1.59997	-0.0462118
93102499	chr14:93102499:G:A	1.46952e-08	-1.28228	-1.32066
93102714	chr14:93102714:C:T	1.18598e-07	-1.54759e-10	-0.514718
93102954	chr14:93102954:G:T	5.33161e-08	-1.54759e-10	-1.31422
93103055	chr14:93103055:G:A	5.29901e-08	-1.54759e-10	-1.32035
93103083	chr14:93103083:A:G	1.54091e-08	-1.47978	-1.07571
93103186	chr14:93103186:T:G	1.44046e-08	-1.31179	-1.31113
93103334	chr14:93103334:G:A	1.52645e-08	-1.26999	-1.29494
93103344	chr14:93103344:G:A	5.9696e-07	-1.54759e-10	1.10139
93103763	chr14:93103763:G:A	5.79667e-08	-1.54759e-10	-1.23059
93103900	chr14:93103900:G:A	5.39513e-08	-1.54759e-10	-1.30238
93103994	chr14:93103994:C:T	1.14843e-07	-1.54759e-10	-0.54689
93104033	chr14:93104033:G:A	3.47804e-08	-1.58014	-0.16127
93104093	chr14:93104093:C:T	5.00093e-08	-1.37825	-3.44535e-10
93104151	chr14:93104151:C:T	2.43392e-07	-1.54759e-10	0.204213
93104279	chr14:93104279:A:C	5.37131e-08	-1.54759e-10	-1.3068
93104342	chr14:93104342:T:C	9.28574e-09	-1.72455	-1.33743
93104357	chr14:93104357:C:T	1.92429e-08	-1.70158	-0.631741
93104864	chr14:93104864:C:T	3.62024e-08	-1.70134	-3.44535e-10
93106297	chr14:93106297:C:T	3.0694e-07	-1.54759e-10	0.43619
93106468	chr14:93106468:T:C	1.66824e-07	-1.54759e-10	-0.173521
93106510	chr14:93106510:T:C	1.4691e-08	-1.30949	-1.29373
93106569	chr14:93106569:G:A	1.17626e-07	-1.54759e-10	-0.522952
93106587	chr14:93106587:T:G	5.491e-08	-1.28477	-3.44535e-10
93106634	chr14:93106634:T:C	5.40548e-08	-1.54759e-10	-1.30046
93107069	chr14:93107069:T:C	3.10634e-07	-1.54759e-10	0.448154
93107345	chr14:93107345:T:C	6.13117e-08	-1.54759e-10	-1.17449
93107479	chr14:93107479:C:T	1.03508e-08	-1.62448	-1.32891
93107555	chr14:93107555:C:A	5.44762e-08	-1.54759e-10	-1.2927
93107625	chr14:93107625:C:T	2.5434e-07	-1.54759e-10	0.248212
93107701	chr14:93107701:C:T	3.98491e-08	-1.60536	-3.44535e-10
93107821	chr14:93107821:A:G	5.87694e-08	-1.54759e-10	-1.21684
93107914	chr14:93107914:G:A	5.33647e-08	-1.54759e-10	-1.31331
93108146	chr14:93108146:G:A	6.10767e-08	-1.54759e-10	-1.17833
93108289	chr14:93108289:C:T	1.20904e-08	-1.45221	-1.34584
93108636	chr14:93108636:G:A	2.35499e-07	-1.54759e-10	0.171247
93109189	chr14:93109189:A:T	5.32824e-08	-1.54759e-10	-1.31485
93109317	chr14:93109317:T:C	1.33423e-08	-1.38165	-1.31787
93109328	chr14:93109328:G:A	3.0386e-07	-1.54759e-10	0.426108
93109370	chr14:93109370:C:T	5.35319e-08	-1.54759e-10	-1.31018
93109967	chr14:93109967:C:T	3.87711e-08	-1.63278	-3.44535e-10
93110031	chr14:93110031:G:A	5.17659e-08	-1.54759e-10	-1.34373
93110130	chr14:93110130:G:A	1.2904e-08	-1.54936	-1.18356
93110136	chr14:93110136:T:C	1.29154e-08	-1.54392	-1.18812
93110173	chr14:93110173:A:G	5.26244e-08	-1.54759e-10	-1.32728
93110198	chr14:93110198:T:C	1.17399e-08	-1.49186	-1.33561
93110247	chr14:93110247:C:A	1.27811e-08	-1.55367	-1.18882
93110436	chr14:93110436:G:A	5.54787e-08	-1.54759e-10	-1.27446
93110472	chr14:93110472:T:C	1.2457e-08	-1.60761	-1.16056
93110533	chr14:93110533:G:A	3.85908e-08	-1.63745	-3.44535e-10
93110624	chr14:93110624:T:C	1.21348e-08	-1.58905	-1.20533
93110724	chr14:93110724:T:C	7.41315e-08	-1.54759e-10	-0.98462
93110746	chr14:93110746:A:G	3.91163e-08	-1.62392	-3.44535e-10
93111042	chr14:93111042:C:T	5.66892e-07	-1.54759e-10	1.04971
93111486	chr14:93111486:G:A	5.40807e-07	-1.54759e-10	1.0026
93111643	chr14:93111643:G:A	1.80426e-08	-1.68292	-0.714799
93111742	chr14:93111742:G:A	5.35106e-08	-1.54759e-10	-1.31058
93111821	chr14:93111821:G:A	1.29189e-08	-1.53631	-1.19546
93112033	chr14:93112033:G:A	1.29131e-08	-1.55906	-1.17316
93112284	chr14:93112284:C:T	5.80854e-08	-1.54759e-10	-1.22855
93112343	chr14:93112343:A:T	5.53303e-08	-1.54759e-10	-1.27714
93112361	chr14:93112361:C:T	5.42419e-08	-1.54759e-10	-1.29701
93112377	chr14:93112377:C:G	3.72262e-08	-1.67345	-3.44535e-10
93112471	chr14:93112471:G:A	5.92897e-08	-1.54759e-10	-1.20803
93113116	chr14:93113116:C:T	1.2494e-07	-0.462625	-3.44535e-10
93113272	chr14:93113272:C:T	7.78648e-08	-1.54759e-10	-0.935486
93113582	chr14:93113582:T:C	1.21737e-08	-1.59157	-1.19961
93113919	chr14:93113919:A:C	1.28678e-08	-1.5459	-1.18983
93114425	chr14:93114425:G:C	5.33833e-08	-1.54759e-10	-1.31296
93114726	chr14:93114726:C:T	5.3488e-08	-1.54759e-10	-1.311
93115493	chr14:93115493:C:A	2.29091e-08	-1.59174	-0.567182
93115749	chr14:93115749:T:C	1.21441e-08	-1.60396	-1.18966
93116045	chr14:93116045:C:T	5.47621e-07	-1.54759e-10	1.01512
93116274	chr14:93116274:GC:G	6.37408e-08	-1.54759e-10	-1.13564
93116350	chr14:93116350:C:T	4.06916e-08	-1.58444	-3.44535e-10
93116518	chr14:93116518:A:G	5.54187e-08	-1.54759e-10	-1.27554
93116659	chr14:93116659:G:A	4.67077e-07	-1.54759e-10	0.856033
93116724	chr14:93116724:G:A	1.29487e-08	-1.53442	-1.19504
93116964	chr14:93116964:T:A	5.17528e-08	-1.54759e-10	-1.34398
93117126	chr14:93117126:T:C	1.23152e-08	-1.58418	-1.19545
93117216	chr14:93117216:A:G	1.22497e-08	-1.58537	-1.19959
93117232	chr14:93117232:A:G	1.24292e-08	-1.57205	-1.19835
93117413	chr14:93117413:T:C	3.62064e-08	-1.70122	-3.44535e-10
93117589	chr14:93117589:G:A	3.89381e-08	-1.62849	-3.44535e-10
93117787	chr14:93117787:G:A	5.16689e-08	-1.54759e-10	-1.3456
93117969	chr14:93117969:G:A	5.93931e-08	-1.54759e-10	-1.20628
93118022	chr14:93118022:C:T	6.44142e-08	-1.54759e-10	-1.12513
93118056	chr14:93118056:G:A	7.37697e-08	-1.54759e-10	-0.989513
93118131	chr14:93118131:A:G	5.54068e-07	-1.54759e-10	1.02683
93118153	chr14:93118153:A:G	5.32496e-08	-1.54759e-10	-1.31547
93118230	chr14:93118230:C:T	1.06039e-07	-1.54759e-10	-0.626657
93118486	chr14:93118486:G:A	5.59856e-08	-1.54759e-10	-1.26537
93118774	chr14:93118774:C:T	5.61804e-07	-1.54759e-10	1.04069
93118776	chr14:93118776:C:T	1.16134e-08	-1.49266	-1.34563
93118783	chr14:93118783:G:A	5.60354e-07	-1.54759e-10	1.03811
93118968	chr14:93118968:G:A	5.42652e-08	-1.54759e-10	-1.29658
93119169	chr14:93119169:G:A	1.11877e-08	-1.5348	-1.34085
93119567	chr14:93119567:C:T	1.14529e-08	-1.50719	-1.34503
93119639	chr14:93119639:G:A	5.306e-08	-1.54759e-10	-1.31904
93119738	chr14:93119738:C:T	8.25424e-08	-1.54759e-10	-0.877149
93119943	chr14:93119943:G:A	4.83413e-07	-1.54759e-10	0.89041
93120005	chr14:93120005:A:G	5.21702e-08	-1.54759e-10	-1.33595
93120720	chr14:93120720:A:G	1.14279e-08	-1.50907	-1.34533
93120771	chr14:93120771:A:G	5.56255e-08	-1.54759e-10	-1.27182
93120910	chr14:93120910:G:A	8.88374e-08	-1.54759e-10	-0.803653
93121300	chr14:93121300:G:A	6.64928e-08	-1.54759e-10	-1.09337
93121358	chr14:93121358:G:A	3.86752e-08	-1.30951	-0.325755
93121527	chr14:93121527:C:A	3.29506e-07	-1.54759e-10	0.507134
93121786	chr14:93121786:C:T	1.96357e-08	-1.67368	-0.639431
93121903	chr14:93121903:C:T	7.17377e-08	-1.54759e-10	-1.01744
93121941	chr14:93121941:T:G	1.38731e-08	-1.52361	-1.13689
93121960	chr14:93121960:C:T	3.69931e-08	-1.67973	-3.44535e-10
93122182	chr14:93122182:G:A	3.09401e-07	-1.54759e-10	0.444177
93122314	chr14:93122314:G:C	3.19662e-07	-1.54759e-10	0.476803
93122898	chr14:93122898:C:T	1.23272e-07	-1.54759e-10	-0.47607
93122908	chr14:93122908:C:T	1.86852e-08	-1.66223	-0.700494
93122965	chr14:93122965:G:A	4.64648e-07	-1.54759e-10	0.850819
93123039	chr14:93123039:C:T	1.30006e-07	-1.54759e-10	-0.422883
93123075	chr14:93123075:G:C	1.06762e-08	-1.62897	-1.29347
93123123	chr14:93123123:G:A	5.50355e-08	-1.54759e-10	-1.28248
93123372	chr14:93123372:G:A	1.08591e-08	-1.60428	-1.30118
93123429	chr14:93123429:G:A	5.83023e-08	-1.54759e-10	-1.22482
93123587	chr14:93123587:GT:G	7.23268e-08	-1.54759e-10	-1.00927
93123620	chr14:93123620:A:C	1.32968e-08	-1.50999	-1.19295
93123737	chr14:93123737:G:A	5.18803e-08	-1.54759e-10	-1.34152
93124101	chr14:93124101:C:T	5.51221e-08	-1.54759e-10	-1.28091
93124242	chr14:93124242:C:T	5.28264e-08	-1.54759e-10	-1.32345
93124543	chr14:93124543:T:C	6.033e-08	-1.54759e-10	-1.19063
93124550	chr14:93124550:T:G	3.64199e-08	-1.69534	-3.44535e-10
93124589	chr14:93124589:C:T	5.20854e-08	-1.54759e-10	-1.33758
93124712	chr14:93124712:T:G	5.19301e-08	-1.54759e-10	-1.34056
93125163	chr14:93125163:G:A	1.36725e-08	-1.47499	-1.20008
93125328	chr14:93125328:A:G	1.58016e-08	-1.72553	-0.804825
93125423	chr14:93125423:G:A	5.23819e-08	-1.54759e-10	-1.3319
93125515	chr14:93125515:G:A	3.73831e-08	-1.66924	-3.44535e-10
93125570	chr14:93125570:T:C	5.17899e-08	-1.54759e-10	-1.34326
93125592	chr14:93125592:G:A	5.53443e-08	-1.54759e-10	-1.27689
93125621	chr14:93125621:C:T	4.30895e-08	-1.52718	-3.44535e-10
93125748	chr14:93125748:G:A	3.54369e-08	-1.72271	-3.44535e-10
93126722	chr14:93126722:T:C	1.30725e-08	-1.48321	-1.23674
93126757	chr14:93126757:T:C	6.32638e-08	-1.54759e-10	-1.14315
93126813	chr14:93126813:C:T	7.54011e-08	-1.54759e-10	-0.967639
93126887	chr14:93126887:C:T	3.68545e-08	-1.68348	-3.44535e-10
93127250	chr14:93127250:G:A	1.21492e-08	-1.55199	-1.24121
93127263	chr14:93127263:T:C	1.00491e-08	-1.68178	-1.3012
93127382	chr14:93127382:T:C	1.66925e-08	-1.2698	-1.2057
93127504	chr14:93127504:T:C	6.53678e-08	-1.54759e-10	-1.11043
93127540	chr14:93127540:A:G	2.1393e-08	-0.886911	-1.34048
93127613	chr14:93127613:C:T	1.52401e-08	-1.49736	-1.06917
93127667	chr14:93127667:C:A	1.10069e-07	-1.54759e-10	-0.589354
93127671	chr14:93127671:T:G	1.26282e-08	-1.47914	-1.27538
93127926	chr14:93127926:C:T	7.3118e-08	-1.54759e-10	-0.998386
93128444	chr14:93128444:C:T	1.8658e-08	-1.29983	-1.06436
93128454	chr14:93128454:C:T	4.23716e-08	-1.54398	-3.44535e-10
93128673	chr14:93128673:C:T	7.76659e-08	-1.54759e-10	-0.938044
93128785	chr14:93128785:C:T	1.05555e-08	-1.59704	-1.33677
93128842	chr14:93128842:A:C	1.7095e-07	-1.54759e-10	-0.149089
93128918	chr14:93128918:A:C	3.75974e-07	-1.54759e-10	0.639058
93129262	chr14:93129262:T:C	1.16592e-08	-1.56029	-1.27408
93129594	chr14:93129594:A:G	6.54486e-08	-1.54759e-10	-1.1092
93129740	chr14:93129740:A:G	1.22494e-08	-1.50608	-1.2789
93129911	chr14:93129911:A:G	1.01277e-08	-1.7139	-1.26129
93129918	chr14:93129918:A:T	1.07992e-08	-1.61897	-1.29202
93129970	chr14:93129970:C:T	8.17794e-08	-1.7255	0.839064
93130955	chr14:93130955:G:A	6.37958e-08	-1.54759e-10	-1.13477
93131062	chr14:93131062:C:T	5.3251e-08	-1.54759e-10	-1.31544
93131063	chr14:93131063:A:G	1.49974e-08	-1.44643	-1.13615
93131589	chr14:93131589:A:G	5.00996e-08	-1.37645	-3.44535e-10
93131638	chr14:93131638:C:T	5.98325e-08	-1.19891	-3.44535e-10
93132133	chr14:93132133:A:C	5.63201e-08	-1.25941	-3.44535e-10
93132148	chr14:93132148:G:A	5.38043e-08	-1.54759e-10	-1.30511
93132291	chr14:93132291:T:TGGA	1.87089e-07	-1.54759e-10	-0.0588746
93132294	chr14:93132294:T:TTCACCA	1.98624e-07	-1.54759e-10	0.000952149
93132296	chr14:93132296:GTATTT:G	1.89537e-07	-1.54759e-10	-0.0458779
93132403	chr14:93132403:G:A	6.14245e-08	-1.54759e-10	-1.17265
93133130	chr14:93133130:C:T	5.38244e-08	-1.54759e-10	-1.30473
93133411	chr14:93133411:G:A	2.36218e-08	-1.52339	-0.604907
93134726	chr14:93134726:A:G	1.08967e-08	-1.67969	-1.22231
93135141	chr14:93135141:C:T	1.73481e-07	-1.54759e-10	-0.134393
93135735	chr14:93135735:G:A	3.83512e-08	-1.64367	-3.44535e-10
93135884	chr14:93135884:T:C	5.94576e-08	-1.54759e-10	-1.2052
93135991	chr14:93135991:C:T	2.92641e-08	-1.53891	-0.375188
93136156	chr14:93136156:G:T	4.54416e-07	-1.54759e-10	0.828553
93136635	chr14:93136635:C:T	1.06932e-08	-1.63887	-1.28198
93136717	chr14:93136717:C:T	1.94373e-07	-1.54759e-10	-0.0206795
93136756	chr14:93136756:G:A	3.19314e-08	-0.728202	-1.09867
93136901	chr14:93136901:C:G	1.13727e-08	-1.51489	-1.34435
93137051	chr14:93137051:A:G	1.09116e-08	-1.62606	-1.27458
93137141	chr14:93137141:C:T	1.06836e-08	-1.64145	-1.2803
93137211	chr14:93137211:T:C	1.06527e-08	-1.64194	-1.2827
93137215	chr14:93137215:G:A	1.07043e-08	-1.63712	-1.2827
93137235	chr14:93137235:A:G	1.0713e-08	-1.63739	-1.28161
93137444	chr14:93137444:A:G	1.35047e-08	-1.45593	-1.23149
93138185	chr14:93138185:C:T	4.00599e-08	-1.60009	-3.44535e-10
93138718	chr14:93138718:A:C	5.67894e-07	-1.54759e-10	1.05147
93138732	chr14:93138732:T:C	1.14553e-08	-1.57908	-1.27293
93138788	chr14:93138788:G:C	5.99424e-07	-1.54759e-10	1.10551
93138911	chr14:93138911:C:T	2.72893e-08	-1.59086	-0.393102
93139029	chr14:93139029:A:G	2.66115e-08	-1.49339	-0.515723
93139368	chr14:93139368:T:A	1.246e-08	-1.48392	-1.28402
93139613	chr14:93139613:T:G	3.34436e-08	-0.554058	-1.22654
93139697	chr14:93139697:C:A	1.84587e-08	-1.06594	-1.30899
93139823	chr14:93139823:T:C	7.21616e-08	-1.51146	0.499904
93139877	chr14:93139877:C:A	6.60708e-08	-1.54759e-10	-1.09973
93139969	chr14:93139969:T:C	4.27192e-08	-1.53581	-3.44535e-10
93140209	chr14:93140209:C:T	6.73839e-08	-1.54759e-10	-1.08005
93140230	chr14:93140230:A:G	5.19007e-08	-1.54759e-10	-1.34113
93140305	chr14:93140305:C:A	6.11479e-08	-1.57928	0.402115
93140403	chr14:93140403:A:G	1.87949e-08	-1.25318	-1.10369
93140411	chr14:93140411:C:T	6.46925e-08	-1.52121	0.400392
93140557	chr14:93140557:T:C	7.23056e-08	0.309671	-1.31923
93140726	chr14:93140726:C:T	6.15852e-08	-1.55521	0.385168
93140739	chr14:93140739:G:A	5.3632e-08	-1.54759e-10	-1.30831
93140790	chr14:93140790:C:G	7.87731e-08	-1.4106	0.486708
93141147	chr14:93141147:G:A	5.7718e-08	-1.58564	0.350751
93141342	chr14:93141342:C:T	5.87699e-08	-1.55778	0.340946
93141502	chr14:93141502:C:A	1.23877e-08	-1.46752	-1.30624
93141503	chr14:93141503:C:A	1.24256e-08	-1.46199	-1.30872
93141645	chr14:93141645:C:T	5.99632e-08	-1.54222	0.345491
93141701	chr14:93141701:A:G	3.95463e-08	-1.61299	-3.44535e-10
93141722	chr14:93141722:C:G	4.08058e-08	-1.58164	-3.44535e-10
93141823	chr14:93141823:C:T	4.15431e-08	-1.56373	-3.44535e-10
93142104	chr14:93142104:T:C	2.12758e-08	-1.58128	-0.651606
93142291	chr14:93142291:G:A	3.89881e-07	-1.54759e-10	0.675381
93142572	chr14:93142572:T:C	9.28341e-08	-1.54759e-10	-0.759647
93143040	chr14:93143040:C:T	3.96367e-08	-0.736693	-0.874012
93143304	chr14:93143304:C:T	1.42224e-07	-1.54759e-10	-0.333056
93143312	chr14:93143312:C:T	1.16598e-08	-1.51431	-1.32001
93143370	chr14:93143370:C:T	1.14433e-08	-1.5387	-1.31436
93143596	chr14:93143596:C:T	1.15864e-08	-1.5202	-1.32043
93143668	chr14:93143668:G:A	5.45845e-08	-1.54759e-10	-1.29071
93143846	chr14:93143846:C:T	1.2086e-08	-1.49072	-1.30768
93143996	chr14:93143996:T:C	1.58691e-08	-1.32804	-1.19805
93144060	chr14:93144060:G:A	5.06839e-07	-1.54759e-10	0.937732
93144459	chr14:93144459:A:G	5.32088e-08	-1.55176	0.235523
93144597	chr14:93144597:G:A	5.33257e-08	-1.54759e-10	-1.31404
93144634	chr14:93144634:G:A	4.4946e-08	-1.485	-3.44535e-10
93144665	chr14:93144665:A:G	5.5986e-08	-1.54759e-10	-1.26536
93144724	chr14:93144724:A:G	5.3229e-08	-1.56756	0.251707
93144817	chr14:93144817:C:T	4.11497e-07	-1.54759e-10	0.72934
93144898	chr14:93144898:T:C	5.20821e-08	-1.56897	0.231329
93145077	chr14:93145077:C:T	5.426e-08	-1.55046	0.253785
93145117	chr14:93145117:T:C	5.33489e-08	-1.56918	0.255575
93145190	chr14:93145190:T:G	5.39742e-08	-1.57183	0.269879
93145322	chr14:93145322:C:T	5.32389e-08	-1.54747	0.231797
93145333	chr14:93145333:C:T	4.33696e-08	-1.5207	-3.44535e-10
93145536	chr14:93145536:T:C	4.65232e-08	-1.63924	0.188735
93145580	chr14:93145580:C:T	5.83372e-08	-1.54759e-10	-1.22422
93145581	chr14:93145581:G:A	3.91888e-08	-1.62207	-3.44535e-10
93145703	chr14:93145703:C:T	5.5785e-08	-1.54759e-10	-1.26895
93145715	chr14:93145715:C:T	4.08373e-07	-1.54759e-10	0.72172
93145750	chr14:93145750:G:A	5.14149e-07	-1.54759e-10	0.952052
93145851	chr14:93145851:A:G	4.90221e-07	-1.54759e-10	0.904396
93146153	chr14:93146153:C:CAG	3.60732e-08	-1.5674	-0.137508
93146199	chr14:93146199:A:G	4.4471e-08	-1.63747	0.141847
93146232	chr14:93146232:A:AG	3.61221e-08	-1.70356	-3.44535e-10
93146424	chr14:93146424:C:T	2.31919e-07	-1.36226	1.51819
93146514	chr14:93146514:A:G	6.66735e-08	-1.48861	0.397953
93146539	chr14:93146539:T:C	6.66653e-08	-1.54759e-10	-1.09078
93146570	chr14:93146570:C:T	1.38077e-07	0.933419	-1.29607
93146972	chr14:93146972:T:C	1.93178e-07	-1.27177	1.24493
93147054	chr14:93147054:C:T	1.56607e-07	0.355071	-0.591793
93147096	chr14:93147096:C:T	1.71341e-07	0.608039	-0.754844
93147128	chr14:93147128:G:T	1.74288e-07	0.674724	-0.804473
93147275	chr14:93147275:G:A	2.01873e-07	-1.54759e-10	0.017176
93147357	chr14:93147357:A:T	9.78186e-09	-1.72557	-1.28436
93147568	chr14:93147568:C:T	6.24818e-08	-0.71822	-0.437365
93147668	chr14:93147668:T:C	4.71415e-08	-0.221659	-1.21565
93147717	chr14:93147717:C:A	1.52437e-08	-1.62366	-0.942634
93147951	chr14:93147951:G:A	7.07707e-08	-1.54759e-10	-1.03102
93148191	chr14:93148191:G:T	5.16613e-08	-1.54759e-10	-1.34575
93148210	chr14:93148210:G:A	3.02704e-08	-0.64505	-1.23524
93148373	chr14:93148373:G:T	9.5563e-09	-1.68875	-1.34451
93148520	chr14:93148520:G:A	1.06269e-08	-1.6738	-1.25328
93148560	chr14:93148560:A:G	1.04414e-08	-1.69272	-1.25196
93148656	chr14:93148656:C:T	3.07659e-08	-0.633556	-1.2305
93148660	chr14:93148660:A:G	1.02361e-08	-1.67967	-1.28486
93148782	chr14:93148782:T:C	3.75444e-08	-1.66494	-3.44535e-10
93149028	chr14:93149028:G:T	5.16583e-08	-1.54759e-10	-1.34581
93149120	chr14:93149120:C:T	1.03429e-08	-1.67737	-1.2768
93149131	chr14:93149131:A:C	3.62596e-08	-1.69976	-3.44535e-10
93149159	chr14:93149159:G:T	5.18015e-08	-1.54759e-10	-1.34304
93149202	chr14:93149202:G:C	9.58958e-09	-1.6874	-1.34238
93149249	chr14:93149249:G:A	5.63972e-08	-1.54759e-10	-1.25804
93149262	chr14:93149262:A:G	9.66687e-09	-1.6842	-1.33756
93149283	chr14:93149283:G:A	6.08152e-08	-1.54759e-10	-1.18262
93149302	chr14:93149302:C:T	2.36499e-07	-1.54759e-10	0.175483
93149370	chr14:93149370:G:T	8.70036e-08	-1.54759e-10	-0.824512
93149544	chr14:93149544:G:A	7.7731e-08	-0.347502	-0.589705
93149682	chr14:93149682:G:A	2.61204e-07	-0.477594	0.752435
93150384	chr14:93150384:GA:G	8.46995e-08	-1.54759e-10	-0.851351
93150503	chr14:93150503:T:C	3.10337e-08	-0.568507	-1.28688
93150611	chr14:93150611:A:T	2.95623e-08	-0.611979	-1.29198
93150681	chr14:93150681:G:A	8.4852e-08	-1.54759e-10	-0.849552
93150701	chr14:93150701:G:C	9.50836e-08	-0.723887	-0.0118166
93150780	chr14:93150780:A:G	3.20592e-08	-0.551239	-1.27164
93150866	chr14:93150866:C:T	3.1646e-08	-0.562811	-1.27304
93150915	chr14:93150915:G:A	3.1896e-08	-0.548356	-1.27962
93150989	chr14:93150989:A:T	6.45514e-08	-0.861139	-0.26186
93151053	chr14:93151053:A:AG	2.84718e-08	-0.664179	-1.27737
93151157	chr14:93151157:A:G	2.96021e-08	-0.632823	-1.26979
93151258	chr14:93151258:C:T	2.95312e-08	-0.637301	-1.26771
93151472	chr14:93151472:A:G	2.86978e-08	-0.645417	-1.28822
93151484	chr14:93151484:C:T	2.9245e-08	-0.630379	-1.28437
93151566	chr14:93151566:C:G	2.86028e-08	-0.663073	-1.27388
93151572	chr14:93151572:C:T	5.67457e-08	-1.54759e-10	-1.25188
93151594	chr14:93151594:A:G	2.80599e-08	-0.674675	-1.28144
93151640	chr14:93151640:T:C	2.72995e-08	-0.693928	-1.28966
93151712	chr14:93151712:G:A	2.67199e-08	-0.727589	-1.27746
93151742	chr14:93151742:G:A	2.88064e-08	-0.648054	-1.28181
93151743	chr14:93151743:C:T	2.89615e-08	-0.645738	-1.27876
93151909	chr14:93151909:A:G	2.8188e-08	-0.667188	-1.28438
93151953	chr14:93151953:A:G	5.22279e-08	-1.54759e-10	-1.33484
93151985	chr14:93151985:C:A	2.80196e-08	-0.673184	-1.28437
93151989	chr14:93151989:T:G	2.80587e-08	-0.669958	-1.2862
93152029	chr14:93152029:G:T	2.92804e-08	-0.615407	-1.29814
93152059	chr14:93152059:G:C	2.81418e-08	-0.670674	-1.28253
93152093	chr14:93152093:TC:T	7.6395e-08	-1.2053	0.250753
93152258	chr14:93152258:G:C	2.69878e-08	-0.72134	-1.27374
93152299	chr14:93152299:C:T	5.16995e-08	-1.54759e-10	-1.34501
93152300	chr14:93152300:A:G	5.16968e-08	-1.54759e-10	-1.34507
93152324	chr14:93152324:G:T	2.80314e-08	-0.666436	-1.2907
93152360	chr14:93152360:T:G	3.33649e-08	-0.553445	-1.22951
93152419	chr14:93152419:G:A	1.14653e-08	-1.55034	-1.3008
93152434	chr14:93152434:G:C	3.11954e-08	-0.529667	-1.32052
93152526	chr14:93152526:C:T	3.1455e-08	-0.520404	-1.3215
93152641	chr14:93152641:G:A	1.00591e-07	-1.54759e-10	-0.679395
93152688	chr14:93152688:G:A	2.95477e-08	-0.583756	-1.3207
93152719	chr14:93152719:C:G	8.76298e-08	-1.54759e-10	-0.81734
93152789	chr14:93152789:C:T	5.18944e-08	-1.54759e-10	-1.34125
93152790	chr14:93152790:G:A	3.8221e-08	-1.64708	-3.44535e-10
93152841	chr14:93152841:C:T	7.79997e-08	-1.54759e-10	-0.933755
93152911	chr14:93152911:C:T	4.05232e-08	-0.452178	-1.13641
93152935	chr14:93152935:A:G	3.09398e-08	-0.546116	-1.3123
93152959	chr14:93152959:A:G	6.21891e-08	-1.54759e-10	-1.16028
93153003	chr14:93153003:G:C	5.1661e-08	-1.54759e-10	-1.34576
93153071	chr14:93153071:T:C	2.51366e-07	-1.54759e-10	0.236449
93153077	chr14:93153077:T:C	3.77788e-08	-0.353453	-1.30526
93153161	chr14:93153161:T:C	5.25848e-08	-1.54759e-10	-1.32803
93153175	chr14:93153175:C:T	4.90199e-08	-0.648432	-0.749801
93153202	chr14:93153202:T:C	3.36989e-08	-0.466823	-1.30617
93153394	chr14:93153394:G:A	1.10779e-08	-1.57221	-1.3133
93153417	chr14:93153417:A:G	5.59574e-08	-1.54759e-10	-1.26587
93153555	chr14:93153555:A:G	1.13128e-08	-1.56661	-1.29792
93153645	chr14:93153645:A:G	1.20429e-08	-1.65439	-1.1476
93153655	chr14:93153655:T:C	1.10969e-08	-1.59904	-1.28475
93153668	chr14:93153668:G:A	1.80368e-08	-1.6689	-0.729146
93153673	chr14:93153673:C:G	5.96396e-08	-1.20214	-3.44535e-10
93153676	chr14:93153676:C:T	5.53087e-08	-1.54759e-10	-1.27753
93153791	chr14:93153791:T:G	1.22138e-08	-1.55126	-1.23664
93153869	chr14:93153869:A:G	9.04748e-08	-1.54759e-10	-0.785389
93154021	chr14:93154021:G:A	1.83423e-08	-1.60113	-0.780128
93154104	chr14:93154104:T:C	2.06058e-08	-1.64747	-0.617416
93154221	chr14:93154221:T:G	1.24999e-08	-1.45346	-1.31128
93154577	chr14:93154577:G:A	1.86319e-08	-1.64646	-0.719132
93154584	chr14:93154584:T:C	1.97466e-08	-1.6434	-0.664076
93154599	chr14:93154599:T:C	1.94104e-08	-1.66271	-0.661946
93154609	chr14:93154609:T:C	1.9618e-08	-1.65985	-0.654157
93154614	chr14:93154614:G:A	1.98378e-08	-1.65435	-0.64852
93154652	chr14:93154652:C:T	6.21365e-08	-1.54759e-10	-1.16113
93154691	chr14:93154691:G:A	1.94017e-08	-1.65157	-0.673535
93154935	chr14:93154935:G:A	1.56354e-07	-1.54759e-10	-0.238339
93155075	chr14:93155075:A:G	1.19346e-08	-1.514	-1.29702
93155166	chr14:93155166:G:A	7.41821e-07	-1.54759e-10	1.31865
93155291	chr14:93155291:T:C	1.14803e-08	-1.56062	-1.2892
93155549	chr14:93155549:A:G	7.03539e-08	-0.436163	-0.600759
93155605	chr14:93155605:C:T	1.14916e-08	-1.54315	-1.30569
93155902	chr14:93155902:G:A	5.37588e-08	-1.54759e-10	-1.30595
93156001	chr14:93156001:T:C	2.51561e-07	-1.54759e-10	0.237223
93156167	chr14:93156167:A:C	2.37132e-08	-1.50772	-0.616707
93156285	chr14:93156285:G:A	6.25115e-08	-0.765729	-0.389382
93156538	chr14:93156538:A:T	5.31185e-08	-1.54759e-10	-1.31794
93156648	chr14:93156648:T:C	2.98559e-07	-1.54759e-10	0.408506
93156800	chr14:93156800:T:C	6.2658e-08	-1.54759e-10	-1.15277
93157247	chr14:93157247:A:G	1.46663e-08	-1.6604	-0.944508
93157251	chr14:93157251:T:C	1.31168e-07	-0.779488	0.365505
93157646	chr14:93157646:C:T	4.01364e-08	-1.59818	-3.44535e-10
93157756	chr14:93157756:T:G	1.44646e-07	-1.54759e-10	-0.316174
93157880	chr14:93157880:G:A	3.7088e-08	-1.67717	-3.44535e-10
93158058	chr14:93158058:G:T	1.13335e-07	-1.54759e-10	-0.560113
93158105	chr14:93158105:C:G	5.16978e-08	-1.54759e-10	-1.34505
93158107	chr14:93158107:T:A	5.17301e-08	-1.54759e-10	-1.34442
93158224	chr14:93158224:A:G	9.86298e-08	0.279849	-0.978936
93160026	chr14:93160026:C:T	5.30199e-08	-1.54759e-10	-1.31979
93160182	chr14:93160182:G:A	1.2991e-07	-0.423617	-3.44535e-10
93160302	chr14:93160302:G:A	1.53608e-07	-1.54759e-10	-0.256056
93160472	chr14:93160472:CTAT:C	3.85002e-08	-1.6398	-3.44535e-10
93160512	chr14:93160512:T:C	7.55575e-08	-0.0747114	-0.890855
93160776	chr14:93160776:A:C	6.33408e-08	-1.54759e-10	-1.14193
93160938	chr14:93160938:ACATGTGAC:A	3.77295e-08	-1.66002	-3.44535e-10
93161119	chr14:93161119:G:A	1.25371e-07	-0.803839	0.344658
93161197	chr14:93161197:C:T	5.43238e-08	-1.54759e-10	-1.2955
93161591	chr14:93161591:G:C	5.16565e-08	-1.54759e-10	-1.34584
93161616	chr14:93161616:C:T	1.07319e-07	-1.54759e-10	-0.614654
93161627	chr14:93161627:T:G	5.83903e-08	-0.646792	-0.57652
93161794	chr14:93161794:G:C	6.27942e-07	-1.54759e-10	1.15199
93162188	chr14:93162188:C:T	3.55262e-08	-1.72019	-3.44535e-10
93162205	chr14:93162205:A:G	5.87933e-08	-1.54759e-10	-1.21643
93162411	chr14:93162411:A:G	6.80361e-08	-1.54759e-10	-1.07042
93162493	chr14:93162493:T:C	5.99304e-08	-1.54759e-10	-1.19728
93162756	chr14:93162756:G:A	2.59004e-08	-0.836673	-1.19953
93162786	chr14:93162786:G:A	5.23377e-08	-1.54759e-10	-1.33274
93162789	chr14:93162789:G:A	1.42097e-07	-1.54759e-10	-0.333949
93162994	chr14:93162994:G:A	2.54594e-07	-1.54759e-10	0.249209
93163012	chr14:93163012:T:C	9.81074e-08	0.0691585	-0.773557
93163054	chr14:93163054:C:T	6.2081e-08	-1.54759e-10	-1.16202
93163058	chr14:93163058:T:C	1.97521e-07	-0.493603	0.488987
93163063	chr14:93163063:G:A	5.18456e-08	-1.54759e-10	-1.34219
93163189	chr14:93163189:G:A	6.12063e-08	-1.54759e-10	-1.17621
93163223	chr14:93163223:T:G	1.30874e-07	-0.556245	0.140018
93163287	chr14:93163287:C:T	3.60448e-08	-1.7057	-3.44535e-10
93163601	chr14:93163601:G:A	1.35031e-08	-1.6264	-1.06115
93163614	chr14:93163614:C:T	6.10114e-08	0.103704	-1.2831
93163815	chr14:93163815:C:T	5.32911e-08	-1.54759e-10	-1.31469
93164125	chr14:93164125:TC:T	1.46426e-08	-1.30625	-1.30027
93164159	chr14:93164159:G:A	5.43129e-08	-1.54759e-10	-1.2957
93164691	chr14:93164691:C:G	2.37695e-08	-1.52407	-0.597984
93165033	chr14:93165033:C:T	3.2917e-08	-0.795047	-1.00142
93165097	chr14:93165097:C:T	3.11683e-07	-1.54759e-10	0.451527
93165098	chr14:93165098:G:A	1.55992e-08	-1.55317	-0.990069
93165170	chr14:93165170:T:C	4.93069e-08	-1.72555	0.333157
93165519	chr14:93165519:A:G	2.42872e-08	-1.57446	-0.526045
93165577	chr14:93165577:C:T	9.41207e-08	-1.54759e-10	-0.745883
93165833	chr14:93165833:G:A	6.85054e-08	-1.54759e-10	-1.06355
93166139	chr14:93166139:T:C	3.86424e-08	-1.63611	-3.44535e-10
93166509	chr14:93166509:G:A	1.01139e-07	-1.54759e-10	-0.673962
93166521	chr14:93166521:C:T	6.99458e-08	-1.54759e-10	-1.04274
93167494	chr14:93167494:G:A	6.73369e-08	-1.54759e-10	-1.08075
93167708	chr14:93167708:C:T	5.18021e-08	-1.54759e-10	-1.34303
93167842	chr14:93167842:T:C	1.28541e-08	-1.70905	-1.02774
93167881	chr14:93167881:G:A	3.43442e-08	-0.879607	-0.874419
93168018	chr14:93168018:C:T	5.73402e-08	-1.24146	-3.44535e-10
93169082	chr14:93169082:C:T	9.9972e-08	-0.685571	-3.44535e-10
93169147	chr14:93169147:T:C	5.40133e-08	-1.54759e-10	-1.30123
93169258	chr14:93169258:A:G	3.3583e-08	-0.840406	-0.936035
93169720	chr14:93169720:C:T	7.25571e-08	-1.54759e-10	-1.00609
93170327	chr14:93170327:G:A	2.88729e-08	-0.800037	-1.12752
93170501	chr14:93170501:T:C	1.51395e-08	-1.40952	-1.16363
93170542	chr14:93170542:A:G	2.63904e-08	-1.64404	-0.373424
93170601	chr14:93170601:G:A	3.55164e-08	-1.72047	-3.44535e-10
93170991	chr14:93170991:C:A	5.30927e-08	-1.54759e-10	-1.31842
93172289	chr14:93172289:G:A	1.53947e-08	-1.48363	-1.0728
93172362	chr14:93172362:T:C	1.53521e-08	-1.2303	-1.3289
93172391	chr14:93172391:C:T	1.17766e-08	-1.53596	-1.28839
93172529	chr14:93172529:T:G	5.58163e-08	-1.54759e-10	-1.26839
93172542	chr14:93172542:T:C	1.63822e-08	-1.34904	-1.14522
93172752	chr14:93172752:A:G	1.42071e-07	-1.54759e-10	-0.334137
93172973	chr14:93172973:T:C	1.87081e-08	-1.2819	-1.0796
93173085	chr14:93173085:T:C	5.69373e-08	-1.54759e-10	-1.24851
93173091	chr14:93173091:C:T	3.64533e-08	-1.69443	-3.44535e-10
93173488	chr14:93173488:G:A	3.64532e-08	-1.69443	-3.44535e-10
93173556	chr14:93173556:C:T	1.9149e-08	-1.27979	-1.05842
93173586	chr14:93173586:T:C	9.8457e-08	-1.54759e-10	-0.700841
93174103	chr14:93174103:C:T	2.03979e-08	-1.00871	-1.26632
93174164	chr14:93174164:A:C	1.49492e-08	-1.26619	-1.31961
93174405	chr14:93174405:G:A	1.07017e-07	-1.54759e-10	-0.617469
93174418	chr14:93174418:A:C	1.93829e-08	-1.32179	-1.00429
93175780	chr14:93175780:A:T	4.54263e-08	-1.57971	0.105341
93176043	chr14:93176043:G:A	2.99252e-08	-1.69871	-0.193052
93176064	chr14:93176064:CTGA:C	8.2143e-08	-0.881999	-3.44535e-10
93176201	chr14:93176201:G:C	1.18633e-08	-1.5306	-1.28641
93176297	chr14:93176297:A:AT	3.58094e-08	-1.71225	-3.44535e-10
93176428	chr14:93176428:G:A	7.52389e-08	-1.54759e-10	-0.969792
93176623	chr14:93176623:C:T	6.55689e-07	1.19523	-3.44535e-10
93176834	chr14:93176834:T:C	8.63091e-08	-1.69903	0.8665
93177338	chr14:93177338:C:T	1.11957e-08	-1.5776	-1.29733
93177594	chr14:93177594:CAG:C	7.6199e-08	-1.72478	0.767666
93177603	chr14:93177603:A:T	4.03925e-08	-1.71948	0.127661
93177899	chr14:93177899:A:G	5.32683e-08	-0.841347	-0.473772
93178034	chr14:93178034:A:C	9.61175e-09	-1.72273	-1.30474
93178277	chr14:93178277:A:G	3.41652e-08	-0.483165	-1.27609
93178283	chr14:93178283:G:A	1.19641e-07	-0.505967	-3.44535e-10
93178369	chr14:93178369:G:T	3.73286e-08	-1.6707	-3.44535e-10
93178496	chr14:93178496:A:G	1.28533e-07	-1.54759e-10	-0.434276
93178672	chr14:93178672:C:T	8.12853e-08	-1.54759e-10	-0.892495
93178752	chr14:93178752:G:A	4.6373e-08	-1.45374	-3.44535e-10
93179026	chr14:93179026:C:T	1.08497e-08	-1.60407	-1.30225
93179342	chr14:93179342:A:T	7.39255e-08	-0.987403	-3.44535e-10
93179606	chr14:93179606:G:A	5.26601e-08	-1.54759e-10	-1.3266
93179666	chr14:93179666:C:T	1.07373e-08	-1.5841	-1.33264
93179854	chr14:93179854:C:T	9.7765e-08	-1.54759e-10	-0.707894
93180064	chr14:93180064:T:C	2.27071e-08	-1.71018	-0.4576
93180395	chr14:93180395:A:G	1.37588e-07	-1.54759e-10	-0.366197
93180538	chr14:93180538:C:A	7.78479e-08	-1.54759e-10	-0.935704
93180868	chr14:93180868:T:A	1.0842e-08	-1.71308	-1.19394
93181162	chr14:93181162:T:C	1.01159e-08	-1.6543	-1.32206
93181559	chr14:93181559:A:T	9.92654e-09	-1.72095	-1.2743
93181663	chr14:93181663:C:A	1.4075e-08	-1.42125	-1.22481
93182015	chr14:93182015:T:C	1.10667e-07	-1.54759e-10	-0.583932
93182605	chr14:93182605:A:G	1.30116e-08	-1.38037	-1.34425
93182758	chr14:93182758:C:T	9.88603e-08	-1.54759e-10	-0.696753
93182906	chr14:93182906:G:A	3.68032e-08	-1.68488	-3.44535e-10
93182911	chr14:93182911:C:T	6.05359e-08	-1.54759e-10	-1.18722
93183156	chr14:93183156:A:G	1.06867e-08	-1.72104	-1.20043
93183207	chr14:93183207:A:G	1.63253e-07	-1.54759e-10	-0.195162
93183368	chr14:93183368:T:C	7.01558e-08	-1.54759e-10	-1.03974
93183654	chr14:93183654:C:T	3.71695e-08	-1.67497	-3.44535e-10
93184457	chr14:93184457:G:A	1.32638e-07	-1.54759e-10	-0.40284
93184511	chr14:93184511:T:C	1.32997e-08	-1.36126	-1.34146
93184541	chr14:93184541:G:A	1.14759e-07	-1.54759e-10	-0.547623
93184700	chr14:93184700:G:A	1.14836e-07	-1.54759e-10	-0.54696
93184709	chr14:93184709:A:G	1.01444e-08	-1.69965	-1.27388
93185647	chr14:93185647:T:C	1.2961e-08	-1.38448	-1.34404
93185791	chr14:93185791:T:G	6.46139e-08	-1.54759e-10	-1.12203
93185815	chr14:93185815:GTTTAA:G	6.34565e-08	-1.54759e-10	-1.14011
93185942	chr14:93185942:C:T	2.35098e-08	-1.5418	-0.591247
93186035	chr14:93186035:T:A	1.22206e-08	-1.48481	-1.30252
93186491	chr14:93186491:A:G	1.2558e-07	-1.54759e-10	-0.457519
93187317	chr14:93187317:T:C	1.31565e-07	-1.54759e-10	-0.410962
93187352	chr14:93187352:G:A	2.72675e-07	-1.54759e-10	0.317819
93187678	chr14:93187678:A:T	2.25282e-07	-0.632004	0.758898
93188945	chr14:93188945:C:T	1.14836e-07	-1.54759e-10	-0.54696
93189562	chr14:93189562:T:C	1.09118e-08	-1.70649	-1.19412
93189630	chr14:93189630:T:C	9.57215e-08	-1.54759e-10	-0.729018
93189979	chr14:93189979:A:G	3.58898e-08	-1.71001	-3.44535e-10
93190238	chr14:93190238:G:A	1.35753e-08	-1.71059	-0.971618
93190587	chr14:93190587:A:G	5.16613e-08	-1.54759e-10	-1.34575
93190878	chr14:93190878:T:G	5.66586e-08	-1.54759e-10	-1.25342
93191091	chr14:93191091:T:C	2.08354e-07	-0.80143	0.850207
93191338	chr14:93191338:C:T	1.54071e-07	-1.54759e-10	-0.253044
93191897	chr14:93191897:C:T	9.5652e-08	-1.54759e-10	-0.729744
93191990	chr14:93191990:A:C	3.55126e-08	-1.72057	-3.44535e-10
93192005	chr14:93192005:T:C	1.19062e-08	-1.46757	-1.34584
93192220	chr14:93192220:C:T	4.04073e-08	-1.59145	-3.44535e-10
93192273	chr14:93192273:C:G	1.4594e-07	-1.54759e-10	-0.307265
93192420	chr14:93192420:T:C	1.50702e-07	-1.54759e-10	-0.275155
93192759	chr14:93192759:C:A	3.54098e-08	-1.72347	-3.44535e-10
93193083	chr14:93193083:TCAG:T	1.85819e-07	-1.54759e-10	-0.0656853
93193098	chr14:93193098:G:A	9.56233e-08	-1.54759e-10	-0.730044
93193239	chr14:93193239:TGAGC:T	1.1838e-08	-1.72426	-1.09488
93193380	chr14:93193380:G:A	2.18345e-08	-1.5855	-0.621467
93193449	chr14:93193449:C:G	9.94634e-09	-1.70006	-1.2932
93193506	chr14:93193506:G:C	1.00121e-08	-1.67021	-1.31646
93193724	chr14:93193724:A:G	6.57457e-08	-1.54759e-10	-1.10467
93193861	chr14:93193861:T:C	1.20359e-07	-1.54759e-10	-0.49998
93193975	chr14:93193975:A:G	1.37065e-08	-1.55481	-1.11778
93194400	chr14:93194400:A:G	6.10987e-08	-1.54759e-10	-1.17797
93195025	chr14:93195025:A:C	6.06653e-08	-1.54759e-10	-1.18509
93195149	chr14:93195149:T:A	5.19757e-08	-1.54759e-10	-1.33969
93195473	chr14:93195473:G:C	6.03553e-08	-1.19021	-3.44535e-10
93196534	chr14:93196534:C:T	1.7035e-07	-1.54759e-10	-0.152606
93196565	chr14:93196565:G:A	9.51876e-09	-1.69746	-1.33973
93196602	chr14:93196602:G:A	9.933e-09	-1.65849	-1.33611
93196630	chr14:93196630:C:T	5.32689e-08	-1.54759e-10	-1.31511
93196656	chr14:93196656:T:C	1.00382e-08	-1.63844	-1.34562
93197213	chr14:93197213:T:A	3.65604e-08	-1.19155	-0.499948
93197489	chr14:93197489:G:A	1.02659e-08	-1.61587	-1.34577
93197528	chr14:93197528:T:C	3.19197e-08	-1.00335	-0.823887
93197611	chr14:93197611:A:G	5.26768e-08	-1.54759e-10	-1.32628
93197696	chr14:93197696:C:A	5.24604e-08	-1.54759e-10	-1.3304
93198226	chr14:93198226:A:C	5.87326e-08	-1.54759e-10	-1.21747
93198416	chr14:93198416:G:A	1.12042e-08	-1.63231	-1.24187
93198557	chr14:93198557:G:T	7.76427e-08	-1.54759e-10	-0.938343
93198677	chr14:93198677:C:G	5.50559e-08	-1.28211	-3.44535e-10
93199021	chr14:93199021:G:A	5.18792e-08	-1.54759e-10	-1.34154
93199173	chr14:93199173:C:G	1.03038e-08	-1.71135	-1.2466
93199312	chr14:93199312:C:A	9.86196e-09	-1.65783	-1.34395
93199496	chr14:93199496:G:A	6.87227e-08	-1.54759e-10	-1.06038
93200035	chr14:93200035:A:G	9.56987e-09	-1.69357	-1.33827
93200097	chr14:93200097:A:G	2.30028e-08	-1.09005	-1.0648
93200184	chr14:93200184:C:T	5.52166e-08	-1.54759e-10	-1.2792
93201180	chr14:93201180:T:G	9.56417e-09	-1.6901	-1.34234
93201375	chr14:93201375:T:C	9.27468e-09	-1.71737	-1.3458
93201507	chr14:93201507:C:T	1.02247e-08	-1.63827	-1.32739
93201651	chr14:93201651:C:T	9.84962e-09	-1.65839	-1.34464
93202105	chr14:93202105:G:A	5.52136e-08	-1.54759e-10	-1.27925
93203121	chr14:93203121:G:C	6.08003e-08	-1.18287	-3.44535e-10
93203124	chr14:93203124:T:C	2.0933e-07	-1.54759e-10	0.053453
93204085	chr14:93204085:T:G	5.16916e-08	-1.54759e-10	-1.34516
93205103	chr14:93205103:T:C	5.905e-08	-1.21208	-3.44535e-10
93205881	chr14:93205881:T:C	5.69351e-08	-1.54759e-10	-1.24855
93206387	chr14:93206387:T:C	8.31983e-08	-1.54759e-10	-0.869233
93206606	chr14:93206606:G:T	5.17215e-08	-1.54759e-10	-1.34459
93207310	chr14:93207310:G:A	9.97423e-09	-1.7254	-1.26506
93207589	chr14:93207589:T:C	1.40188e-08	-1.51543	-1.13463
93207742	chr14:93207742:C:A	5.96229e-08	-1.54759e-10	-1.20242
93208738	chr14:93208738:G:A	9.89649e-09	-1.65998	-1.3383
93208853	chr14:93208853:A:G	5.9689e-08	-1.20131	-3.44535e-10
93208947	chr14:93208947:G:A	1.86519e-07	-0.0619266	-3.44535e-10
93208994	chr14:93208994:T:C	5.18608e-08	-1.54759e-10	-1.3419
93209106	chr14:93209106:C:T	1.31337e-08	-1.55771	-1.15756
93209137	chr14:93209137:G:T	1.03322e-08	-1.71182	-1.24338
93209174	chr14:93209174:G:C	5.91088e-08	-1.54759e-10	-1.21108
93210152	chr14:93210152:A:T	2.2419e-07	-1.54759e-10	0.122031
93210210	chr14:93210210:A:C	9.81738e-09	-1.70108	-1.30522
93210240	chr14:93210240:C:T	5.45669e-08	-1.54759e-10	-1.29103
93210325	chr14:93210325:C:T	3.28285e-08	-1.33409	-0.465071
93210949	chr14:93210949:G:T	5.19374e-08	-1.54759e-10	-1.34042
93211417	chr14:93211417:C:T	5.41985e-08	-1.54759e-10	-1.29781
93211446	chr14:93211446:C:T	5.1673e-08	-1.54759e-10	-1.34553
93211621	chr14:93211621:G:C	3.48045e-08	-0.798732	-0.941981
93211641	chr14:93211641:G:A	1.53104e-07	-1.54759e-10	-0.259346
93211707	chr14:93211707:T:C	9.53676e-09	-1.71063	-1.32468
93212176	chr14:93212176:A:T	4.32273e-08	-1.52399	-3.44535e-10
93212246	chr14:93212246:T:C	1.43143e-07	-1.54759e-10	-0.326616
93212404	chr14:93212404:T:C	2.85419e-08	-1.17652	-0.762564
93212548	chr14:93212548:T:G	5.23373e-08	-1.54759e-10	-1.33275
93213275	chr14:93213275:T:G	1.05567e-07	-1.54759e-10	-0.63111
93213278	chr14:93213278:G:A	1.036e-08	-1.72041	-1.2321
93213338	chr14:93213338:C:T	5.18952e-08	-1.54759e-10	-1.34123
93213456	chr14:93213456:C:T	7.8664e-08	-1.54759e-10	-0.925275
93213607	chr14:93213607:A:G	9.95593e-09	-1.64883	-1.34347
93213949	chr14:93213949:C:T	5.21156e-08	-1.54759e-10	-1.337
93214402	chr14:93214402:T:C	1.35551e-08	-1.52312	-1.16057
93215379	chr14:93215379:G:A	1.04508e-08	-1.69578	-1.248
93215396	chr14:93215396:T:C	3.22814e-08	-1.28371	-0.532264
93215645	chr14:93215645:C:T	9.63513e-09	-1.67937	-1.34567
93216092	chr14:93216092:C:T	5.79447e-08	-1.54759e-10	-1.23097
93216243	chr14:93216243:A:G	9.31431e-09	-1.71411	-1.3448
93216515	chr14:93216515:C:T	4.53039e-08	-0.733872	-0.743196
93216586	chr14:93216586:T:C	9.5931e-09	-1.71087	-1.31855
93217111	chr14:93217111:A:G	4.59387e-08	-1.46315	-3.44535e-10
93217167	chr14:93217167:C:T	7.56341e-08	-1.54759e-10	-0.964553
93217313	chr14:93217313:T:C	9.92635e-09	-1.65351	-1.34175
93217442	chr14:93217442:G:A	2.25625e-07	-1.54759e-10	0.128411
93217545	chr14:93217545:CTG:C	1.06509e-08	-1.72294	-1.20187
93217753	chr14:93217753:C:T	1.88781e-08	-1.65717	-0.695289
93217754	chr14:93217754:G:A	2.29499e-07	-1.54759e-10	0.145438
93218030	chr14:93218030:G:T	5.20908e-08	-1.54759e-10	-1.33747
93218098	chr14:93218098:A:C	3.33909e-08	-1.35968	-0.422498
93218273	chr14:93218273:T:C	3.2689e-08	-1.29313	-0.510295
93218275	chr14:93218275:G:T	1.03004e-08	-1.72357	-1.23471
93218468	chr14:93218468:T:C	3.30276e-08	-1.28785	-0.505265
93218751	chr14:93218751:C:T	9.42219e-09	-1.72041	-1.32698
93218821	chr14:93218821:T:C	9.62974e-09	-1.71559	-1.31002
93218875	chr14:93218875:G:T	9.99049e-09	-1.64851	-1.34032
93219016	chr14:93219016:C:T	5.95316e-08	-1.20395	-3.44535e-10
93219280	chr14:93219280:T:C	5.49911e-08	-1.28329	-3.44535e-10
93219835	chr14:93219835:T:C	1.02108e-08	-1.6257	-1.34132
93220021	chr14:93220021:C:G	1.3987e-08	-1.55621	-1.09612
93220114	chr14:93220114:C:T	5.69067e-08	-1.24905	-3.44535e-10
93220219	chr14:93220219:TTTC:T	5.21055e-08	-1.54759e-10	-1.33719
93220509	chr14:93220509:G:T	1.19212e-07	-1.54759e-10	-0.509554
93220912	chr14:93220912:G:A	9.55138e-09	-1.7016	-1.33218
93221109	chr14:93221109:C:G	9.73069e-09	-1.71027	-1.3049
93221180	chr14:93221180:G:A	1.04101e-08	-1.62193	-1.32576
93221482	chr14:93221482:C:T	5.30783e-08	-1.54759e-10	-1.31869
93221752	chr14:93221752:C:T	2.11409e-07	-1.54759e-10	0.0633317
93221856	chr14:93221856:G:A	7.84353e-08	-0.928186	-3.44535e-10
93223021	chr14:93223021:C:T	4.85618e-08	-1.40762	-3.44535e-10
93223248	chr14:93223248:T:G	5.18264e-08	-1.54759e-10	-1.34256
93223309	chr14:93223309:C:T	1.00939e-08	-1.66123	-1.3173
93223429	chr14:93223429:G:A	5.18123e-08	-1.54759e-10	-1.34283
93223617	chr14:93223617:C:T	1.03526e-08	-1.63388	-1.31934
93223694	chr14:93223694:G:A	1.00297e-08	-1.66322	-1.32169
93223828	chr14:93223828:C:T	1.65337e-07	-1.54759e-10	-0.182476
93223917	chr14:93223917:G:A	6.33622e-08	-1.54759e-10	-1.14159
93223955	chr14:93223955:A:G	9.20732e-09	-1.72504	-1.34542
93224145	chr14:93224145:C:T	1.51028e-07	-1.54759e-10	-0.272998
93224539	chr14:93224539:G:A	5.77618e-08	-1.54759e-10	-1.23413
93224602	chr14:93224602:T:C	1.84541e-08	-1.03568	-1.33949
93225280	chr14:93225280:A:C	5.25918e-08	-1.54759e-10	-1.3279
93225352	chr14:93225352:T:C	9.68724e-09	-1.72557	-1.29408
93225372	chr14:93225372:A:C	5.28569e-08	-1.32287	-3.44535e-10
93226116	chr14:93226116:G:A	5.18594e-08	-1.54759e-10	-1.34192
93226259	chr14:93226259:G:A	1.08457e-08	-1.60273	-1.30397
93226780	chr14:93226780:G:A	4.02058e-08	-1.59645	-3.44535e-10
93226829	chr14:93226829:T:G	1.36055e-08	-1.36309	-1.3169
93227076	chr14:93227076:C:T	9.29969e-09	-1.71597	-1.34451
93227503	chr14:93227503:A:C	5.21871e-08	-1.54759e-10	-1.33563
93227602	chr14:93227602:A:C	7.79419e-08	-1.54759e-10	-0.934497
93228116	chr14:93228116:G:A	1.00622e-08	-1.63629	-1.34539
93228334	chr14:93228334:G:A	9.36193e-09	-1.72076	-1.33305
93228527	chr14:93228527:T:C	8.26015e-08	-1.54759e-10	-0.876432
93228672	chr14:93228672:G:A	9.43129e-09	-1.72155	-1.32488
93228796	chr14:93228796:A:G	5.31826e-08	-1.54759e-10	-1.31673
93229525	chr14:93229525:G:A	1.07183e-08	-1.59184	-1.32667
93230142	chr14:93230142:G:A	8.44478e-08	-1.54759e-10	-0.854328
93230360	chr14:93230360:A:C	7.49962e-08	-1.54759e-10	-0.973023
93230404	chr14:93230404:T:C	1.05742e-08	-1.70154	-1.2305
93230656	chr14:93230656:C:T	5.41551e-08	-1.54759e-10	-1.29861
93230959	chr14:93230959:A:G	2.2673e-07	-1.54759e-10	0.133301
93231159	chr14:93231159:G:A	7.44125e-08	-1.54759e-10	-0.980837
93231358	chr14:93231358:C:G	1.39282e-08	-1.68849	-0.968056
93231735	chr14:93231735:A:G	7.41174e-08	0.341075	-1.32589
93231789	chr14:93231789:CAGG:C	2.40009e-08	-1.13176	-0.980609
93232657	chr14:93232657:C:T	6.17693e-08	-0.0688823	-1.09817
93232745	chr14:93232745:G:T	3.53492e-08	-1.72518	-3.44535e-10
93234475	chr14:93234475:A:T	1.13027e-08	-1.58585	-1.27957
93234499	chr14:93234499:C:T	3.11476e-08	-1.03622	-0.815505
93234525	chr14:93234525:T:C	9.36276e-08	-1.54759e-10	-0.751135
93234600	chr14:93234600:T:A	7.94264e-08	0.227123	-1.14275
93234985	chr14:93234985:C:A	1.07533e-07	-1.54759e-10	-0.612664
93235004	chr14:93235004:C:T	5.1668e-08	-1.54759e-10	-1.34562
93235165	chr14:93235165:T:G	1.28165e-08	-1.57526	-1.16447
93235193	chr14:93235193:A:G	1.24639e-08	-1.578	-1.18963
93235496	chr14:93235496:G:T	9.67368e-09	-1.67757	-1.34349
93235902	chr14:93235902:C:T	4.46859e-08	-1.4908	-3.44535e-10
93236058	chr14:93236058:C:A	9.71014e-09	-1.67808	-1.33921
93236098	chr14:93236098:C:T	1.38193e-08	-1.60619	-1.0582
93236121	chr14:93236121:G:T	5.58746e-08	-1.54759e-10	-1.26735
93236129	chr14:93236129:C:T	1.624e-08	-1.56309	-0.939888
93236286	chr14:93236286:A:G	1.08082e-08	-1.7121	-1.19805
93236326	chr14:93236326:T:A	1.14805e-08	-1.58574	-1.26408
93236577	chr14:93236577:C:G	8.19325e-08	-0.884565	-3.44535e-10
93236984	chr14:93236984:A:G	1.11322e-07	-1.54759e-10	-0.578034
93237508	chr14:93237508:G:A	1.00732e-08	-1.72474	-1.25585
93238383	chr14:93238383:C:CT	5.41076e-08	-1.54759e-10	-1.29949
93238768	chr14:93238768:C:T	1.00829e-07	-1.54759e-10	-0.677031
93238778	chr14:93238778:T:C	1.34911e-08	-1.41547	-1.27296
93239341	chr14:93239341:C:T	4.3405e-08	-1.51989	-3.44535e-10
93240209	chr14:93240209:T:C	1.03847e-08	-1.72539	-1.22474
93240261	chr14:93240261:G:A	3.5435e-08	-1.72276	-3.44535e-10
93240856	chr14:93240856:T:C	5.21941e-08	-1.54759e-10	-1.33549
93240938	chr14:93240938:A:T	4.58796e-08	-1.46444	-3.44535e-10
93241287	chr14:93241287:G:A	3.57303e-08	-1.71446	-3.44535e-10
93241289	chr14:93241289:A:G	1.14061e-08	-1.56877	-1.28754
93241300	chr14:93241300:C:T	5.24857e-08	-1.54759e-10	-1.32992
93241395	chr14:93241395:T:C	1.0587e-08	-1.64488	-1.28595
93241406	chr14:93241406:G:A	2.8557e-08	-0.60047	-1.33809
93241476	chr14:93241476:T:G	5.84395e-08	-1.54759e-10	-1.22247
93241504	chr14:93241504:A:C	1.31705e-08	-1.49277	-1.21971
93241878	chr14:93241878:G:A	2.46694e-08	-1.48703	-0.597866
93242413	chr14:93242413:A:C	1.65327e-08	-1.30234	-1.18277
93243114	chr14:93243114:G:A	7.45959e-08	-1.54759e-10	-0.978375
93243275	chr14:93243275:C:A	5.6675e-08	-1.54759e-10	-1.25313
93243342	chr14:93243342:C:T	2.19924e-08	-1.49397	-0.705798
93243350	chr14:93243350:C:T	1.52542e-07	-1.72553	1.46251
93244044	chr14:93244044:G:C	4.43531e-08	-1.49828	-3.44535e-10
93244372	chr14:93244372:C:T	3.55171e-08	-1.72045	-3.44535e-10
93244519	chr14:93244519:C:T	4.79313e-08	-1.42069	-3.44535e-10
93244947	chr14:93244947:C:T	7.30504e-08	-1.54759e-10	-0.999311
93245029	chr14:93245029:C:T	1.21989e-08	-1.52734	-1.26177
93245307	chr14:93245307:T:TCAGAGG	1.01414e-07	-1.54759e-10	-0.671247
93247432	chr14:93247432:C:T	2.11536e-07	-1.54759e-10	0.0639332
93247638	chr14:93247638:G:A	1.24921e-08	-1.67263	-1.09274
93248145	chr14:93248145:C:CAATA	5.93088e-08	-1.54759e-10	-1.2077
93248166	chr14:93248166:T:C	1.73765e-07	-1.54759e-10	-0.132756
93248234	chr14:93248234:A:C	1.93268e-08	-1.35139	-0.977582
93248304	chr14:93248304:A:G	1.26405e-08	-1.48004	-1.27351
93248377	chr14:93248377:C:T	1.50645e-08	-1.44903	-1.12909
93248706	chr14:93248706:C:T	5.24737e-08	-1.33015	-3.44535e-10
93248997	chr14:93248997:G:T	4.56767e-07	-1.54759e-10	0.833712
93249528	chr14:93249528:T:C	1.06887e-08	-1.58821	-1.33306
93249731	chr14:93249731:C:G	1.11176e-08	-1.55622	-1.32571
93249789	chr14:93249789:TAAG:T	1.36543e-08	-1.33059	-1.34581
93249931	chr14:93249931:G:A	1.04956e-08	-1.59368	-1.34582
93249945	chr14:93249945:C:G	1.26705e-08	-1.40563	-1.34555
93250250	chr14:93250250:T:G	2.1508e-08	-1.46104	-0.760994
93250508	chr14:93250508:T:C	1.34768e-08	-1.34544	-1.34405
93251387	chr14:93251387:G:C	9.68829e-09	-1.72459	-1.29496
93251429	chr14:93251429:C:T	7.25711e-08	-1.54759e-10	-1.00589
93252179	chr14:93252179:G:A	1.29753e-08	-1.58632	-1.14109
93252278	chr14:93252278:C:A	5.87528e-08	-1.54759e-10	-1.21712
93252485	chr14:93252485:T:C	7.92852e-08	-1.54759e-10	-0.917409
93252503	chr14:93252503:C:T	1.34338e-08	-1.34686	-1.34583
93252563	chr14:93252563:C:T	5.22779e-08	-1.54759e-10	-1.33389
93252717	chr14:93252717:T:C	1.37121e-08	-1.34183	-1.33035
93252812	chr14:93252812:A:G	1.64783e-07	-1.54759e-10	-0.18583
93253307	chr14:93253307:C:T	7.12599e-08	-1.54759e-10	-1.02413
93253835	chr14:93253835:T:C	1.11113e-08	-1.55874	-1.32375
93254457	chr14:93254457:G:A	7.91205e-08	-1.54759e-10	-0.919488
93254634	chr14:93254634:T:C	7.54247e-08	-1.54759e-10	-0.967326
93254996	chr14:93254996:T:C	4.00279e-08	-1.60088	-3.44535e-10
93255046	chr14:93255046:C:T	1.13343e-08	-1.66961	-1.19302
93255149	chr14:93255149:C:T	1.10431e-08	-1.56515	-1.3235
93255198	chr14:93255198:G:C	7.61931e-08	-1.54759e-10	-0.957189
93255265	chr14:93255265:T:C	1.07988e-08	-1.58784	-1.32319
93255456	chr14:93255456:T:A	5.34543e-08	-1.54759e-10	-1.31163
93255464	chr14:93255464:T:A	5.35091e-08	-1.54759e-10	-1.31061
93255569	chr14:93255569:C:A	5.37701e-08	-1.54759e-10	-1.30574
93255876	chr14:93255876:G:A	8.2138e-08	-1.54759e-10	-0.88206
93256340	chr14:93256340:T:C	1.0801e-08	-1.59114	-1.31968
93256388	chr14:93256388:A:AT	5.57888e-08	-1.54759e-10	-1.26889
93256526	chr14:93256526:C:G	1.64588e-08	-1.44051	-1.04909
93256529	chr14:93256529:C:T	2.14199e-08	-1.46247	-0.763677
93257562	chr14:93257562:A:T	1.53119e-08	-1.44149	-1.12034
93257908	chr14:93257908:A:T	8.51743e-08	-1.54759e-10	-0.845761
93257911	chr14:93257911:GCATAAAAGTAGAC:G	7.65678e-08	-1.54759e-10	-0.952284
93257928	chr14:93257928:TTGATCTTTGACATGTAATATATGTCCATCATCCAA:T	7.86953e-08	-1.54759e-10	-0.924878
93257965	chr14:93257965:GCAGAGA:G	8.76313e-08	-1.54759e-10	-0.817323
93258463	chr14:93258463:T:G	1.61271e-08	-1.30313	-1.20683
93258733	chr14:93258733:C:T	5.3584e-08	-1.54759e-10	-1.30921
93258741	chr14:93258741:C:T	5.48015e-08	-1.54759e-10	-1.28674
93260437	chr14:93260437:A:T	3.76955e-08	-1.66092	-3.44535e-10
93260500	chr14:93260500:C:T	4.34579e-07	-1.54759e-10	0.783916
93260503	chr14:93260503:C:G	4.58542e-08	-1.46499	-3.44535e-10
93260717	chr14:93260717:CTTA:C	1.28458e-08	-1.39254	-1.34491
93260795	chr14:93260795:C:T	5.16655e-08	-1.54759e-10	-1.34567
93261089	chr14:93261089:C:T	3.54027e-08	-1.72367	-3.44535e-10
93261104	chr14:93261104:T:TG	4.05468e-08	-1.588	-3.44535e-10
93261233	chr14:93261233:T:C	1.11597e-08	-1.67467	-1.20348
93262091	chr14:93262091:T:C	5.49256e-08	-1.54759e-10	-1.28448
93262292	chr14:93262292:C:T	7.84401e-08	-1.54759e-10	-0.928125
93262871	chr14:93262871:T:A	4.58729e-08	-1.46459	-3.44535e-10
93262902	chr14:93262902:AC:A	5.4767e-08	-1.54759e-10	-1.28737
93263039	chr14:93263039:G:T	5.17029e-08	-1.54759e-10	-1.34495
93263041	chr14:93263041:A:G	5.20508e-08	-1.54759e-10	-1.33824
93263426	chr14:93263426:T:A	5.34882e-08	-1.54759e-10	-1.311
93264587	chr14:93264587:G:T	1.50418e-07	-1.54759e-10	-0.27704
93264642	chr14:93264642:A:T	1.29559e-08	-1.38427	-1.34464
93265037	chr14:93265037:T:C	1.0412e-08	-1.60373	-1.34378
93265288	chr14:93265288:A:T	1.52487e-08	-1.33037	-1.2356
93265477	chr14:93265477:G:A	3.59932e-08	-1.60493	-0.102204
93265509	chr14:93265509:T:C	4.63955e-08	-1.45326	-3.44535e-10
93265652	chr14:93265652:C:T	8.83052e-08	-1.54759e-10	-0.809662
93265788	chr14:93265788:G:A	5.26815e-08	-1.54759e-10	-1.3262
93265822	chr14:93265822:T:TGA	5.64911e-08	-1.54759e-10	-1.25638
93265841	chr14:93265841:G:A	1.32799e-08	-1.35925	-1.34496
93266409	chr14:93266409:C:T	1.30813e-08	-1.37382	-1.34545
93266957	chr14:93266957:T:C	4.50863e-08	-1.48188	-3.44535e-10
93267615	chr14:93267615:G:C	5.57327e-08	-1.54759e-10	-1.26989
93267710	chr14:93267710:T:C	7.70274e-08	-1.54759e-10	-0.946299
93268212	chr14:93268212:CAG:C	1.38498e-08	-1.3455	-1.31669
93268217	chr14:93268217:T:A	1.34883e-08	-1.36784	-1.3208
93268218	chr14:93268218:AGATGCT:A	1.39349e-08	-1.34223	-1.31383
93268333	chr14:93268333:A:T	1.26425e-08	-1.40801	-1.34538
93268846	chr14:93268846:C:T	2.07387e-08	-1.19057	-1.06788
93269005	chr14:93269005:C:T	1.58073e-08	-1.20718	-1.32281
93269431	chr14:93269431:G:A	1.43118e-08	-1.29039	-1.33898
93269451	chr14:93269451:A:G	1.69381e-08	-1.32006	-1.14084
93269660	chr14:93269660:T:C	8.10749e-08	-1.54759e-10	-0.895087
93269776	chr14:93269776:GC:G	1.31746e-08	-1.36746	-1.34471
93270394	chr14:93270394:C:T	7.48277e-08	-1.54759e-10	-0.975272
93270490	chr14:93270490:C:T	7.12243e-08	-1.54759e-10	-1.02463
93270541	chr14:93270541:G:A	2.0462e-08	-1.24367	-1.02822
93270651	chr14:93270651:T:C	1.24027e-08	-1.54566	-1.22689
93270682	chr14:93270682:G:A	5.41696e-08	-1.54759e-10	-1.29834
93270762	chr14:93270762:G:C	1.05572e-08	-1.66242	-1.27123
93270994	chr14:93270994:T:C	5.88093e-08	-1.54759e-10	-1.21616
93271264	chr14:93271264:T:C	1.01014e-08	-1.72523	-1.25256
93271322	chr14:93271322:T:C	1.04498e-08	-1.68244	-1.26144
93271330	chr14:93271330:A:G	1.08241e-08	-1.71657	-1.19211
93271732	chr14:93271732:T:C	1.05354e-08	-1.62733	-1.30839
93271858	chr14:93271858:T:C	1.06317e-08	-1.68416	-1.24246
93272317	chr14:93272317:T:C	1.0972e-08	-1.66848	-1.22663
93272405	chr14:93272405:T:G	1.04094e-08	-1.63146	-1.31629
93272530	chr14:93272530:A:T	1.89499e-08	-1.41909	-0.929569
93272842	chr14:93272842:CAGG:C	1.09061e-08	-1.68176	-1.21939
93273004	chr14:93273004:C:G	1.94001e-08	-1.4173	-0.90788
93273005	chr14:93273005:A:G	3.59177e-08	-1.70923	-3.44535e-10
93273009	chr14:93273009:T:C	1.31238e-08	-1.71193	-1.0041
93273209	chr14:93273209:C:T	1.18195e-08	-1.55938	-1.26133
93273246	chr14:93273246:G:A	7.44715e-08	-1.54759e-10	-0.980044
93273790	chr14:93273790:C:A	1.99183e-08	-1.38138	-0.91744
93273865	chr14:93273865:C:T	3.53357e-08	-1.72557	-3.44535e-10
93273902	chr14:93273902:C:T	5.47641e-08	-1.54759e-10	-1.28743
93274485	chr14:93274485:A:G	1.06306e-08	-1.68075	-1.24597
93274560	chr14:93274560:G:A	5.37328e-08	-1.54759e-10	-1.30644
93274613	chr14:93274613:T:TC	1.11998e-07	-1.54759e-10	-0.571977
93274750	chr14:93274750:G:T	5.93639e-08	-1.20677	-3.44535e-10
93274787	chr14:93274787:A:C	1.182e-08	-1.71903	-1.10164
93275065	chr14:93275065:A:G	4.56628e-08	-1.46918	-3.44535e-10
93275415	chr14:93275415:T:A	2.4126e-08	-0.788709	-1.31846
93275918	chr14:93275918:G:A	5.38624e-08	-1.54759e-10	-1.30403
93276148	chr14:93276148:C:T	1.07273e-08	-1.57765	-1.34002
93276446	chr14:93276446:A:G	1.07021e-08	-1.59331	-1.32672
93276740	chr14:93276740:C:T	7.71059e-08	-1.54759e-10	-0.945281
93276863	chr14:93276863:C:T	5.62712e-08	-1.54759e-10	-1.26028
93277033	chr14:93277033:C:T	8.19789e-08	-1.54759e-10	-0.883999
93277844	chr14:93277844:C:A	3.54975e-08	-1.721	-3.44535e-10
93278139	chr14:93278139:G:A	5.7763e-08	-1.54759e-10	-1.23411
93279234	chr14:93279234:G:A	4.30145e-08	-1.52892	-3.44535e-10
93279605	chr14:93279605:T:C	7.45293e-08	-1.54759e-10	-0.979268
93279745	chr14:93279745:A:C	1.14276e-08	-1.67847	-1.17596
93280216	chr14:93280216:G:A	1.11617e-08	-1.68522	-1.19275
93280321	chr14:93280321:C:T	1.11478e-08	-1.67952	-1.1997
93280448	chr14:93280448:CAA:C	1.11687e-08	-1.68469	-1.19265
93280769	chr14:93280769:C:T	7.07347e-08	-1.54759e-10	-1.03152
93281084	chr14:93281084:T:C	7.57022e-08	-1.54759e-10	-0.963654
93281950	chr14:93281950:A:G	1.09134e-08	-1.58333	-1.31714
93282099	chr14:93282099:T:C	7.9781e-08	-1.54759e-10	-0.911175
93282454	chr14:93282454:T:A	1.39061e-08	-1.56586	-1.09227
93283164	chr14:93283164:G:A	5.29878e-08	-1.54759e-10	-1.3204
93283324	chr14:93283324:C:T	2.03681e-08	-1.37702	-0.899468
93283810	chr14:93283810:T:C	1.03451e-08	-1.62869	-1.32526
93284060	chr14:93284060:C:CATT	1.03235e-08	-1.64246	-1.31358
93284153	chr14:93284153:A:G	6.06163e-08	-1.54759e-10	-1.1859
93284489	chr14:93284489:G:T	1.05037e-08	-1.61159	-1.32714
93284672	chr14:93284672:C:T	1.08746e-08	-1.71969	-1.18434
93284680	chr14:93284680:A:G	3.66861e-08	-1.68806	-3.44535e-10
93285180	chr14:93285180:T:C	4.27786e-08	-1.53442	-3.44535e-10
93285494	chr14:93285494:T:C	1.14994e-07	-0.545583	-3.44535e-10
93285553	chr14:93285553:C:G	8.87427e-08	-1.54759e-10	-0.80472
93286189	chr14:93286189:C:T	2.62882e-08	-1.4662	-0.555139
93286535	chr14:93286535:G:T	5.19194e-07	-1.54759e-10	0.961818
93286723	chr14:93286723:G:A	1.00643e-07	-1.54759e-10	-0.678884
93287462	chr14:93287462:TTAAA:T	1.12089e-08	-1.6595	-1.21425
93287671	chr14:93287671:T:C	5.50062e-08	-1.54759e-10	-1.28301
93287672	chr14:93287672:T:C	5.17102e-08	-1.54759e-10	-1.34481
93288091	chr14:93288091:A:G	1.1618e-08	-1.66579	-1.17211
93289067	chr14:93289067:C:T	8.62775e-08	-1.54759e-10	-0.832891
93289079	chr14:93289079:G:A	1.67672e-08	-1.55592	-0.915121
93289131	chr14:93289131:A:G	4.31045e-08	-1.52683	-3.44535e-10
93289187	chr14:93289187:A:C	1.33661e-07	-1.54759e-10	-0.395154
93289216	chr14:93289216:C:T	2.81635e-08	-0.607024	-1.34541
93289585	chr14:93289585:T:C	2.46246e-07	-1.54759e-10	0.215872
93289896	chr14:93289896:C:T	7.85918e-08	-1.54759e-10	-0.926194
93290154	chr14:93290154:A:C	1.95696e-08	-1.56187	-0.754615
93290353	chr14:93290353:C:T	4.19853e-08	-1.55314	-3.44535e-10
93290447	chr14:93290447:C:T	5.99233e-08	-1.54759e-10	-1.1974
93290766	chr14:93290766:C:G	1.33188e-07	-1.54759e-10	-0.398698
93291727	chr14:93291727:G:A	1.14411e-08	-1.67293	-1.18032
93291802	chr14:93291802:AG:A	2.13818e-08	-1.65215	-0.575775
93292144	chr14:93292144:G:A	1.33544e-07	-0.39603	-3.44535e-10
93293102	chr14:93293102:A:G	1.24775e-08	-1.5387	-1.22784
93293309	chr14:93293309:G:A	1.34248e-08	-1.38518	-1.30817
93293510	chr14:93293510:T:C	1.38185e-07	-1.54759e-10	-0.36187
93293628	chr14:93293628:T:C	1.22783e-07	-1.54759e-10	-0.480042
93293777	chr14:93293777:T:C	1.91849e-08	-1.53708	-0.799256
93295195	chr14:93295195:A:G	8.36573e-08	-1.54759e-10	-0.863732
93295287	chr14:93295287:T:A	5.09491e-08	-1.35963	-3.44535e-10
93295761	chr14:93295761:T:C	1.84147e-07	-1.54759e-10	-0.0747281
93295816	chr14:93295816:C:T	1.12836e-08	-1.52436	-1.34276
93295868	chr14:93295868:T:C	6.68257e-08	-1.54759e-10	-1.08837
93296256	chr14:93296256:TAAC:T	9.785e-08	-1.54759e-10	-0.707025
93296650	chr14:93296650:A:C	5.42796e-08	-1.54759e-10	-1.29631
93296780	chr14:93296780:T:G	1.19519e-07	-1.54759e-10	-0.506986
93296876	chr14:93296876:A:G	5.29156e-08	-1.54759e-10	-1.32176
93296935	chr14:93296935:A:C	1.37276e-07	-1.54759e-10	-0.368466
93297416	chr14:93297416:G:A	1.36743e-07	-1.54759e-10	-0.372355
93297536	chr14:93297536:T:C	2.85791e-07	-1.61562	1.98042
93297938	chr14:93297938:G:A	1.02168e-07	-1.54759e-10	-0.663839
93298295	chr14:93298295:C:T	1.02635e-07	-1.54759e-10	-0.659283
93298766	chr14:93298766:G:A	3.99577e-08	-1.60264	-3.44535e-10
93299568	chr14:93299568:G:T	1.83721e-08	-1.62235	-0.757275
93300119	chr14:93300119:G:A	4.63819e-08	-1.45355	-3.44535e-10
93300228	chr14:93300228:T:A	4.10648e-08	-1.57531	-3.44535e-10
93300509	chr14:93300509:G:A	1.6253e-07	-1.54759e-10	-0.199599
93300554	chr14:93300554:G:A	1.27794e-07	-1.54759e-10	-0.440043
93300667	chr14:93300667:C:T	2.03869e-08	-1.62031	-0.655255
93301363	chr14:93301363:C:G	1.28691e-08	-1.48127	-1.25437
93301530	chr14:93301530:T:C	1.21513e-08	-1.53868	-1.25434
93301686	chr14:93301686:C:T	1.23465e-08	-1.53254	-1.24454
93301758	chr14:93301758:T:C	1.29176e-08	-1.40722	-1.32465
93301818	chr14:93301818:T:A	5.16954e-08	-1.54759e-10	-1.34509
93301971	chr14:93301971:T:C	2.9797e-08	-0.556658	-1.3394
93302194	chr14:93302194:T:C	5.18172e-08	-1.54759e-10	-1.34274
93302401	chr14:93302401:A:G	1.37148e-07	-1.54759e-10	-0.369398
93302560	chr14:93302560:T:A	6.54485e-08	-1.54759e-10	-1.1092
93302673	chr14:93302673:T:C	1.29136e-08	-1.50074	-1.23144
93303323	chr14:93303323:G:A	2.03457e-07	-1.54759e-10	0.0249937
93303346	chr14:93303346:G:A	1.91103e-08	-1.59558	-0.744653
93304255	chr14:93304255:C:T	6.9416e-08	-1.54759e-10	-1.05034
93304375	chr14:93304375:G:A	4.5492e-08	-1.47292	-3.44535e-10
93304497	chr14:93304497:G:A	8.05699e-08	-1.54759e-10	-0.901335
93304604	chr14:93304604:G:A	1.30293e-08	-1.4016	-1.32166
93304631	chr14:93304631:C:T	8.37786e-08	-1.54759e-10	-0.862283
93304674	chr14:93304674:T:C	1.00127e-08	-1.6658	-1.32081
93305288	chr14:93305288:A:T	7.89953e-08	-1.54759e-10	-0.921073
93305324	chr14:93305324:T:A	7.91366e-08	-1.54759e-10	-0.919285
93305426	chr14:93305426:T:C	7.77784e-08	-1.54759e-10	-0.936597
93305489	chr14:93305489:T:A	8.05642e-08	-1.54759e-10	-0.901407
93305656	chr14:93305656:T:G	6.67091e-08	-1.54759e-10	-1.09012
93305743	chr14:93305743:C:T	1.0128e-08	-1.62931	-1.34585
93306064	chr14:93306064:G:A	6.25584e-08	-1.54759e-10	-1.15436
93306154	chr14:93306154:T:A	1.12323e-08	-1.66451	-1.20716
93306426	chr14:93306426:ACCT:A	7.75657e-08	-1.54759e-10	-0.939335
93306555	chr14:93306555:A:T	1.20219e-08	-1.53595	-1.26778
93306696	chr14:93306696:C:T	1.22177e-07	-1.54759e-10	-0.484993
93307156	chr14:93307156:T:C	1.92775e-08	-1.59254	-0.738987
93307844	chr14:93307844:G:A	1.87251e-08	-1.3867	-0.973898
93307984	chr14:93307984:C:T	8.35697e-08	-1.54759e-10	-0.86478
93307985	chr14:93307985:T:C	8.27869e-08	-1.54759e-10	-0.874191
93308219	chr14:93308219:G:A	5.89531e-08	-1.54759e-10	-1.21372
93308297	chr14:93308297:AAAAAAAAG:A	1.12589e-08	-1.66644	-1.20287
93308407	chr14:93308407:A:G	2.61073e-08	-1.68404	-0.344211
93308682	chr14:93308682:A:C	1.43356e-08	-1.305	-1.32271
93308727	chr14:93308727:T:C	1.10857e-08	-1.5589	-1.3259
93308889	chr14:93308889:A:G	1.87113e-08	-1.37444	-0.98689
93309107	chr14:93309107:C:T	5.91753e-08	-1.54759e-10	-1.20996
93309393	chr14:93309393:C:T	1.11677e-08	-1.5654	-1.31203
93309411	chr14:93309411:A:G	1.22924e-07	-1.54759e-10	-0.478892
93309977	chr14:93309977:C:G	5.35391e-08	-1.54759e-10	-1.31005
93310231	chr14:93310231:T:G	2.13106e-07	-1.54759e-10	0.0713292
93310460	chr14:93310460:T:C	1.04053e-07	-1.54759e-10	-0.645558
93310601	chr14:93310601:C:T	1.50202e-07	-1.54759e-10	-0.278476
93310768	chr14:93310768:A:C	4.25314e-08	-1.54022	-3.44535e-10
93310887	chr14:93310887:A:G	5.18093e-08	-1.54759e-10	-1.34289
93311118	chr14:93311118:T:C	7.84269e-08	-1.54759e-10	-0.928293
93311939	chr14:93311939:TTAAG:T	4.31191e-08	-1.52649	-3.44535e-10
93312096	chr14:93312096:C:T	7.7982e-08	-1.54759e-10	-0.933983
93312142	chr14:93312142:C:T	7.63051e-08	-1.54759e-10	-0.955721
93312395	chr14:93312395:T:C	1.08806e-08	-1.63553	-1.26795
93312429	chr14:93312429:C:T	1.30765e-08	-1.38279	-1.33685
93312452	chr14:93312452:G:A	1.90038e-08	-1.5898	-0.756021
93312996	chr14:93312996:C:T	1.83158e-08	-1.5884	-0.794298
93313115	chr14:93313115:G:A	4.10424e-08	-1.57585	-3.44535e-10
93313125	chr14:93313125:G:C	4.26858e-08	-1.5366	-3.44535e-10
93313624	chr14:93313624:C:T	3.64368e-08	-1.69488	-3.44535e-10
93313646	chr14:93313646:T:C	4.24243e-08	-1.54274	-3.44535e-10
93314041	chr14:93314041:C:T	1.25515e-08	-1.49187	-1.26875
93314093	chr14:93314093:C:T	7.74593e-08	-1.54759e-10	-0.940708
93314700	chr14:93314700:G:A	2.03155e-07	-1.54759e-10	0.0235091
93314929	chr14:93314929:T:C	4.58422e-08	-1.46526	-3.44535e-10
93315087	chr14:93315087:T:C	8.41406e-08	-1.54759e-10	-0.857971
93315274	chr14:93315274:TTCAAG:T	2.03168e-07	0.0235737	-3.44535e-10
93316280	chr14:93316280:AAT:A	2.06873e-07	-1.54759e-10	0.0416428
93316375	chr14:93316375:C:T	7.74122e-08	-1.54759e-10	-0.941317
93316376	chr14:93316376:G:A	6.67227e-08	-1.54759e-10	-1.08992
93316721	chr14:93316721:A:T	1.10364e-08	-1.64836	-1.2409
93316830	chr14:93316830:T:C	1.60362e-08	-1.37373	-1.14188
93316899	chr14:93316899:C:T	8.15505e-08	-1.54759e-10	-0.889238
93317097	chr14:93317097:T:C	1.12549e-08	-1.64383	-1.22583
93317139	chr14:93317139:A:G	1.23216e-08	-1.51106	-1.26805
93317285	chr14:93317285:G:A	5.49473e-08	-1.54759e-10	-1.28409
93317652	chr14:93317652:A:G	1.24547e-08	-1.51338	-1.25499
93317946	chr14:93317946:A:C	1.13728e-08	-1.68513	-1.1741
93317956	chr14:93317956:T:C	1.07974e-08	-1.66435	-1.24681
93318038	chr14:93318038:G:A	1.82569e-08	-1.36498	-1.02093
93318100	chr14:93318100:C:T	6.22037e-08	-1.54759e-10	-1.16005
93318173	chr14:93318173:TC:T	6.30722e-08	-1.54759e-10	-1.14618
93318322	chr14:93318322:G:A	2.14671e-08	-1.14583	-1.0781
93318718	chr14:93318718:A:G	7.87736e-08	-1.54759e-10	-0.923883
93319033	chr14:93319033:A:G	1.85111e-08	-1.60671	-0.76538
93319105	chr14:93319105:G:T	1.85524e-08	-1.36027	-1.00959
93319120	chr14:93319120:C:T	1.24332e-07	-1.54759e-10	-0.467504
93319409	chr14:93319409:A:G	1.2465e-08	-1.49808	-1.26945
93319601	chr14:93319601:A:G	1.29237e-08	-1.40814	-1.32326
93319635	chr14:93319635:G:T	1.22582e-08	-1.52319	-1.26108
93320322	chr14:93320322:T:C	1.86868e-08	-1.58011	-0.782538
93320401	chr14:93320401:C:G	7.89636e-08	-1.54759e-10	-0.921474
93320583	chr14:93320583:GAGAATTACAGC:G	7.86899e-08	-1.54759e-10	-0.924946
93320926	chr14:93320926:A:C	1.91884e-08	-1.57738	-0.758773
93321014	chr14:93321014:C:T	1.22759e-08	-1.51592	-1.2669
93321046	chr14:93321046:A:G	8.87686e-08	-1.54759e-10	-0.804428
93321580	chr14:93321580:A:G	4.23771e-08	-1.54385	-3.44535e-10
93321589	chr14:93321589:T:A	2.00483e-08	-1.3213	-0.971015
93321635	chr14:93321635:G:A	1.91872e-08	-1.32649	-1.00972
93321862	chr14:93321862:A:G	7.94058e-08	-1.54759e-10	-0.915889
93322001	chr14:93322001:A:C	4.62431e-08	-1.45655	-3.44535e-10
93322268	chr14:93322268:C:T	1.79614e-08	-1.56936	-0.832876
93322358	chr14:93322358:A:G	1.78062e-08	-1.58713	-0.823784
93322394	chr14:93322394:T:C	1.25354e-08	-1.49214	-1.26977
93322504	chr14:93322504:G:T	1.79701e-08	-1.5843	-0.817451
93322509	chr14:93322509:AG:A	1.79116e-08	-1.57427	-0.830745
93322612	chr14:93322612:G:C	1.08136e-08	-1.56398	-1.34568
93323015	chr14:93323015:C:G	1.02125e-07	-1.54759e-10	-0.664263
93323314	chr14:93323314:G:A	1.10558e-08	-1.6639	-1.2236
93323751	chr14:93323751:T:C	7.98642e-08	-1.54759e-10	-0.910134
93323796	chr14:93323796:C:T	7.98642e-08	-1.54759e-10	-0.910134
93323930	chr14:93323930:T:C	1.11605e-08	-1.6549	-1.22318
93324286	chr14:93324286:T:A	7.86551e-08	-1.54759e-10	-0.925389
93324709	chr14:93324709:C:T	1.74468e-08	-1.60188	-0.829424
93324910	chr14:93324910:C:A	5.92463e-08	-1.54759e-10	-1.20876
93325383	chr14:93325383:C:G	5.73192e-08	-1.54759e-10	-1.24182
93325429	chr14:93325429:G:GT	1.24337e-08	-1.51308	-1.25697
93325507	chr14:93325507:G:C	1.72493e-08	-1.59665	-0.846042
93326072	chr14:93326072:C:T	1.71476e-08	-1.36058	-1.08802
93326087	chr14:93326087:C:CT	8.80048e-08	-1.54759e-10	-0.81307
93326278	chr14:93326278:G:A	7.72837e-08	-1.54759e-10	-0.942977
93326558	chr14:93326558:T:G	5.22572e-08	-1.54759e-10	-1.33428
93326579	chr14:93326579:G:A	1.18292e-08	-1.54371	-1.27618
93326623	chr14:93326623:G:A	1.33088e-08	-1.37224	-1.32979
93326670	chr14:93326670:C:T	1.98158e-08	-1.53666	-0.767323
93326734	chr14:93326734:G:A	3.62574e-08	-1.69982	-3.44535e-10
93326983	chr14:93326983:C:T	1.1922e-08	-1.6389	-1.17317
93327173	chr14:93327173:C:G	1.75796e-08	-1.59553	-0.828188
93327510	chr14:93327510:C:T	4.88667e-08	-1.40136	-3.44535e-10
93328855	chr14:93328855:T:C	1.30189e-08	-1.38936	-1.3347
93328859	chr14:93328859:G:A	1.75166e-08	-1.58819	-0.839118
93329129	chr14:93329129:T:C	1.15365e-07	-1.54759e-10	-0.542357
93329184	chr14:93329184:A:C	1.15317e-07	-1.54759e-10	-0.542772
93329191	chr14:93329191:T:A	1.72202e-08	-1.62418	-0.820197
93329362	chr14:93329362:C:A	1.1904e-08	-1.55022	-1.26337
93329501	chr14:93329501:T:C	5.63708e-08	-1.25851	-3.44535e-10
93329831	chr14:93329831:G:T	1.80968e-08	-1.56059	-0.834132
93330065	chr14:93330065:T:C	1.09492e-08	-1.7162	-1.18099
93330439	chr14:93330439:A:G	1.23536e-08	-1.53319	-1.24333
93330545	chr14:93330545:C:T	1.78833e-08	-1.55841	-0.848183
93330754	chr14:93330754:C:T	1.0143e-08	-1.62834	-1.34535
93330820	chr14:93330820:G:T	1.71865e-08	-1.41377	-1.03257
93330854	chr14:93330854:G:A	1.84639e-08	-1.55256	-0.822085
93331307	chr14:93331307:C:T	6.5869e-08	-1.54759e-10	-1.10279
93331568	chr14:93331568:C:T	3.56252e-08	-1.71741	-3.44535e-10
93331699	chr14:93331699:G:A	6.55209e-08	-1.54759e-10	-1.10809
93332079	chr14:93332079:G:A	1.07204e-08	-1.68849	-1.22982
93332360	chr14:93332360:A:T	1.79081e-08	-1.54482	-0.860387
93332569	chr14:93332569:C:T	1.83121e-08	-1.5372	-0.8457
93333105	chr14:93333105:C:T	5.27228e-08	-1.54759e-10	-1.32541
93333297	chr14:93333297:C:T	5.66069e-08	-1.54759e-10	-1.25433
93333642	chr14:93333642:A:G	5.99786e-08	-1.19647	-3.44535e-10
93333716	chr14:93333716:G:A	1.06178e-07	-1.54759e-10	-0.625341
93333796	chr14:93333796:G:A	5.21591e-08	-1.54759e-10	-1.33616
93333830	chr14:93333830:T:C	2.03237e-08	-1.37783	-0.900848
93333894	chr14:93333894:A:G	1.43013e-07	-1.54759e-10	-0.327525
93333972	chr14:93333972:GAC:G	1.09074e-08	-1.68194	-1.21908
93334238	chr14:93334238:C:T	3.53947e-08	-1.7239	-3.44535e-10
93334576	chr14:93334576:T:C	1.79287e-08	-1.56743	-0.836626
93335632	chr14:93335632:C:G	5.82367e-08	-1.54759e-10	-1.22594
93336290	chr14:93336290:A:G	4.24003e-08	-1.54331	-3.44535e-10
93336945	chr14:93336945:C:T	1.59198e-08	-1.6263	-0.896592
93337063	chr14:93337063:G:A	1.07155e-08	-1.6901	-1.22867
93337080	chr14:93337080:C:T	6.1222e-08	-1.54759e-10	-1.17595
93337236	chr14:93337236:A:G	1.70321e-08	-1.61455	-0.840811
93337807	chr14:93337807:C:T	3.71973e-08	-1.67422	-3.44535e-10
93337986	chr14:93337986:T:C	1.76363e-08	-1.60305	-0.817453
93338061	chr14:93338061:G:A	1.33003e-07	-1.54759e-10	-0.400092
93338588	chr14:93338588:A:T	3.80406e-08	-1.65181	-3.44535e-10
93338630	chr14:93338630:A:G	1.72378e-08	-1.61388	-0.82947
93338636	chr14:93338636:G:A	8.54319e-08	-1.54759e-10	-0.842741
93338799	chr14:93338799:T:C	1.75255e-08	-1.60404	-0.822762
93338850	chr14:93338850:T:C	5.94523e-08	-1.54759e-10	-1.20529
93338950	chr14:93338950:G:A	8.70724e-08	-1.54759e-10	-0.823721
93339072	chr14:93339072:C:T	1.75792e-08	-1.59915	-0.82459
93339261	chr14:93339261:T:C	4.4696e-08	-1.49058	-3.44535e-10
93339316	chr14:93339316:T:C	1.2525e-07	-0.460149	-3.44535e-10
93339535	chr14:93339535:G:A	9.38494e-08	-1.54759e-10	-0.748769
93339745	chr14:93339745:G:A	1.71885e-08	-1.6118	-0.83442
93339981	chr14:93339981:C:T	1.74249e-08	-1.61137	-0.821184
93340077	chr14:93340077:T:C	1.73189e-08	-1.60855	-0.830116
93340090	chr14:93340090:T:C	1.70582e-08	-1.60288	-0.850947
93340164	chr14:93340164:T:C	1.7637e-08	-1.61474	-0.805727
93340180	chr14:93340180:T:C	1.30139e-08	-1.50652	-1.21792
93340217	chr14:93340217:C:T	7.02881e-08	-1.54759e-10	-1.03786
93340389	chr14:93340389:C:G	2.61044e-07	-1.58674	1.86097
93340398	chr14:93340398:C:T	2.27808e-08	-1.55969	-0.60485
93340549	chr14:93340549:A:G	8.17617e-08	-1.54759e-10	-0.886652
93340799	chr14:93340799:TG:T	8.89665e-08	-1.54759e-10	-0.8022
93340971	chr14:93340971:A:G	1.91356e-07	-1.54759e-10	-0.0363227
93341337	chr14:93341337:A:T	1.74311e-08	-1.64431	-0.787901
93341353	chr14:93341353:C:T	8.94886e-08	-1.54759e-10	-0.79635
93341372	chr14:93341372:G:A	4.84163e-08	-1.41063	-3.44535e-10
93341381	chr14:93341381:T:C	1.68116e-08	-1.64001	-0.828377
93341442	chr14:93341442:T:C	3.63654e-08	-1.69684	-3.44535e-10
93341758	chr14:93341758:A:G	5.87336e-08	-1.54759e-10	-1.21745
93341792	chr14:93341792:G:A	1.46061e-07	-1.54759e-10	-0.306434
93342266	chr14:93342266:A:G	5.03789e-08	-1.37089	-3.44535e-10
93342274	chr14:93342274:T:C	1.70014e-08	-1.60744	-0.849719
93343193	chr14:93343193:C:T	1.74637e-08	-1.59446	-0.835874
93343511	chr14:93343511:A:G	1.99317e-08	-1.51415	-0.784001
93343702	chr14:93343702:G:A	1.1348e-08	-1.69025	-1.17117
93343764	chr14:93343764:CTTTCTCATTCAT:C	5.24209e-08	-1.54759e-10	-1.33115
93343778	chr14:93343778:G:GAGC	5.21644e-08	-1.54759e-10	-1.33606
93343885	chr14:93343885:C:T	1.74567e-08	-1.60311	-0.827625
93344250	chr14:93344250:A:G	3.84387e-08	-1.6414	-3.44535e-10
93344565	chr14:93344565:A:C	1.70929e-08	-1.63228	-0.81952
93344964	chr14:93344964:G:A	5.00302e-08	-1.37783	-3.44535e-10
93345192	chr14:93345192:A:G	1.70584e-08	-1.63005	-0.823771
93345250	chr14:93345250:C:T	1.51003e-07	-1.54759e-10	-0.273159
93345537	chr14:93345537:G:A	1.71048e-08	-1.62575	-0.825352
93345644	chr14:93345644:A:G	1.77389e-08	-1.63206	-0.78264
93345658	chr14:93345658:G:GA	1.32205e-07	-1.54759e-10	-0.406109
93345713	chr14:93345713:A:G	5.9828e-08	-1.54759e-10	-1.19899
93345735	chr14:93345735:G:T	5.98887e-08	-1.54759e-10	-1.19797
93345738	chr14:93345738:A:G	1.7088e-08	-1.63313	-0.818955
93345779	chr14:93345779:AAGAACCATGACTTCAGAT:A	1.6963e-08	-1.63345	-0.825976
93345968	chr14:93345968:G:A	1.81401e-08	-1.62097	-0.77136
93346372	chr14:93346372:G:A	6.71785e-08	-1.54759e-10	-1.08311
93346504	chr14:93346504:C:T	9.99538e-09	-1.68757	-1.30077
93346505	chr14:93346505:G:A	1.00175e-07	-1.54759e-10	-0.683544
93346528	chr14:93346528:T:C	1.78811e-08	-1.62865	-0.778068
93346670	chr14:93346670:A:AG	1.78941e-08	-1.6317	-0.774288
93346953	chr14:93346953:AAG:A	2.40324e-07	-1.54759e-10	0.191529
93346986	chr14:93346986:G:A	1.73555e-08	-1.62886	-0.807685
93347380	chr14:93347380:C:T	1.1381e-07	-1.54759e-10	-0.555927
93347577	chr14:93347577:G:T	5.96603e-08	-1.54759e-10	-1.20179
93347642	chr14:93347642:G:A	1.05509e-08	-1.70348	-1.23077
93347713	chr14:93347713:A:C	6.29677e-08	-1.54759e-10	-1.14784
93347831	chr14:93347831:C:G	2.14339e-08	-1.50653	-0.718954
93347844	chr14:93347844:T:C	2.59831e-08	-0.978143	-1.05487
93347866	chr14:93347866:T:A	9.9352e-09	-1.70847	-1.28591
93347908	chr14:93347908:G:C	2.14712e-08	-1.49755	-0.726194
93348147	chr14:93348147:A:G	2.72554e-08	-0.984298	-1.00091
93348239	chr14:93348239:C:T	1.45349e-07	-1.54759e-10	-0.311326
93349210	chr14:93349210:G:A	2.08485e-08	-1.51279	-0.740393
93349410	chr14:93349410:G:A	2.14201e-08	-1.51415	-0.711976
93349499	chr14:93349499:CCTATA:C	3.68678e-08	-1.68312	-3.44535e-10
93349546	chr14:93349546:C:T	9.88741e-09	-1.71126	-1.28794
93349879	chr14:93349879:A:T	1.73489e-08	-1.43515	-1.00178
93349901	chr14:93349901:C:G	2.12254e-08	-1.50298	-0.732277
93349990	chr14:93349990:A:G	4.75276e-08	-1.42915	-3.44535e-10
93350223	chr14:93350223:A:T	2.01954e-08	-1.52949	-0.755515
93350252	chr14:93350252:T:G	4.55178e-08	-1.47236	-3.44535e-10
93350326	chr14:93350326:T:C	5.39672e-08	-1.54759e-10	-1.30208
93350593	chr14:93350593:C:G	2.7369e-08	-0.988561	-0.99249
93350720	chr14:93350720:T:A	6.92972e-08	-1.54759e-10	-1.05206
93350847	chr14:93350847:C:CTGT	2.11969e-08	-1.50644	-0.730165
93350932	chr14:93350932:G:C	3.74524e-08	-1.66739	-3.44535e-10
93351061	chr14:93351061:C:CT	2.16033e-08	-1.52023	-0.697383
93351184	chr14:93351184:T:C	2.107e-08	-1.51623	-0.72638
93351532	chr14:93351532:A:G	8.70094e-08	-1.54759e-10	-0.824444
93351646	chr14:93351646:G:A	3.20713e-08	-1.52322	-0.299278
93351976	chr14:93351976:A:G	5.875e-08	-1.54759e-10	-1.21717
93352060	chr14:93352060:C:T	3.4223e-08	-0.993002	-0.764561
93352121	chr14:93352121:G:A	5.34242e-08	-1.54759e-10	-1.3122
93352172	chr14:93352172:G:T	5.41033e-08	-1.54759e-10	-1.29957
93352561	chr14:93352561:A:C	1.0019e-08	-1.71016	-1.27582
93352870	chr14:93352870:C:T	1.31527e-08	-1.46637	-1.24747
93352900	chr14:93352900:G:A	9.80936e-09	-1.71461	-1.29252
93353464	chr14:93353464:G:A	5.74361e-08	-1.54759e-10	-1.23979
93353569	chr14:93353569:C:T	9.01022e-08	-1.54759e-10	-0.789516
93353607	chr14:93353607:C:T	1.36534e-07	-1.54759e-10	-0.373886
93353789	chr14:93353789:A:G	6.01032e-08	-1.54759e-10	-1.1944
93353928	chr14:93353928:C:T	2.67622e-08	-0.879792	-1.12368
93354205	chr14:93354205:A:T	1.18862e-08	-1.68264	-1.13245
93354916	chr14:93354916:A:G	1.12189e-07	-1.54759e-10	-0.570278
93355535	chr14:93355535:G:A	1.11434e-07	-1.54759e-10	-0.577024
93355973	chr14:93355973:G:A	1.4215e-08	-1.52246	-1.11371
93356049	chr14:93356049:G:A	4.27442e-08	-1.53523	-3.44535e-10
93356638	chr14:93356638:G:A	5.16562e-08	-1.54759e-10	-1.34585
93356734	chr14:93356734:T:A	9.40943e-09	-1.71157	-1.33718
93356810	chr14:93356810:G:A	1.84498e-07	-1.54759e-10	-0.0728224
93357030	chr14:93357030:G:A	7.9106e-08	-1.54759e-10	-0.919672
93358022	chr14:93358022:G:A	1.21314e-08	-1.4671	-1.32756
93358132	chr14:93358132:C:T	5.92996e-08	-1.54759e-10	-1.20786
93358667	chr14:93358667:T:C	8.30236e-08	-0.623729	-0.247607
93358810	chr14:93358810:T:A	1.21269e-08	-1.47673	-1.3183
93359417	chr14:93359417:C:T	1.17019e-08	-1.684	-1.14671
93360033	chr14:93360033:G:A	1.55413e-07	-1.54759e-10	-0.244375
93360040	chr14:93360040:T:C	4.16143e-08	-1.56202	-3.44535e-10
93360326	chr14:93360326:A:G	2.03861e-08	-1.19274	-1.08286
93360917	chr14:93360917:C:A	1.25035e-08	-1.68026	-1.08419
93361250	chr14:93361250:AAGAAAAGAAG:A	1.4973e-07	-1.54759e-10	-0.281624
93361255	chr14:93361255:AAGAAG:A	1.88686e-08	-1.37429	-0.978674
93361321	chr14:93361321:G:A	1.08991e-07	-1.54759e-10	-0.599193
93361627	chr14:93361627:CAT:C	5.59518e-08	-1.54759e-10	-1.26597
93361909	chr14:93361909:T:A	5.59972e-08	-1.54759e-10	-1.26516
93361944	chr14:93361944:G:A	1.25833e-08	-1.43457	-1.32352
93362843	chr14:93362843:A:G	1.22755e-08	-1.45755	-1.3253
93363001	chr14:93363001:C:T	3.9135e-08	-1.62344	-3.44535e-10
93363821	chr14:93363821:C:T	1.21206e-08	-1.68479	-1.11077
93363877	chr14:93363877:C:G	1.00583e-07	-1.54759e-10	-0.679474
93364011	chr14:93364011:C:T	7.21727e-08	-0.520701	-0.490698
93364030	chr14:93364030:C:T	9.19749e-08	-1.54759e-10	-0.768946
93364242	chr14:93364242:T:G	9.78619e-08	-1.54759e-10	-0.706903
93364248	chr14:93364248:C:A	5.38673e-08	-1.54759e-10	-1.30394
93364434	chr14:93364434:T:C	1.23264e-07	-1.54759e-10	-0.476133
93364805	chr14:93364805:T:A	1.25699e-08	-1.43862	-1.32054
93364935	chr14:93364935:G:GT	3.64195e-08	-1.69536	-3.44535e-10
93365051	chr14:93365051:A:G	1.74248e-08	-1.50505	-0.927519
93366058	chr14:93366058:T:G	2.43758e-08	-0.965326	-1.13154
93366597	chr14:93366597:G:A	8.62968e-08	-1.54759e-10	-0.832669
93366717	chr14:93366717:C:T	5.16657e-08	-1.54759e-10	-1.34567
93366933	chr14:93366933:C:G	5.38969e-08	-1.54759e-10	-1.30339
93367428	chr14:93367428:C:T	5.20701e-08	-1.54759e-10	-1.33787
93367643	chr14:93367643:AATAAC:A	6.76812e-08	-0.569644	-0.506008
93368060	chr14:93368060:T:C	1.76906e-07	-1.54759e-10	-0.114843
93368179	chr14:93368179:G:T	9.7895e-08	-1.54759e-10	-0.706565
93368393	chr14:93368393:A:T	1.17864e-07	-1.54759e-10	-0.520928
93368735	chr14:93368735:G:C	7.21847e-08	-1.54759e-10	-1.01123
93368845	chr14:93368845:T:C	2.4383e-08	-0.961218	-1.13535
93369586	chr14:93369586:A:G	1.10732e-07	-0.583351	-3.44535e-10
93369923	chr14:93369923:G:A	8.14549e-08	-1.69026	0.799852
93370113	chr14:93370113:T:C	5.42041e-08	-1.54759e-10	-1.2977
93370466	chr14:93370466:C:T	7.60246e-08	-1.54759e-10	-0.959404
93370589	chr14:93370589:G:A	4.63995e-08	-1.45317	-3.44535e-10
93370629	chr14:93370629:A:G	2.0159e-08	-1.3842	-0.902613
93371012	chr14:93371012:C:G	1.8892e-08	-1.43454	-0.917183
93371014	chr14:93371014:T:C	5.24625e-08	-1.54759e-10	-1.33036
93371071	chr14:93371071:A:C	1.87137e-08	-1.42478	-0.936428
93371446	chr14:93371446:A:G	5.65192e-08	-1.54759e-10	-1.25588
93371580	chr14:93371580:C:T	1.39419e-07	-1.54759e-10	-0.352975
93372187	chr14:93372187:ATAAT:A	7.26644e-08	-1.34322	0.338612
93373627	chr14:93373627:T:C	5.56757e-08	-1.54759e-10	-1.27092
93373629	chr14:93373629:GAAAA:G	1.23563e-07	-1.54759e-10	-0.473709
93373649	chr14:93373649:T:G	1.85681e-08	-1.43029	-0.938723
93373847	chr14:93373847:A:G	1.68313e-08	-1.35352	-1.11371
93374040	chr14:93374040:G:A	1.73787e-08	-1.43519	-1.00003
93374589	chr14:93374589:C:T	5.17976e-08	-1.54759e-10	-1.34312
93374698	chr14:93374698:C:G	7.34894e-08	-1.32998	0.336659
93374734	chr14:93374734:A:G	2.3573e-08	-0.988695	-1.14166
93374812	chr14:93374812:G:T	7.26482e-08	-1.34149	0.336659
93375008	chr14:93375008:CA:C	5.31706e-08	-1.54759e-10	-1.31696
93375837	chr14:93375837:A:G	4.1719e-08	-1.5595	-3.44535e-10
93376195	chr14:93376195:G:C	9.28015e-08	-1.54759e-10	-0.759998
93376228	chr14:93376228:G:A	1.41917e-07	-1.54759e-10	-0.335222
93376304	chr14:93376304:G:A	9.74793e-09	-1.69326	-1.32015
93376333	chr14:93376333:G:A	1.22464e-07	-1.54759e-10	-0.482642
93376445	chr14:93376445:A:T	1.32266e-07	-1.54759e-10	-0.405648
93376462	chr14:93376462:C:T	2.06327e-08	-1.39197	-0.871613
93376493	chr14:93376493:C:T	1.01803e-08	-1.7075	-1.26251
93377190	chr14:93377190:C:T	5.19602e-08	-1.54759e-10	-1.33998
93377215	chr14:93377215:G:A	1.13988e-08	-1.51161	-1.34534
93377234	chr14:93377234:C:T	5.49285e-08	-1.54759e-10	-1.28443
93377245	chr14:93377245:A:G	3.57608e-08	-1.71361	-3.44535e-10
93377373	chr14:93377373:T:C	1.94912e-08	-1.397	-0.923493
93377941	chr14:93377941:C:T	4.76567e-08	-1.42644	-3.44535e-10
93378044	chr14:93378044:A:C	5.16561e-08	-1.54759e-10	-1.34585
93378663	chr14:93378663:T:G	4.75522e-08	-0.817859	-0.610774
93378691	chr14:93378691:G:A	1.23249e-07	-1.54759e-10	-0.476252
93378828	chr14:93378828:C:A	5.18402e-08	-1.54759e-10	-1.3423
93378888	chr14:93378888:A:G	3.68556e-08	-1.68345	-3.44535e-10
93379005	chr14:93379005:G:A	1.22915e-07	-1.54759e-10	-0.478971
93379205	chr14:93379205:A:G	5.34165e-08	-1.54759e-10	-1.31234
93379321	chr14:93379321:G:T	3.70204e-08	-0.589853	-1.08914
93379512	chr14:93379512:C:T	4.90886e-08	-1.39683	-3.44535e-10
93379802	chr14:93379802:A:G	1.10281e-08	-1.54822	-1.34179
93379868	chr14:93379868:AT:A	7.43594e-08	-1.54759e-10	-0.98155
93380310	chr14:93380310:A:G	5.24511e-08	-1.54759e-10	-1.33058
93380828	chr14:93380828:T:C	7.42336e-08	-1.54759e-10	-0.983244
93381279	chr14:93381279:T:C	1.02999e-07	0.0236026	-0.679348
93381295	chr14:93381295:C:T	5.71645e-08	-1.54759e-10	-1.24453
93382336	chr14:93382336:GT:G	5.79119e-08	-1.23154	-3.44535e-10
93382761	chr14:93382761:C:T	9.07064e-08	-1.54759e-10	-0.782833
93383725	chr14:93383725:C:T	8.66153e-08	-1.54759e-10	-0.828984
93383833	chr14:93383833:C:T	1.38731e-08	-1.39427	-1.26623
93384248	chr14:93384248:G:A	1.93058e-08	-1.44502	-0.885033
93384534	chr14:93384534:T:A	7.43009e-08	-1.54759e-10	-0.982337
93384714	chr14:93384714:C:T	4.45057e-08	-1.49484	-3.44535e-10
93385133	chr14:93385133:G:A	5.18666e-08	-1.54759e-10	-1.34179
93385257	chr14:93385257:G:T	5.25282e-08	-1.54759e-10	-1.32911
93385404	chr14:93385404:C:CTAGT	1.90071e-08	-1.46286	-0.882792
93385530	chr14:93385530:G:A	4.05687e-08	-1.58746	-3.44535e-10
93385744	chr14:93385744:A:G	9.95165e-09	-1.65293	-1.33979
93385956	chr14:93385956:C:G	5.51309e-08	-1.54759e-10	-1.28075
93386404	chr14:93386404:G:T	2.43622e-08	-0.898257	-1.19917
93386795	chr14:93386795:A:G	5.53447e-08	-1.54759e-10	-1.27688
93386827	chr14:93386827:G:T	4.79496e-08	-1.42031	-3.44535e-10
93386841	chr14:93386841:A:G	3.69452e-08	-1.68103	-3.44535e-10
93387149	chr14:93387149:G:A	4.75167e-08	-1.42938	-3.44535e-10
93387223	chr14:93387223:G:A	1.76715e-08	-1.38633	-1.03218
93387279	chr14:93387279:T:C	7.73865e-08	-1.54759e-10	-0.941648
93387318	chr14:93387318:G:C	5.2192e-08	-1.54759e-10	-1.33553
93387733	chr14:93387733:C:T	7.13029e-08	-1.54759e-10	-1.02352
93387928	chr14:93387928:G:A	1.80821e-08	-1.47486	-0.920683
93388114	chr14:93388114:T:C	4.71325e-08	-1.4375	-3.44535e-10
93388214	chr14:93388214:C:T	4.94418e-08	-1.38967	-3.44535e-10
93388272	chr14:93388272:C:T	2.32758e-08	-0.981691	-1.16136
93388603	chr14:93388603:T:G	6.26057e-08	-1.54759e-10	-1.1536
93388801	chr14:93388801:C:A	1.17873e-07	-1.54759e-10	-0.520849
93388865	chr14:93388865:G:A	1.7341e-07	-1.54759e-10	-0.134801
93389630	chr14:93389630:C:CCCA	6.22591e-08	-1.54759e-10	-1.15916
93389632	chr14:93389632:AG:A	6.35473e-08	-1.54759e-10	-1.13868
93390593	chr14:93390593:G:A	2.40419e-08	-0.962793	-1.14787
93390670	chr14:93390670:T:C	5.42194e-08	-1.54759e-10	-1.29742
93390699	chr14:93390699:A:G	5.73475e-08	-1.54759e-10	-1.24133
93390970	chr14:93390970:TA:T	1.11297e-08	-1.53971	-1.34113
93391522	chr14:93391522:G:T	1.32593e-08	-1.69871	-1.00705
93391735	chr14:93391735:T:C	5.27629e-08	-1.54759e-10	-1.32465
93391782	chr14:93391782:C:T	5.00373e-08	-1.37769	-3.44535e-10
93391865	chr14:93391865:T:C	5.14392e-08	-1.35006	-3.44535e-10
93392102	chr14:93392102:A:C	4.86827e-08	-1.40514	-3.44535e-10
93392264	chr14:93392264:C:T	2.29162e-08	-1.01153	-1.14709
93392678	chr14:93392678:T:C	5.2675e-08	-1.54759e-10	-1.32632
93392771	chr14:93392771:TG:T	9.53159e-09	-1.69274	-1.34311
93393014	chr14:93393014:A:G	1.14584e-08	-1.61879	-1.23295
93393272	chr14:93393272:G:A	6.08233e-08	-1.54759e-10	-1.18249
93393798	chr14:93393798:T:G	4.80927e-08	-1.41733	-3.44535e-10
93393904	chr14:93393904:CT:C	4.6876e-08	-1.44295	-3.44535e-10
93394497	chr14:93394497:G:A	2.30877e-08	-0.983457	-1.1677
93394857	chr14:93394857:A:G	2.18688e-08	-0.991706	-1.21369
93394990	chr14:93394990:G:A	2.12673e-07	-1.54759e-10	0.069293
93395027	chr14:93395027:T:C	7.48437e-08	-1.54759e-10	-0.975059
93395102	chr14:93395102:T:C	5.9332e-08	-1.54759e-10	-1.20731
93395124	chr14:93395124:C:T	1.48073e-07	-1.54759e-10	-0.292754
93395215	chr14:93395215:T:C	8.83694e-08	-1.54759e-10	-0.808935
93395306	chr14:93395306:T:C	1.81342e-08	-1.46545	-0.927206
93395452	chr14:93395452:G:A	6.05307e-08	-1.54759e-10	-1.18731
93396246	chr14:93396246:A:T	2.08711e-07	-1.54759e-10	0.0504882
93396326	chr14:93396326:T:C	5.18147e-08	-1.54759e-10	-1.34279
93396428	chr14:93396428:CA:C	9.80022e-08	-1.54759e-10	-0.70547
93396901	chr14:93396901:G:A	5.26245e-08	-1.54759e-10	-1.32728
93397448	chr14:93397448:G:T	1.10836e-08	-1.54545	-1.33955
93397897	chr14:93397897:A:T	1.86538e-08	-1.40867	-0.955743
93398086	chr14:93398086:A:G	4.41423e-08	-1.50304	-3.44535e-10
93398142	chr14:93398142:A:G	2.1395e-07	-1.54759e-10	0.0752837
93398792	chr14:93398792:T:C	1.28264e-07	-0.43637	-3.44535e-10
93398795	chr14:93398795:TTGAATAATA:T	2.35155e-07	-1.54759e-10	0.169782
93399190	chr14:93399190:G:C	3.88564e-08	-1.63059	-3.44535e-10
93399497	chr14:93399497:T:C	2.32988e-08	-0.96355	-1.17851
93399758	chr14:93399758:A:G	7.49558e-08	-1.54759e-10	-0.973562
93399799	chr14:93399799:G:T	1.45873e-08	-1.32418	-1.28612
93399819	chr14:93399819:G:A	2.12673e-07	-1.54759e-10	0.069293
93400182	chr14:93400182:G:A	7.80479e-08	-1.54759e-10	-0.933138
93400445	chr14:93400445:G:A	1.54281e-08	-1.28161	-1.27267
93400584	chr14:93400584:C:A	4.63689e-08	-0.193081	-1.26075
93400678	chr14:93400678:G:A	2.00373e-07	-1.54759e-10	0.00971755
93401022	chr14:93401022:T:C	5.70791e-08	-1.57136	0.325336
93401061	chr14:93401061:T:A	1.9598e-07	-1.54759e-10	-0.0124491
93401129	chr14:93401129:A:G	3.70631e-08	-1.67784	-3.44535e-10
93401198	chr14:93401198:C:T	1.8225e-07	-1.54759e-10	-0.0850828
93401199	chr14:93401199:G:A	1.14023e-07	-1.54759e-10	-0.554065
93401302	chr14:93401302:G:A	6.05073e-08	-1.54759e-10	-1.1877
93402053	chr14:93402053:G:A	6.05506e-08	-1.54759e-10	-1.18698
93403520	chr14:93403520:T:C	4.20282e-08	-1.55212	-3.44535e-10
93403974	chr14:93403974:G:C	5.80191e-08	-1.54759e-10	-1.22969
93404221	chr14:93404221:AG:A	1.47883e-08	-1.31241	-1.28421
93404798	chr14:93404798:G:A	3.42598e-08	-0.426331	-1.33016
93404836	chr14:93404836:C:T	1.91544e-08	-1.43898	-0.89895
93405937	chr14:93405937:A:G	4.4178e-08	-0.914816	-0.587418
93405968	chr14:93405968:G:A	5.22937e-08	-1.54759e-10	-1.33358
93406104	chr14:93406104:A:G	2.27692e-08	-0.996921	-1.16813
93406596	chr14:93406596:A:G	2.02619e-07	-1.54759e-10	0.0208674
93407528	chr14:93407528:G:A	5.27135e-08	-1.54759e-10	-1.32559
93407688	chr14:93407688:T:C	5.1721e-08	-0.365875	-0.978721
93408528	chr14:93408528:G:A	1.98027e-08	-1.41439	-0.890252
93408695	chr14:93408695:A:G	6.31762e-08	-1.54759e-10	-1.14453
93408763	chr14:93408763:C:T	7.94527e-08	-1.54759e-10	-0.915299
93408802	chr14:93408802:G:T	3.53753e-08	-1.72445	-3.44535e-10
93409487	chr14:93409487:T:G	7.25219e-08	-1.54759e-10	-1.00657
93409706	chr14:93409706:G:A	5.23926e-08	-1.54759e-10	-1.33169
93409862	chr14:93409862:A:C	5.29418e-08	-1.54759e-10	-1.32127
93409966	chr14:93409966:G:A	2.37377e-08	-1.42433	-0.699071
93410157	chr14:93410157:T:C	2.01286e-07	0.014266	-3.44535e-10
93410292	chr14:93410292:C:T	6.14581e-08	-1.17211	-3.44535e-10
93410382	chr14:93410382:T:C	2.05346e-08	-1.4247	-0.843653
93410543	chr14:93410543:A:C	7.1056e-08	-0.488692	-0.5383
93410723	chr14:93410723:T:G	2.06178e-08	-1.40993	-0.854374
93410991	chr14:93410991:C:A	5.74114e-08	-1.54759e-10	-1.24022
93411375	chr14:93411375:T:A	7.65304e-08	-1.32545	0.37268
93411685	chr14:93411685:ACAAT:A	1.36703e-08	-1.34591	-1.32933
93411852	chr14:93411852:G:T	2.02105e-08	-1.45891	-0.825349
93411969	chr14:93411969:G:A	5.35756e-08	-1.54759e-10	-1.30937
93412149	chr14:93412149:G:A	9.02661e-08	-1.70647	0.918776
93412489	chr14:93412489:T:TA	1.88901e-08	-1.44627	-0.905552
93412725	chr14:93412725:A:G	2.12448e-07	-1.54759e-10	0.0682364
93412749	chr14:93412749:G:A	5.29229e-08	-1.54759e-10	-1.32162
93413406	chr14:93413406:T:A	3.70094e-08	-0.991301	-0.687989
93413893	chr14:93413893:ATTTG:A	5.41562e-08	-1.54759e-10	-1.29859
93414277	chr14:93414277:A:G	8.62058e-08	-1.54759e-10	-0.833723
93414298	chr14:93414298:T:G	5.23604e-08	-1.54759e-10	-1.33231
93414502	chr14:93414502:C:T	1.2401e-07	-1.54759e-10	-0.470095
93414503	chr14:93414503:A:G	1.17726e-07	-1.54759e-10	-0.522103
93414650	chr14:93414650:C:G	1.14477e-08	-1.52255	-1.33012
93414762	chr14:93414762:C:T	1.00378e-08	-1.72437	-1.25972
93414950	chr14:93414950:G:A	1.77908e-08	-1.06782	-1.34396
93415474	chr14:93415474:A:G	5.31099e-08	-1.54759e-10	-1.3181
93415629	chr14:93415629:G:A	5.20045e-08	-1.54759e-10	-1.33913
93415700	chr14:93415700:CT:C	5.53418e-08	-1.54759e-10	-1.27693
93416027	chr14:93416027:C:T	1.93902e-08	-1.42704	-0.898648
93416624	chr14:93416624:T:G	1.34029e-08	-1.45226	-1.24273
93417027	chr14:93417027:A:G	5.49539e-08	-0.809589	-0.474377
93417249	chr14:93417249:T:C	6.4271e-08	-1.54759e-10	-1.12735
93417277	chr14:93417277:A:C	1.52777e-07	-1.54759e-10	-0.261478
93417381	chr14:93417381:C:T	9.90815e-08	-1.71896	1.02444
93417517	chr14:93417517:G:A	5.02007e-08	-0.84318	-0.531252
93417524	chr14:93417524:G:A	4.01847e-08	-1.59698	-3.44535e-10
93417544	chr14:93417544:A:G	1.38684e-07	-1.54759e-10	-0.358266
93418424	chr14:93418424:C:T	6.16746e-08	-1.54759e-10	-1.16859
93418734	chr14:93418734:C:G	3.46203e-08	-0.76209	-0.983931
93418751	chr14:93418751:T:A	1.25112e-08	-1.52234	-1.2415
93418852	chr14:93418852:C:T	4.63478e-08	-0.97155	-0.482737
93419150	chr14:93419150:T:C	7.59931e-08	-0.515347	-0.444471
93419437	chr14:93419437:G:T	6.8746e-08	-1.54759e-10	-1.06004
93419559	chr14:93419559:A:G	3.52998e-08	-0.805494	-0.921089
93419600	chr14:93419600:G:T	2.13235e-07	-1.54759e-10	0.0719349
93420354	chr14:93420354:A:G	8.93559e-08	-1.54759e-10	-0.797833
93420997	chr14:93420997:T:G	1.30063e-07	-1.54759e-10	-0.42244
93421404	chr14:93421404:C:T	4.22004e-08	-1.54803	-3.44535e-10
93421462	chr14:93421462:T:C	2.01865e-07	-1.54759e-10	0.0171404
93422261	chr14:93422261:G:C	1.23336e-08	-1.45952	-1.31861
93422262	chr14:93422262:A:T	1.24991e-08	-1.44735	-1.31745
93423313	chr14:93423313:G:A	6.08231e-08	-1.54759e-10	-1.18249
93423870	chr14:93423870:C:T	5.17091e-08	-1.54759e-10	-1.34483
93423989	chr14:93423989:A:G	8.6281e-08	-1.54759e-10	-0.832852
93424004	chr14:93424004:A:G	5.2067e-08	-1.54759e-10	-1.33793
93424399	chr14:93424399:G:T	2.47049e-08	-1.41948	-0.663981
93424602	chr14:93424602:C:T	6.10445e-08	-1.54759e-10	-1.17886
93424931	chr14:93424931:C:T	5.47987e-08	-1.54759e-10	-1.28679
93424962	chr14:93424962:A:G	1.63362e-07	-1.54759e-10	-0.194495
93425090	chr14:93425090:A:C	2.24966e-08	-0.962768	-1.21433
93425858	chr14:93425858:T:C	2.22585e-08	-1.29224	-0.895493
93425891	chr14:93425891:C:T	5.1841e-08	-1.54759e-10	-1.34228
93426527	chr14:93426527:C:T	3.74786e-08	-1.66669	-3.44535e-10
93426758	chr14:93426758:CATT:C	6.8293e-08	-1.54759e-10	-1.06665
93426950	chr14:93426950:T:C	4.14998e-08	-1.56477	-3.44535e-10
93426996	chr14:93426996:T:C	4.34119e-08	-1.51973	-3.44535e-10
93428475	chr14:93428475:G:C	5.70344e-08	-1.54759e-10	-1.24681
93430341	chr14:93430341:C:T	4.72677e-08	-1.43463	-3.44535e-10
93431503	chr14:93431503:G:GT	5.17316e-08	-1.54759e-10	-1.34439
93431604	chr14:93431604:A:C	2.44854e-07	-1.54759e-10	0.2102
93431873	chr14:93431873:G:A	5.1674e-08	-1.54759e-10	-1.34551
93432080	chr14:93432080:C:T	2.79503e-08	-1.14794	-0.81209
93432108	chr14:93432108:T:G	8.13397e-08	-1.54759e-10	-0.891826
93432128	chr14:93432128:C:T	4.41999e-08	-1.50174	-3.44535e-10
93432130	chr14:93432130:G:A	5.19244e-08	-1.54759e-10	-1.34067
93432313	chr14:93432313:A:T	8.1521e-08	-1.54759e-10	-0.8896
93432330	chr14:93432330:G:A	4.33075e-08	-1.52213	-3.44535e-10
93432606	chr14:93432606:A:G	4.8806e-08	-1.40261	-3.44535e-10
93432920	chr14:93432920:G:C	1.60952e-07	-1.54759e-10	-0.209352
93432958	chr14:93432958:A:G	8.35002e-08	-1.54759e-10	-0.865612
93433422	chr14:93433422:T:C	9.7213e-08	-1.54759e-10	-0.713557
93433447	chr14:93433447:A:C	8.3022e-08	-1.54759e-10	-0.871355
93433757	chr14:93433757:G:A	6.29518e-08	-0.292535	-0.855557
93434263	chr14:93434263:T:C	6.08289e-08	-0.761469	-0.420926
93434601	chr14:93434601:G:A	6.24295e-08	-1.15642	-3.44535e-10
93435425	chr14:93435425:C:T	1.72994e-08	-1.18126	-1.25853
93435512	chr14:93435512:C:T	1.43648e-08	-1.35481	-1.27087
93435800	chr14:93435800:G:C	2.86005e-08	-1.35855	-0.578487
93436627	chr14:93436627:A:G	5.76035e-08	-1.35057	0.113695
93436633	chr14:93436633:T:C	4.8211e-08	-1.41487	-3.44535e-10
93436848	chr14:93436848:A:G	1.42681e-08	-1.30287	-1.32957
93437006	chr14:93437006:A:G	2.48326e-08	-1.37032	-0.707983
93437283	chr14:93437283:T:C	5.50809e-08	-1.54759e-10	-1.28166
93437648	chr14:93437648:G:A	3.73871e-08	-0.565009	-1.10413
93437738	chr14:93437738:G:A	7.74856e-08	-0.460983	-0.479385
93437763	chr14:93437763:C:T	1.63793e-07	-1.54759e-10	-0.19186
93437764	chr14:93437764:G:A	2.15771e-08	-0.928982	-1.28984
93437790	chr14:93437790:A:T	1.44719e-07	-1.54759e-10	-0.315665
93437991	chr14:93437991:C:A	3.7663e-08	-1.66178	-3.44535e-10
93438075	chr14:93438075:T:G	5.7327e-08	-1.54759e-10	-1.24169
93438286	chr14:93438286:A:G	1.72127e-07	-1.54759e-10	-0.142228
93438588	chr14:93438588:A:G	6.43221e-08	-1.54759e-10	-1.12656
93438963	chr14:93438963:G:A	7.23924e-08	-1.54759e-10	-1.00836
93438976	chr14:93438976:A:G	5.39826e-08	-1.54759e-10	-1.3018
93439031	chr14:93439031:T:C	1.64666e-07	-1.54759e-10	-0.186539
93439614	chr14:93439614:A:G	1.00126e-07	-1.54759e-10	-0.684028
93439724	chr14:93439724:C:T	3.00881e-07	-1.54759e-10	0.416254
93439827	chr14:93439827:A:C	6.0652e-08	-1.54759e-10	-1.18531
93440238	chr14:93440238:TA:T	5.4403e-08	-1.54759e-10	-1.29404
93440368	chr14:93440368:G:A	6.53405e-08	-1.54759e-10	-1.11085
93440543	chr14:93440543:A:T	1.24901e-08	-1.42434	-1.34118
93441395	chr14:93441395:C:A	6.01652e-08	-1.54759e-10	-1.19337
93441568	chr14:93441568:C:T	4.82509e-08	-1.41405	-3.44535e-10
93441704	chr14:93441704:A:G	3.70774e-08	-1.67745	-3.44535e-10
93442433	chr14:93442433:C:A	5.74849e-08	-1.54759e-10	-1.23894
93442464	chr14:93442464:T:C	5.19082e-08	-1.54759e-10	-1.34098
93442616	chr14:93442616:A:G	4.84936e-08	-1.31346	-0.0955715
93443402	chr14:93443402:C:T	1.49665e-08	-1.25471	-1.32993
93443411	chr14:93443411:T:C	1.64747e-07	-1.54759e-10	-0.18605
93443446	chr14:93443446:C:T	3.32581e-08	-1.16551	-0.620649
93443686	chr14:93443686:G:A	4.30434e-08	-1.52825	-3.44535e-10
93444053	chr14:93444053:G:C	8.07557e-08	-1.37112	0.47209
93444470	chr14:93444470:C:A	5.30803e-08	-1.15746	-0.161192
93444739	chr14:93444739:TA:T	8.47058e-08	-1.54759e-10	-0.851277
93444741	chr14:93444741:T:G	8.35203e-08	-1.54759e-10	-0.865371
93445273	chr14:93445273:C:T	8.70181e-08	-1.54759e-10	-0.824345
93445326	chr14:93445326:G:A	4.82407e-08	-1.41426	-3.44535e-10
93445456	chr14:93445456:AC:A	1.23058e-07	-1.54759e-10	-0.477806
93445729	chr14:93445729:G:C	2.44803e-07	-1.54759e-10	0.209994
93446322	chr14:93446322:C:A	6.22984e-08	-0.391441	-0.767084
93446545	chr14:93446545:G:A	7.64126e-08	-1.54759e-10	-0.954313
93446930	chr14:93446930:G:A	6.37034e-08	-1.54759e-10	-1.13622
93447663	chr14:93447663:G:T	4.34114e-08	-1.51974	-3.44535e-10
93447752	chr14:93447752:A:G	1.63597e-07	-1.54759e-10	-0.193055
93448007	chr14:93448007:A:T	2.30384e-08	-1.33805	-0.815248
93448283	chr14:93448283:C:T	6.84493e-08	-1.54759e-10	-1.06437
93448693	chr14:93448693:G:A	3.72492e-08	-1.67283	-3.44535e-10
93449537	chr14:93449537:G:A	1.50747e-08	-1.35523	-1.22221
93449583	chr14:93449583:G:A	2.22488e-08	-1.3414	-0.846772
93449878	chr14:93449878:A:C	5.31167e-08	-1.54759e-10	-1.31797
93450137	chr14:93450137:G:A	2.61612e-08	-1.44367	-0.582516
93450804	chr14:93450804:C:T	1.12862e-07	-1.54759e-10	-0.564298
93451088	chr14:93451088:G:T	4.85925e-08	-1.40699	-3.44535e-10
93451336	chr14:93451336:T:C	6.85415e-08	-1.54759e-10	-1.06302
93451451	chr14:93451451:C:T	5.18308e-08	-1.54759e-10	-1.34248
93451530	chr14:93451530:T:G	5.21964e-08	-1.54759e-10	-1.33545
93451612	chr14:93451612:C:T	1.20274e-07	-1.54759e-10	-0.500684
93451750	chr14:93451750:G:A	4.12681e-08	-1.57037	-3.44535e-10
93451931	chr14:93451931:T:C	1.14174e-07	-1.54759e-10	-0.552738
93452539	chr14:93452539:C:T	3.29808e-08	-1.04985	-0.744681
93452825	chr14:93452825:C:T	1.03774e-07	-1.54759e-10	-0.648242
93452920	chr14:93452920:T:C	2.03091e-08	-1.36043	-0.918957
93453072	chr14:93453072:G:A	5.4241e-08	-1.54759e-10	-1.29702
93453211	chr14:93453211:T:G	5.16618e-08	-1.54759e-10	-1.34574
93453340	chr14:93453340:T:C	7.69055e-08	-1.54759e-10	-0.947884
93453600	chr14:93453600:T:C	2.03571e-08	-1.35641	-0.920617
93454076	chr14:93454076:C:T	1.9717e-08	-1.2812	-1.02778
93454565	chr14:93454565:A:G	7.14002e-08	-1.54759e-10	-1.02216
93454997	chr14:93454997:C:T	5.1928e-08	-1.54759e-10	-1.3406
93455036	chr14:93455036:G:C	4.4704e-08	-1.4904	-3.44535e-10
93455472	chr14:93455472:C:T	1.98751e-07	0.00159072	-3.44535e-10
93455559	chr14:93455559:A:C	6.34764e-08	-1.54759e-10	-1.13979
93456069	chr14:93456069:G:C	3.5693e-08	-1.71551	-3.44535e-10
93456320	chr14:93456320:A:C	2.23606e-08	-1.10557	-1.07758
93456572	chr14:93456572:T:C	6.85555e-08	-1.54759e-10	-1.06282
93457048	chr14:93457048:G:C	5.53385e-08	-1.54759e-10	-1.27699
93457469	chr14:93457469:A:C	7.85434e-08	-1.54759e-10	-0.926809
93457853	chr14:93457853:T:C	5.66343e-08	-1.54759e-10	-1.25385
93458098	chr14:93458098:T:C	1.87415e-08	-1.40623	-0.953492
93458101	chr14:93458101:G:A	1.87001e-08	-1.4096	-0.952328
93458232	chr14:93458232:T:C	8.33623e-08	-1.54759e-10	-0.867265
93458506	chr14:93458506:A:G	5.18201e-08	-1.54759e-10	-1.34268
93458558	chr14:93458558:C:T	1.97407e-08	-1.41971	-0.888066
93459196	chr14:93459196:T:C	8.94516e-08	-1.54759e-10	-0.796763
93461346	chr14:93461346:C:G	4.28366e-08	-1.53307	-3.44535e-10
93461360	chr14:93461360:G:A	2.25083e-08	-1.40264	-0.773939
93461840	chr14:93461840:A:C	3.37773e-08	-0.54302	-1.22765
93462005	chr14:93462005:C:A	2.83939e-08	-1.16533	-0.778953
93462124	chr14:93462124:T:C	1.74328e-08	-1.15648	-1.27563
93462663	chr14:93462663:TTTAGTGATAAGAC:T	1.73435e-07	-1.54759e-10	-0.134658
93462789	chr14:93462789:T:A	5.24955e-08	-1.54759e-10	-1.32973
93462814	chr14:93462814:T:C	3.11747e-08	-0.637057	-1.2138
93463474	chr14:93463474:C:T	5.57092e-08	-1.54759e-10	-1.27031
93463772	chr14:93463772:A:T	1.15689e-07	-1.54759e-10	-0.539558
93463971	chr14:93463971:A:G	1.04411e-07	-1.54759e-10	-0.642124
93464033	chr14:93464033:C:T	5.18974e-08	-1.54759e-10	-1.34119
93464342	chr14:93464342:C:G	3.02869e-08	-1.41653	-0.463218
93464429	chr14:93464429:C:T	1.22675e-07	-1.54759e-10	-0.48092
93464665	chr14:93464665:T:C	9.38857e-08	-1.54759e-10	-0.748382
93465269	chr14:93465269:A:G	3.49513e-08	-1.3723	-0.364205
93465482	chr14:93465482:G:A	5.24955e-08	-1.54759e-10	-1.32973
93465738	chr14:93465738:C:T	8.78084e-08	-1.54759e-10	-0.815303
93465745	chr14:93465745:C:A	1.20247e-08	-1.52946	-1.27404
93465767	chr14:93465767:A:T	2.06159e-08	-1.26531	-0.999086
93465912	chr14:93465912:G:A	3.03366e-08	-1.13042	-0.747685
93466311	chr14:93466311:T:G	1.28959e-08	-1.64874	-1.08481
93466454	chr14:93466454:G:A	9.10766e-08	-1.54759e-10	-0.77876
93466459	chr14:93466459:G:A	1.33771e-08	-1.60207	-1.09484
93466560	chr14:93466560:G:A	5.73663e-08	-1.54759e-10	-1.241
93466624	chr14:93466624:A:G	9.10195e-08	-1.54759e-10	-0.779387
93466979	chr14:93466979:A:G	3.86099e-08	-0.88954	-0.747412
93466985	chr14:93466985:A:G	8.84347e-08	-1.54759e-10	-0.808196
93467447	chr14:93467447:GC:G	3.60948e-08	-1.36962	-0.334691
93467462	chr14:93467462:A:C	6.44133e-08	-1.54759e-10	-1.12514
93467971	chr14:93467971:C:T	1.27412e-07	-1.54759e-10	-0.443038
93468089	chr14:93468089:T:C	2.17004e-08	-1.27417	-0.93896
93468286	chr14:93468286:G:A	2.92442e-08	-0.709457	-1.20532
93468507	chr14:93468507:G:A	3.96614e-08	-1.61008	-3.44535e-10
93468602	chr14:93468602:A:G	2.71195e-07	-1.54759e-10	0.312378
93468658	chr14:93468658:A:G	2.62683e-08	-1.15107	-0.871033
93468700	chr14:93468700:T:G	1.06919e-07	-1.54759e-10	-0.618392
93468937	chr14:93468937:A:C	4.71346e-08	-0.130197	-1.30726
93469348	chr14:93469348:C:T	1.00365e-07	-1.54759e-10	-0.681648
93469744	chr14:93469744:G:A	3.69046e-08	-1.68213	-3.44535e-10
93469955	chr14:93469955:T:G	9.11287e-08	-1.54759e-10	-0.778188
93470501	chr14:93470501:A:G	3.01014e-08	-0.710393	-1.1755
93470666	chr14:93470666:G:T	6.14465e-08	-1.54759e-10	-1.17229
93471039	chr14:93471039:G:A	1.35915e-08	-1.61741	-1.06361
93471335	chr14:93471335:A:C	6.65918e-08	-1.54759e-10	-1.09188
93471453	chr14:93471453:A:G	1.74085e-08	-1.29517	-1.13833
93471535	chr14:93471535:G:A	5.25323e-08	-1.54759e-10	-1.32903
93471675	chr14:93471675:A:C	6.46762e-08	-1.54759e-10	-1.12107
93471786	chr14:93471786:T:C	5.66354e-08	-1.54759e-10	-1.25383
93472132	chr14:93472132:C:A	6.39084e-08	-1.54759e-10	-1.13301
93472770	chr14:93472770:A:G	1.15679e-07	-1.54759e-10	-0.539643
93473295	chr14:93473295:A:G	6.85547e-08	-1.54759e-10	-1.06283
93473467	chr14:93473467:T:C	5.21844e-08	-1.54759e-10	-1.33568
93473701	chr14:93473701:A:G	5.74643e-08	-1.54759e-10	-1.2393
93474405	chr14:93474405:G:A	3.56735e-08	-1.71605	-3.44535e-10
93474955	chr14:93474955:T:C	1.12438e-07	-1.54759e-10	-0.568057
93474958	chr14:93474958:C:T	1.34762e-08	-1.48752	-1.20201
93475078	chr14:93475078:A:G	4.26108e-08	-0.442839	-1.09551
93475574	chr14:93475574:TCTG:T	6.56984e-08	-1.54759e-10	-1.10539
93475603	chr14:93475603:TTAAA:T	1.17972e-08	-1.54618	-1.27641
93476077	chr14:93476077:C:T	4.5007e-08	-1.48364	-3.44535e-10
93476153	chr14:93476153:C:T	1.31135e-07	-1.54759e-10	-0.414235
93476422	chr14:93476422:G:A	5.44756e-08	-1.54759e-10	-1.29271
93476830	chr14:93476830:G:A	1.20329e-07	-1.54759e-10	-0.500234
93477815	chr14:93477815:G:A	6.74842e-08	-1.54759e-10	-1.07857
93478120	chr14:93478120:A:G	1.42472e-07	-1.54759e-10	-0.331312
93478223	chr14:93478223:T:C	3.77496e-08	-1.34619	-0.313298
93478232	chr14:93478232:C:T	3.25059e-08	-1.33939	-0.469652
93478858	chr14:93478858:A:G	4.80515e-08	-1.41819	-3.44535e-10
93478941	chr14:93478941:A:G	2.62531e-07	-1.54759e-10	0.279907
93479067	chr14:93479067:A:G	6.54417e-08	-1.54759e-10	-1.1093
93479289	chr14:93479289:G:A	2.84374e-08	-1.35022	-0.592534
93479293	chr14:93479293:CTTCT:C	1.61639e-08	-1.52979	-0.977891
93479393	chr14:93479393:G:A	1.38132e-07	-1.54759e-10	-0.362251
93479444	chr14:93479444:C:T	3.61072e-08	-1.36462	-0.339349
93479558	chr14:93479558:A:G	1.3484e-07	-1.54759e-10	-0.38637
93479657	chr14:93479657:T:C	4.39906e-08	-0.827472	-0.679014
93479684	chr14:93479684:G:A	6.44899e-08	-1.54759e-10	-1.12395
93479862	chr14:93479862:A:G	1.23377e-08	-1.67454	-1.10326
93480295	chr14:93480295:C:T	1.1283e-07	-1.54759e-10	-0.564576
93480352	chr14:93480352:G:A	7.48823e-08	-1.54759e-10	-0.974543
93480556	chr14:93480556:C:T	2.77117e-08	-0.78254	-1.18606
93480734	chr14:93480734:G:A	1.19629e-07	-1.54759e-10	-0.506064
93480983	chr14:93480983:G:A	8.22427e-08	-1.54759e-10	-0.880787
93481252	chr14:93481252:C:T	3.66772e-08	-1.68831	-3.44535e-10
93481690	chr14:93481690:C:G	6.32987e-08	-1.54759e-10	-1.1426
93481781	chr14:93481781:A:G	3.58784e-08	-1.39212	-0.318203
93481877	chr14:93481877:C:T	4.56983e-08	-1.4684	-3.44535e-10
93482602	chr14:93482602:T:C	3.98431e-08	-1.60551	-3.44535e-10
93482620	chr14:93482620:A:G	2.39077e-07	-1.54759e-10	0.186326
93482849	chr14:93482849:C:T	3.60358e-08	-1.36895	-0.336995
93483036	chr14:93483036:C:T	5.78361e-08	-1.54759e-10	-1.23285
93483898	chr14:93483898:C:T	1.57839e-07	-1.54759e-10	-0.228882
93484091	chr14:93484091:G:A	3.5466e-08	-1.72189	-3.44535e-10
93484343	chr14:93484343:C:G	1.1711e-07	-1.54759e-10	-0.527349
93485112	chr14:93485112:T:A	1.24308e-07	-1.54759e-10	-0.467701
93485114	chr14:93485114:C:A	5.84691e-08	-1.54759e-10	-1.22196
93485286	chr14:93485286:A:G	3.40725e-08	-1.39912	-0.362849
93485894	chr14:93485894:C:T	1.16539e-08	-1.5422	-1.29263
93486466	chr14:93486466:C:T	4.55865e-08	-1.47085	-3.44535e-10
93486489	chr14:93486489:T:A	2.01317e-08	-1.24408	-1.04409
93486568	chr14:93486568:C:T	5.41735e-08	-1.54759e-10	-1.29827
93486820	chr14:93486820:TAAAC:T	6.54431e-08	-1.54759e-10	-1.10928
93487083	chr14:93487083:C:T	2.17266e-07	-1.54759e-10	0.0906612
93487131	chr14:93487131:C:G	1.16986e-08	-1.55783	-1.27317
93487252	chr14:93487252:T:G	6.45617e-08	-1.54759e-10	-1.12284
93487283	chr14:93487283:A:G	4.55273e-08	-0.392017	-1.08013
93488224	chr14:93488224:G:A	4.01101e-08	-1.30131	-0.297522
93488276	chr14:93488276:A:C	8.57364e-08	-1.54759e-10	-0.839183
93488704	chr14:93488704:G:A	6.15373e-08	-1.54759e-10	-1.17082
93488815	chr14:93488815:T:A	6.61759e-08	-0.489767	-0.608376
93488984	chr14:93488984:C:T	1.25194e-07	-1.54759e-10	-0.460598
93489222	chr14:93489222:G:A	5.20054e-08	-1.54759e-10	-1.33911
93489659	chr14:93489659:T:G	4.51108e-08	-1.48134	-3.44535e-10
93489738	chr14:93489738:C:G	5.24703e-08	-1.54759e-10	-1.33021
93490132	chr14:93490132:C:A	1.15318e-08	-1.56126	-1.28409
93490133	chr14:93490133:A:G	4.32838e-08	-1.52268	-3.44535e-10
93490237	chr14:93490237:C:T	2.92699e-08	-0.737762	-1.17614
93490238	chr14:93490238:C:T	2.94664e-08	-0.720327	-1.18688
93490318	chr14:93490318:G:C	6.18694e-08	-1.54759e-10	-1.16544
93490477	chr14:93490477:ACTTTGCTAAGAAATTTT:A	5.62078e-08	-1.54759e-10	-1.2614
93491011	chr14:93491011:C:T	3.77304e-08	-1.38039	-0.279601
93491500	chr14:93491500:G:A	5.56111e-08	-1.54759e-10	-1.27208
93491516	chr14:93491516:C:A	3.75289e-08	-1.66535	-3.44535e-10
93491790	chr14:93491790:G:A	4.24408e-08	-1.54235	-3.44535e-10
93492316	chr14:93492316:C:T	2.45781e-07	-1.54759e-10	0.213978
93492452	chr14:93492452:C:G	4.50466e-08	-1.48276	-3.44535e-10
93492730	chr14:93492730:A:G	5.19011e-08	-1.54759e-10	-1.34112
93493071	chr14:93493071:T:C	1.78899e-07	-1.54759e-10	-0.103641
93493378	chr14:93493378:A:C	6.90796e-08	-1.54759e-10	-1.0552
93493508	chr14:93493508:G:A	1.13727e-07	-1.54759e-10	-0.55666
93493585	chr14:93493585:T:G	5.25084e-08	-1.54759e-10	-1.32949
93493905	chr14:93493905:T:A	6.69881e-07	1.21664	-3.44535e-10
93493989	chr14:93493989:C:T	6.27705e-08	-1.54759e-10	-1.15098
93494005	chr14:93494005:G:A	3.83954e-08	-1.64252	-3.44535e-10
93494670	chr14:93494670:G:C	4.01896e-08	-1.19076	-0.406092
93494831	chr14:93494831:G:T	6.86178e-08	-1.54759e-10	-1.06191
93496019	chr14:93496019:A:G	6.12105e-08	-1.54759e-10	-1.17614
93496119	chr14:93496119:C:G	1.35156e-07	-1.54759e-10	-0.384029
93496345	chr14:93496345:G:A	4.10215e-08	-1.57636	-3.44535e-10
93496776	chr14:93496776:C:T	5.6274e-08	-1.54759e-10	-1.26023
93496981	chr14:93496981:G:T	1.81822e-08	-1.3256	-1.06442
93497056	chr14:93497056:A:G	3.27545e-08	-1.35886	-0.442565
93497064	chr14:93497064:A:G	1.10186e-07	-1.54759e-10	-0.588292
93497217	chr14:93497217:C:G	3.57194e-08	-1.71477	-3.44535e-10
93497486	chr14:93497486:C:A	9.39141e-08	-1.54759e-10	-0.74808
93498209	chr14:93498209:A:G	1.04361e-07	-1.54759e-10	-0.642609
93498615	chr14:93498615:C:T	1.01402e-07	-1.54759e-10	-0.671372
93498634	chr14:93498634:C:T	2.98879e-08	-1.47202	-0.420988
93499143	chr14:93499143:A:T	9.63745e-08	-1.54759e-10	-0.722219
93499807	chr14:93499807:A:G	1.20057e-07	-1.54759e-10	-0.502497
93499849	chr14:93499849:A:G	2.03194e-08	-1.24843	-1.03045
93499870	chr14:93499870:C:T	4.38098e-08	-1.5106	-3.44535e-10
93499906	chr14:93499906:G:C	6.56495e-08	-1.54759e-10	-1.10613
93500038	chr14:93500038:G:C	2.96543e-08	-1.47398	-0.426873
93500121	chr14:93500121:A:T	1.49506e-08	-1.27133	-1.31438
93501200	chr14:93501200:C:T	5.8699e-08	-1.54759e-10	-1.21804
93501281	chr14:93501281:G:A	6.12513e-08	-1.54759e-10	-1.17548
93501343	chr14:93501343:A:T	1.11263e-07	-0.57856	-3.44535e-10
93501398	chr14:93501398:C:T	5.09816e-08	-1.359	-3.44535e-10
93501600	chr14:93501600:A:G	2.75678e-08	-1.47094	-0.502876
93501617	chr14:93501617:G:A	1.18333e-08	-1.50745	-1.31209
93501723	chr14:93501723:G:A	5.24174e-08	-1.54759e-10	-1.33122
93502016	chr14:93502016:A:G	3.53378e-08	-1.72551	-3.44535e-10
93502354	chr14:93502354:A:G	3.03585e-08	-1.4612	-0.416185
93503897	chr14:93503897:A:G	3.68998e-08	-1.68225	-3.44535e-10
93503967	chr14:93503967:A:G	1.42905e-08	-1.2964	-1.33447
93504455	chr14:93504455:T:G	6.02499e-08	-1.54759e-10	-1.19196
93504892	chr14:93504892:C:T	2.74317e-08	-1.48959	-0.489175
93504923	chr14:93504923:G:C	2.17834e-08	-1.1913	-1.01801
93505793	chr14:93505793:T:A	2.27595e-08	-1.19754	-0.967938
93506148	chr14:93506148:C:T	2.05152e-07	-1.54759e-10	0.0332896
93506149	chr14:93506149:G:A	2.5318e-08	-1.49811	-0.560834
93506472	chr14:93506472:T:A	2.58613e-08	-1.50425	-0.533462
93506502	chr14:93506502:T:C	1.22646e-07	-1.54759e-10	-0.481156
93506591	chr14:93506591:C:G	2.3755e-08	-0.905571	-1.2171
93506759	chr14:93506759:A:C	1.28349e-07	-1.54759e-10	-0.435705
93507088	chr14:93507088:T:C	6.13121e-08	-1.54759e-10	-1.17448
93507274	chr14:93507274:G:C	4.04244e-08	-1.59103	-3.44535e-10
93507890	chr14:93507890:A:G	3.06865e-08	-1.47861	-0.388024
93508132	chr14:93508132:A:C	6.0361e-08	-1.54759e-10	-1.19012
93508150	chr14:93508150:A:T	3.50227e-08	-0.610562	-1.1239
93508193	chr14:93508193:C:T	9.24091e-08	-1.54759e-10	-0.764235
93508388	chr14:93508388:A:G	9.16308e-08	-1.54759e-10	-0.772693
93508522	chr14:93508522:A:G	9.46022e-08	-1.54759e-10	-0.74078
93508995	chr14:93508995:G:A	5.81995e-08	-1.54759e-10	-1.22658
93509257	chr14:93509257:A:G	6.36715e-08	-1.54759e-10	-1.13672
93509456	chr14:93509456:T:C	8.25941e-08	-1.54759e-10	-0.876523
93509586	chr14:93509586:G:A	6.12661e-08	-1.54759e-10	-1.17523
93509770	chr14:93509770:A:G	1.26469e-07	-1.54759e-10	-0.450461
93509836	chr14:93509836:A:C	1.98204e-08	-1.25727	-1.04648
93510001	chr14:93510001:G:A	1.14345e-07	-1.54759e-10	-0.551243
93510084	chr14:93510084:C:T	5.71227e-08	-1.54759e-10	-1.24526
93510142	chr14:93510142:G:A	7.8107e-08	-0.124918	-0.807463
93510222	chr14:93510222:G:C	2.32073e-07	-1.54759e-10	0.15659
93510277	chr14:93510277:A:G	2.88579e-08	-1.47875	-0.449322
93510836	chr14:93510836:C:G	1.14963e-08	-1.54304	-1.30539
93510907	chr14:93510907:C:T	1.03441e-08	-1.7254	-1.22865
93511040	chr14:93511040:T:TA	6.0934e-08	-1.54759e-10	-1.18067
93511061	chr14:93511061:G:A	2.07817e-08	-1.24541	-1.01098
93511562	chr14:93511562:C:T	1.16197e-07	-1.54759e-10	-0.535172
93511906	chr14:93511906:A:G	4.46315e-08	-1.49202	-3.44535e-10
93512062	chr14:93512062:T:G	1.12593e-07	-1.54759e-10	-0.566678
93512069	chr14:93512069:C:T	2.25314e-08	-1.17903	-0.996521
93512242	chr14:93512242:G:C	5.75787e-08	-1.54759e-10	-1.23731
93512481	chr14:93512481:G:T	1.2044e-08	-1.50465	-1.29724
93512732	chr14:93512732:T:A	2.96793e-08	-1.4841	-0.41591
93512908	chr14:93512908:C:T	9.56173e-09	-1.72279	-1.3099
93512961	chr14:93512961:G:A	9.31968e-08	-1.54759e-10	-0.755748
93512970	chr14:93512970:ACT:A	6.11099e-08	-1.54759e-10	-1.17779
93513947	chr14:93513947:G:A	1.41505e-07	-1.54759e-10	-0.338127
93514826	chr14:93514826:A:C	5.82014e-08	-1.54759e-10	-1.22655
93515202	chr14:93515202:C:G	9.66063e-08	-1.54759e-10	-0.719816
93516155	chr14:93516155:T:G	5.16682e-08	-1.54759e-10	-1.34562
93517117	chr14:93517117:AATAATTTTTTTTCTTTTCTTTCTAATTTGT:A	3.93753e-07	0.685263	-3.44535e-10
93517587	chr14:93517587:A:G	3.98216e-08	-1.60605	-3.44535e-10
93517964	chr14:93517964:G:A	9.35347e-08	-1.54759e-10	-0.752128
93518123	chr14:93518123:G:A	4.53392e-08	-0.696531	-0.779757
93518497	chr14:93518497:AG:A	2.56713e-08	-0.817568	-1.22752
93518582	chr14:93518582:C:T	5.33085e-08	-1.54759e-10	-1.31436
93518701	chr14:93518701:G:A	1.14304e-07	-1.54759e-10	-0.551597
93518877	chr14:93518877:C:A	5.44893e-08	-1.54759e-10	-1.29246
93519044	chr14:93519044:T:C	5.80346e-08	-1.54759e-10	-1.22942
93519261	chr14:93519261:C:G	1.5425e-08	-1.22647	-1.32801
93519358	chr14:93519358:A:G	9.18329e-08	-1.54759e-10	-0.77049
93519408	chr14:93519408:A:G	1.02153e-07	-1.54759e-10	-0.663987
93519902	chr14:93519902:T:A	5.3742e-08	-1.54759e-10	-1.30627
93520358	chr14:93520358:A:G	5.83615e-08	-1.54759e-10	-1.22381
93520400	chr14:93520400:T:C	1.18691e-07	-1.54759e-10	-0.51394
93520936	chr14:93520936:C:A	6.56468e-08	-1.54759e-10	-1.10617
93521211	chr14:93521211:C:T	1.04045e-08	-1.71845	-1.22977
93521611	chr14:93521611:C:T	1.98297e-08	-1.18176	-1.12152
93522393	chr14:93522393:A:C	1.41962e-07	-1.54759e-10	-0.3349
93522592	chr14:93522592:G:A	4.51709e-08	-1.48001	-3.44535e-10
93522634	chr14:93522634:G:A	2.80164e-08	-1.48682	-0.470855
93522723	chr14:93522723:A:G	5.19686e-08	-1.54759e-10	-1.33982
93523134	chr14:93523134:T:C	2.89858e-08	-1.48626	-0.437398
93523205	chr14:93523205:CA:C	1.38122e-08	-1.50681	-1.1581
93523333	chr14:93523333:G:A	6.79337e-08	-1.3024	0.230469
93523483	chr14:93523483:G:T	1.18587e-08	-1.50573	-1.31167
93524302	chr14:93524302:G:A	2.64057e-08	-1.44748	-0.569401
93525109	chr14:93525109:T:C	9.64109e-08	-1.54759e-10	-0.721842
93525292	chr14:93525292:A:G	5.14274e-08	-0.668868	-0.681421
93525347	chr14:93525347:G:A	9.83199e-08	-1.54759e-10	-0.702234
93525868	chr14:93525868:G:A	3.54088e-08	-1.7235	-3.44535e-10
93526173	chr14:93526173:T:C	3.96378e-08	-1.61068	-3.44535e-10
93526186	chr14:93526186:T:C	6.50695e-08	-1.54759e-10	-1.115
93526389	chr14:93526389:T:C	2.42535e-08	-1.45834	-0.643555
93526439	chr14:93526439:C:T	2.22736e-08	-1.07502	-1.11204
93527806	chr14:93527806:G:A	8.39194e-08	-1.54759e-10	-0.860603
93528148	chr14:93528148:T:C	6.45793e-08	-1.54759e-10	-1.12257
93528161	chr14:93528161:A:G	1.70273e-08	-1.18147	-1.27417
93528397	chr14:93528397:G:T	6.03661e-08	-1.54759e-10	-1.19003
93528524	chr14:93528524:A:G	5.06637e-08	-0.69038	-0.674871
93528608	chr14:93528608:G:A	2.68583e-08	-0.834171	-1.16571
93528767	chr14:93528767:G:A	5.6756e-08	-1.54759e-10	-1.2517
93529334	chr14:93529334:T:G	6.48108e-08	-1.54759e-10	-1.11899
93529510	chr14:93529510:T:C	9.18707e-08	-1.54759e-10	-0.770079
93529637	chr14:93529637:TA:T	1.10465e-07	-1.54759e-10	-0.585763
93529732	chr14:93529732:T:C	9.09039e-08	-1.54759e-10	-0.780658
93529865	chr14:93529865:T:C	5.6255e-08	-1.54759e-10	-1.26057
93530055	chr14:93530055:G:C	6.11736e-08	-1.54759e-10	-1.17674
93530483	chr14:93530483:G:A	4.4009e-08	-0.709061	-0.797004
93530590	chr14:93530590:C:T	4.15626e-08	-1.56326	-3.44535e-10
93530777	chr14:93530777:C:T	3.53438e-08	-1.72534	-3.44535e-10
93530847	chr14:93530847:G:T	4.84044e-08	-1.41087	-3.44535e-10
93530852	chr14:93530852:T:A	4.67142e-08	-1.44641	-3.44535e-10
93530888	chr14:93530888:A:G	9.04529e-08	-1.54759e-10	-0.785632
93531514	chr14:93531514:C:T	4.18103e-08	-0.862292	-0.695025
93531575	chr14:93531575:G:C	5.8341e-08	-0.7109	-0.513255
93531712	chr14:93531712:C:T	1.23065e-07	-1.54759e-10	-0.477752
93531900	chr14:93531900:T:G	4.65201e-08	-1.45058	-3.44535e-10
93532137	chr14:93532137:A:G	1.51964e-08	-1.24278	-1.32662
93532264	chr14:93532264:G:C	2.88405e-07	-1.54759e-10	0.373904
93532460	chr14:93532460:C:A	1.51495e-08	-1.27452	-1.29797
93532490	chr14:93532490:A:G	3.61149e-08	-1.70376	-3.44535e-10
93532613	chr14:93532613:T:C	6.13919e-08	-1.54759e-10	-1.17318
93532702	chr14:93532702:G:A	4.58413e-08	-1.46528	-3.44535e-10
93533080	chr14:93533080:T:A	6.14349e-08	-1.54759e-10	-1.17248
93533774	chr14:93533774:T:A	9.95888e-08	-0.859063	0.169651
93533852	chr14:93533852:T:C	6.4584e-08	-1.54759e-10	-1.12249
93534339	chr14:93534339:G:A	6.68202e-08	-1.54759e-10	-1.08846
93534388	chr14:93534388:G:A	1.30281e-08	-1.40414	-1.31921
93534453	chr14:93534453:T:C	1.50682e-08	-1.29512	-1.28275
93534594	chr14:93534594:T:A	6.78145e-08	-1.54759e-10	-1.07369
93534596	chr14:93534596:G:A	5.19062e-08	-0.959332	-0.381691
93534769	chr14:93534769:C:T	3.63478e-08	-1.69733	-3.44535e-10
93534895	chr14:93534895:T:A	3.63818e-08	-1.69639	-3.44535e-10
93534902	chr14:93534902:C:T	1.57118e-08	-1.26327	-1.27278
93535116	chr14:93535116:A:G	8.93306e-08	-1.28422	0.486107
93535302	chr14:93535302:G:T	6.43268e-08	-1.54759e-10	-1.12648
93535556	chr14:93535556:TTGA:T	4.58268e-08	-1.46559	-3.44535e-10
93535633	chr14:93535633:G:A	8.32204e-07	-1.54759e-10	1.43362
93535789	chr14:93535789:C:T	3.83264e-08	-1.64432	-3.44535e-10
93536206	chr14:93536206:C:T	1.72517e-07	-1.54759e-10	-0.139965
93536341	chr14:93536341:CTTAG:C	1.16026e-07	0.637631	-1.17428
93536578	chr14:93536578:C:T	1.5165e-08	-1.23019	-1.34128
93537202	chr14:93537202:T:C	3.71425e-08	-0.549786	-1.12591
93537623	chr14:93537623:T:C	1.83363e-08	-1.35842	-1.02315
93537648	chr14:93537648:C:T	2.14782e-08	-1.72406	-0.49936
93537714	chr14:93537714:C:G	7.87371e-08	-0.924346	-3.44535e-10
93537858	chr14:93537858:C:T	1.20532e-07	-1.54759e-10	-0.498544
93537968	chr14:93537968:T:C	1.72564e-08	-1.10207	-1.34021
93538635	chr14:93538635:A:G	1.16198e-07	-1.54759e-10	-0.535168
93538841	chr14:93538841:A:C	1.86059e-08	-1.04053	-1.32645
93539168	chr14:93539168:G:T	2.05321e-07	-1.54759e-10	0.0341121
93539905	chr14:93539905:C:A	5.48422e-08	-1.54759e-10	-1.286
93539911	chr14:93539911:C:T	3.19121e-08	-0.811178	-1.0163
93540411	chr14:93540411:T:G	6.46731e-08	-1.54759e-10	-1.12112
93540506	chr14:93540506:T:C	5.53226e-08	-1.27728	-3.44535e-10
93540604	chr14:93540604:T:C	6.34754e-08	-1.54759e-10	-1.13981
93540729	chr14:93540729:C:T	3.42853e-08	-0.692706	-1.06304
93541115	chr14:93541115:C:T	3.68344e-08	-0.619013	-1.06502
93541449	chr14:93541449:A:G	1.34646e-08	-1.35227	-1.33812
93541571	chr14:93541571:G:T	1.46506e-08	-1.26758	-1.3384
93541727	chr14:93541727:C:T	1.91718e-08	-1.37541	-0.961607
93541734	chr14:93541734:G:A	3.57757e-08	-0.645005	-1.06819
93541777	chr14:93541777:G:A	6.55057e-08	-1.54759e-10	-1.10832
93542129	chr14:93542129:A:G	8.75028e-08	-1.54759e-10	-0.81879
93542407	chr14:93542407:A:G	1.40738e-08	-1.30836	-1.33779
93542631	chr14:93542631:G:A	6.21788e-08	-1.54759e-10	-1.16045
93542991	chr14:93542991:C:T	5.76899e-08	-1.54759e-10	-1.23538
93543058	chr14:93543058:G:A	3.75789e-07	-1.54759e-10	0.638566
93544038	chr14:93544038:C:G	6.58545e-08	-1.54759e-10	-1.10301
93544066	chr14:93544066:G:A	9.42499e-08	-1.54759e-10	-0.744511
93544419	chr14:93544419:A:G	1.88115e-08	-1.38906	-0.96693
93544548	chr14:93544548:C:A	1.73909e-08	-1.18999	-1.24452
93544830	chr14:93544830:C:T	3.59099e-08	-1.70945	-3.44535e-10
93545142	chr14:93545142:A:G	8.1518e-08	-1.54759e-10	-0.889637
93545284	chr14:93545284:A:G	7.04013e-08	-1.54759e-10	-1.03625
93545374	chr14:93545374:G:T	7.12374e-08	-1.54759e-10	-1.02444
93545426	chr14:93545426:C:G	9.19361e-08	-1.54759e-10	-0.769367
93546137	chr14:93546137:G:A	4.55738e-08	-1.47113	-3.44535e-10
93547005	chr14:93547005:C:A	6.73338e-08	-1.54759e-10	-1.0808
93547074	chr14:93547074:TTTG:T	6.5451e-08	-1.54759e-10	-1.10916
93547152	chr14:93547152:TCAGA:T	4.93747e-08	-1.39102	-3.44535e-10
93547412	chr14:93547412:AG:A	1.76573e-08	-1.16566	-1.25365
93547719	chr14:93547719:A:C	3.55474e-08	-1.71959	-3.44535e-10
93547991	chr14:93547991:A:G	3.75805e-08	-0.586387	-1.07759
93548118	chr14:93548118:A:G	1.81747e-08	-1.38891	-1.00152
93548493	chr14:93548493:G:A	1.76853e-08	-1.39967	-1.01806
93549074	chr14:93549074:A:G	5.27588e-08	-1.54759e-10	-1.32473
93549079	chr14:93549079:C:G	8.9254e-08	-1.54759e-10	-0.798975
93549406	chr14:93549406:C:T	6.57376e-08	-1.54759e-10	-1.10479
93549490	chr14:93549490:C:T	3.2279e-08	-0.566905	-1.24914
```
