## Supplementary material for "Characterization of shared and ancestry-specific signals driving complex traits using multi-ancestry fine-mapping": orig_s1_snps

```
rs80287648
rs1955898
rs117744917
rs61981327
rs61981328
rs35013591
rs17533457
rs79946827
rs73398796
rs7146951
rs57895579
rs79869465
rs78427840
rs75613904
rs11627868
rs11627987
rs7154209
rs1955899
rs1955900
rs12897121
rs4905762
rs76331750
rs11623713
rs77255543
rs7140390
rs72712154
rs8004419
rs17612133
rs2057202
rs28651879
rs34517808
rs28715054
rs142921637
rs61981331
rs75332144
rs61981349
rs79231080
rs75357972
rs7145611
rs74402410
rs11621825
rs76532736
rs2144447
rs2144448
rs35775276
rs61981350
rs77002645
rs61981351
rs58437623
rs71418606
rs8010003
rs60238759
rs8014257
rs61981352
rs79944940
rs149790469
rs12895196
rs12434180
rs2295694
rs1159799
rs141162893
rs61981353
rs8012408
rs8012409
rs4569191
rs2207737
rs2207738
rs2224093
rs2224094
rs11628178
rs75339531
rs1997984
rs11628157
rs11624154
rs1997985
rs12893591
rs12897832
rs11625244
rs4905764
rs11629367
rs12898112
rs61981355
rs10141428
rs7161681
rs17097800
rs8004974
rs1950462
rs6575690
rs8009702
rs61981356
rs2236049
rs2236050
rs8010222
rs61981357
rs1955902
rs2236051
rs1950463
rs1950464
rs17097803
rs1950465
rs7147469
rs7147481
rs7148805
rs79566382
rs12885596
rs12891230
rs11627674
rs11623562
rs61981359
rs2104078
rs2104079
rs142983586
rs8016471
rs8016362
rs17097805
rs8021100
rs78776744
rs12896400
rs28620060
rs28713682
rs61982860
rs34546374
rs35333695
rs67457077
rs73405539
rs61982862
rs66891503
rs61979260
rs75045877
rs17613163
rs12883739
rs6575691
rs1950468
rs1015225
rs7149860
rs7150005
rs1015226
rs74918617
rs1547047
rs113975130
rs8019120
rs77014619
rs61979261
rs11628856
rs7140350
rs17613331
rs8003680
rs17613387
rs6575692
rs17613421
rs7148011
rs2224425
rs78662581
rs12432628
rs74082803
rs61979262
rs28635666
rs17097819
rs11627717
rs10136851
rs10147661
rs76342065
rs61979273
rs17613673
rs76102338
rs74082804
rs17541543
rs61979274
rs61979275
rs61979276
rs75074109
rs58088893
rs34597068
rs79525386
rs2400460
rs117268616
rs58424906
rs59438155
rs113712013
rs11160482
rs1012897
rs112512114
rs11625111
rs12161889
rs2400461
rs11160483
rs12100711
rs76230865
rs11160484
rs79313037
rs11621191
rs66884995
rs9323998
rs9323999
rs9324000
rs9324001
rs7148549
rs58150022
rs117354710
rs56875652
rs74082807
rs116911994
rs191914324
rs140899621
rs148994199
rs112871501
rs113858590
rs74082808
rs112657611
rs10484060
rs11624625
rs150053823
rs1997986
rs112036211
rs61588440
rs73405577
rs17097828
rs11621783
rs737514
rs113309088
rs8019809
rs8018665
rs911365
rs73405581
rs74082819
rs75186231
rs1955903
rs60676545
rs7147127
rs1997987
rs1950470
rs187897041
rs56086459
rs74845400
rs17542304
rs730036
rs149613802
rs8019869
rs12437176
rs77555832
rs115224200
rs60326091
rs117084735
rs7143826
rs57977207
rs7143515
rs6575693
rs118159720
rs140267200
rs17095078
rs115558015
rs17097865
rs11621797
rs138940529
rs11627408
rs185734914
rs117509870
rs34032936
rs34445270
rs7153087
rs7157789
rs11624192
rs7157395
rs6575695
rs6575696
rs17097873
rs17097874
rs7148667
rs7152969
rs112854042
rs150276010
rs34296622
rs74080413
rs73425377
rs143995518
rs151229720
rs11621546
rs74080414
rs79006103
rs61979278
rs78103193
rs115106744
rs117893282
rs116669326
rs114664436
rs11621003
rs112719078
rs11621215
rs77286967
rs8007334
rs79735023
rs72698642
rs12432655
rs2104077
rs755630
rs7155154
rs7160410
rs74080420
rs17542671
rs12586985
rs76232953
rs78168555
rs74641619
rs12436127
rs113702732
rs1966186
rs12436873
rs12890466
rs11309630
rs11624556
rs17097894
rs17097897
rs17097899
rs17097900
rs144483170
rs8006897
rs1885104
rs74324981
rs74080421
rs74080422
rs55688760
rs78421089
rs7141259
rs76598406
rs73427303
rs73427304
rs73427305
rs8014301
rs8014609
rs75002479
rs8016078
rs1555409
rs2895723
rs60342123
rs4992917
rs4992918
rs911367
rs17097912
14:99318341_G_C
14:99318341_G_A
rs76242124
rs12588338
rs12588389
rs11160485
rs11160486
rs11160487
rs10131530
rs34416457
rs12432081
rs74080438
rs17097920
rs74080440
rs79460978
rs8022583
rs8003549
rs8006647
rs1998228
rs74080442
rs10484061
rs140867739
rs1033739
rs11625503
rs874654
rs17615121
rs12101039
rs12101031
rs7148639
rs77662973
rs911368
rs17097944
rs74890538
rs10484062
rs61981289
rs78420889
rs1022704
rs148101224
rs11626177
rs12883387
rs11626447
rs7151488
rs74080447
rs139107353
rs74080448
rs61981290
rs74080449
rs114779956
rs117067478
rs7148369
rs35993089
rs35889365
rs72698663
rs12433577
rs11624858
rs11629440
rs34911513
rs7160776
rs7161395
rs117270444
rs4905766
rs4905767
rs4905768
rs4905769
rs7144802
rs12882725
rs7151574
rs1956885
rs143889834
rs34050219
rs4900418
rs4905770
rs35373625
rs78048677
rs117612583
rs189495973
rs11628103
rs1956887
rs61981293
rs12878174
rs139528880
rs78818267
rs184701574
rs116929321
rs11847550
rs76385300
rs8022060
rs8021463
rs74823875
rs61981294
rs75691174
rs6575699
rs6575700
rs144252265
rs4526962
rs143503806
rs7149774
rs147200893
rs2400463
rs11622976
rs11623043
rs2145548
rs1475025
rs11847212
rs4900419
rs148364304
rs78040811
rs77387507
rs146682712
rs58328786
rs4905771
rs76037475
rs12323921
rs74080468
rs1467542
rs10873496
rs6575702
rs71418615
rs61981295
rs764028
rs764029
rs34432677
rs55770721
rs764027
rs10142512
rs4509936
rs2400464
rs4616230
rs1998227
rs11160490
rs7154344
rs55854928
rs76223629
rs7155289
rs35023911
rs17615874
rs10873497
rs10139755
rs10139867
rs10139957
rs8022678
rs1951122
rs78384327
rs1956883
rs1956884
rs75330337
rs8014999
rs8014050
rs8014362
rs10146892
rs10149684
rs11851456
rs8014626
rs76942208
rs61514445
rs12433299
rs71418616
rs76767862
rs10138900
rs10151294
rs17627000
rs149481082
rs4905772
rs4900420
rs4900421
rs8006311
rs17098007
rs80321593
rs7151130
rs4900422
rs57201281
rs2038501
rs76519547
rs17544320
rs8018511
rs145013270
rs200356
rs4905773
rs200354
rs200353
rs192779625
rs1492308
rs1492309
rs7140559
rs7145274
rs1565615
rs1565616
rs1565617
rs1565618
rs200352
rs1472144
rs200351
rs11850690
rs11851709
rs74746069
rs200349
rs78908435
rs1873662
rs1885103
rs7143696
rs10134835
rs4905774
rs200348
rs35872804
rs200347
rs140306788
rs200346
rs35227586
rs200345
rs200344
rs4905775
rs12435579
rs17627407
rs200343
rs60763756
rs9324003
rs200342
rs17627455
rs200341
rs144047181
rs71418617
rs10140293
rs10151172
rs72698689
rs72698690
rs200339
rs11625159
rs200338
rs200337
rs200336
rs12435447
rs200335
rs10484063
rs28368927
rs200334
rs200333
rs116933443
rs200332
rs200331
rs200330
rs200329
rs9652400
rs200328
rs1492305
rs200327
rs200326
rs147663087
rs71418618
rs10484064
rs200325
rs10150536
rs200324
rs17545164
rs200323
rs200322
rs200321
rs200320
rs200319
rs116954465
rs77129308
rs57774443
rs200318
rs4900423
rs200317
rs200316
rs200315
rs200314
rs200313
rs57057273
rs4905779
rs7151445
rs7153222
rs17098043
rs17098044
rs17545317
rs10130070
rs17098046
rs117600325
rs60020450
rs77095136
rs200307
rs200306
rs200305
rs200303
rs118014920
rs114473306
rs200300
rs77389429
rs200297
rs76794006
rs74476544
rs34938424
rs17098057
rs17098059
rs75286892
rs78830377
rs17098066
rs76648601
rs148122749
rs75663227
rs1388773
rs1022705
rs117495102
rs200292
rs17545631
rs200290
rs807339
rs809896
rs17098076
rs17098079
rs17098081
rs117523094
rs144027718
rs17098088
rs17098090
rs807354
rs807353
rs12880967
rs11621256
rs807352
rs61981332
rs807351
rs72700703
rs17545984
rs66823378
rs7160540
rs807350
rs117143783
rs12897647
rs12898164
rs807349
rs76469607
rs78868151
rs79393146
rs4905782
rs12895874
rs78624274
rs7143360
rs7142248
rs78593379
rs7142912
rs77914446
rs7143182
rs11622209
rs12432596
rs150475494
rs80076878
rs79847551
rs76790017
rs4905783
rs807345
rs75177018
rs7140994
rs807343
rs78503776
rs74447025
rs2094718
14:99434353_C_T
rs73417956
rs115099699
rs1257693
rs72700706
rs111774087
rs117811282
rs192022600
rs139774524
rs72700707
rs151179736
rs116683577
rs957422
rs957421
rs28624742
rs1257620
rs4905786
rs2131192
rs1257619
rs79312469
rs1257618
rs1257617
rs61981335
rs116851137
rs1257616
rs78458702
rs2172295
rs2149901
rs2149902
rs12432597
rs2400466
rs79187780
rs1257615
rs72700710
rs72631662
rs72700712
rs74526645
rs79961517
rs74594629
rs115625730
rs11852079
rs140048707
rs112948733
rs10131321
rs8007037
rs72700713
rs1602625
rs149824175
rs1257614
rs117350351
rs58279981
rs117686950
rs1257613
rs17546515
rs10484065
rs17546564
rs10484066
rs1257612
rs72700715
rs72700717
rs72700718
rs61981339
rs61981340
rs72700719
rs61981341
rs61981342
rs72700720
rs8020164
rs72700721
rs61981343
rs7494445
rs12100480
rs67465138
rs11160491
rs147669151
rs11160492
rs1257611
rs1257609
rs1268702
rs55912477
rs1257606
rs146716889
rs10220662
rs10220484
rs114405301
rs1257604
rs1257601
rs6575706
rs115170206
rs61340848
rs148993313
rs2131191
rs1272741
rs2638819
rs7145492
rs4905790
rs1257594
rs117306094
rs7150733
rs79181155
rs1257593
rs11851049
rs1257592
rs2638816
rs2988109
rs1270142
rs17098122
rs17629110
rs1257591
rs17629170
rs2988110
rs1262316
rs61979267
rs17098130
rs59894583
rs59275675
rs59703117
rs17098136
rs1257590
rs72700724
rs17098142
rs11160493
rs1257621
rs1257622
rs17629301
rs2131193
rs1571546
rs78006925
rs17098146
rs149220838
rs2772509
rs71418622
rs1257623
rs902810
rs902811
rs17098151
rs1888093
rs2400517
rs72700726
rs4145678
rs1257625
rs1257626
rs17098157
rs1257627
rs17098159
rs117538408
rs1257628
rs7150980
rs74364290
rs35590463
rs1257629
rs1257630
rs113280630
rs4403989
rs75063431
rs115453792
rs61598249
rs2210066
rs2210067
rs141068270
rs145102602
rs146888120
rs112753340
rs115174342
rs17098164
rs1257631
rs17547382
rs1546088
rs1257632
rs1269099
rs17098167
rs4905792
rs2638833
rs1257633
rs11626572
rs17098177
rs1257634
rs1565611
rs1257635
rs116778404
rs1873660
rs35036331
rs114260295
rs17098178
rs12437171
rs17098179
rs1262319
rs2014829
rs716957
rs718654
rs17098186
rs11849353
rs113310976
rs36061503
rs17098188
rs2015350
rs944122
rs1257636
rs1492307
rs78779524
rs1270550
rs17098195
rs1267254
rs1268703
rs1257637
rs60999362
rs77808563
rs4905793
rs4905794
rs1257639
rs34885974
rs1257641
rs1873661
rs1257642
rs2026115
rs1257643
rs7154838
rs116934527
rs10137107
rs57035516
rs10137263
rs11623894
14:99481608_C_A
rs1257644
rs61979289
rs77091692
rs11624936
rs1257645
rs4905796
rs11848088
rs35243131
rs141592870
rs34992495
rs35823690
rs7140403
rs10141069
rs74083132
rs8004991
rs61979291
rs76063033
rs6575707
rs17630267
rs944123
rs729733
rs729732
rs193062349
rs744095
rs729734
rs12889506
rs142398031
rs138611240
rs1257650
rs1257651
rs1565612
rs34711586
rs1565613
rs1267255
rs7158889
rs2895736
rs2220691
rs1388771
rs1388772
rs1826380
rs1472143
rs4900424
rs1257654
rs1257655
rs1257656
rs72700747
rs145445289
rs72700748
rs1257657
rs1257658
rs7140921
rs1958566
rs1272197
rs1257659
rs1257660
rs1257661
rs72631664
rs1257662
rs1257663
rs1257664
rs72700752
rs1257665
rs1257666
rs8020192
rs1257667
rs1257668
rs11844359
rs11620968
rs79248506
rs56182450
rs1257669
rs1257670
rs1257671
rs2988111
rs1257672
rs1257673
rs11629216
rs1257674
rs1268704
rs72700760
rs4905798
rs59262658
rs2638835
rs72700761
rs9324005
rs78799720
rs56281424
rs74830951
rs74080228
rs7157284
rs12147920
rs1257676
rs1257677
rs6575708
rs11621963
rs1257678
rs74080230
rs113528537
rs112413059
rs61979306
rs140596237
rs4905799
rs61979307
rs72700762
rs75244392
rs76079165
rs1257679
rs112462703
rs12436492
rs140576731
rs12437170
rs77148660
rs79794614
rs1257680
rs1257681
rs755449
rs9324006
rs112278532
rs11623067
rs11623046
rs6575709
rs8019310
rs1257682
rs61979309
rs12879721
rs57038885
rs60870028
rs58465794
rs59507123
rs75243930
rs1257685
rs1257686
rs36144867
rs61979311
rs59057448
rs1257687
rs74493629
rs59513159
rs55918909
rs56957682
rs61979312
rs78558395
rs61979313
rs151027485
rs140997218
rs146977418
rs61979314
rs2772511
rs79178732
rs879305
rs879306
rs35529956
rs1257580
rs17630918
rs992362
rs76575156
rs79671337
rs1257581
rs78461420
rs77320864
rs1257582
rs118038253
rs1257583
rs74366075
rs78352912
rs57680592
rs12432644
rs2988103
rs11622478
rs1257584
rs1262315
rs117971520
rs11624965
rs35304710
rs139917303
rs12878542
rs1257585
rs7141243
rs11625680
rs79253039
rs34073390
rs56034910
rs11846368
rs2772486
rs11623509
rs17548965
rs2012176
rs149672847
rs10873499
rs78255199
rs736177
rs902814
rs1257586
rs34232727
rs142593266
rs1257587
rs1257588
rs61979324
rs8004111
rs8004268
rs7146327
rs7147065
rs11625640
rs1475540
rs807357
rs11626814
rs807359
rs12892531
rs807361
rs807362
rs807363
rs56098775
rs141065814
rs807364
rs7145205
rs807365
rs807366
rs11621789
rs59061314
rs12887611
rs17631267
rs34851115
rs12433774
rs58948914
rs12433800
rs78249155
rs807367
rs807368
rs117580262
rs807369
rs74080252
rs7147001
rs807370
rs35518355
rs807371
rs61979326
rs74080254
rs80053114
rs56211535
rs807372
rs807373
rs807374
rs807375
rs807376
rs17549257
rs807377
rs807378
rs112968501
rs61979327
rs149317173
rs12888286
rs140499943
rs4900425
rs56268653
rs807379
rs11628390
rs8018764
rs61979328
rs79510849
rs61979329
rs807380
rs74470400
rs807382
rs12435254
rs7146309
rs74716355
rs10147043
rs10136159
rs11627590
rs11623469
rs11628681
rs7157886
rs7158429
rs55876615
rs710302
rs76341008
rs1492306
rs11622308
rs2029614
rs145761042
rs117017282
rs117322311
rs55711824
rs137975040
rs10151969
rs7161452
rs11625137
rs12147904
rs7156744
rs80219150
rs7157935
rs10149571
rs28781404
rs74692030
rs11160494
rs807389
rs11625417
rs7141841
rs17631503
rs17631516
rs8008908
rs10144748
rs12432373
rs10136013
rs78043407
rs79639633
rs11624647
rs116973817
rs61979332
rs12887971
rs34282344
rs10135115
rs34881810
rs9672009
rs77102092
rs34993198
rs77293239
rs10144320
rs115653832
rs12432405
rs12588695
rs2031981
rs61979335
rs17098262
rs11627820
rs71418625
rs2026116
rs73414519
rs148685685
rs4905800
rs75213662
rs17098268
rs12437288
rs12434512
rs11160495
rs12435210
rs35125160
rs7145095
rs11621658
rs17631887
rs11622782
rs11850349
rs2400521
rs28548282
rs12888905
rs1467723
rs8018858
rs1257499
rs12878382
rs1257500
rs11625210
rs12879981
rs12878906
rs12878760
rs147429901
rs1257501
rs1257502
rs1268697
rs12879575
rs1257503
rs34648778
rs67791045
rs11160496
rs11160497
rs72700791
rs7148836
rs7149661
rs2693703
rs1267228
rs8016182
rs8016200
rs1267229
rs55680742
rs71421220
rs10137092
rs10137454
rs11847070
rs11160499
rs57506042
rs7160993
rs6575711
rs1257508
rs7140246
rs112946775
rs146353661
rs2693706
rs7146296
rs12883053
rs7146873
rs12883140
rs79771187
rs75700151
rs12888645
rs35672395
rs35636156
rs35059563
rs61979353
rs1257510
rs1257511
rs12889571
rs12894561
rs138631336
rs11160500
rs2988105
rs10139804
rs72700795
rs2400523
rs12880019
rs12431760
rs7147849
rs7148197
rs7148398
rs8016194
rs12891143
rs7493960
rs11623547
rs149777864
rs10137180
rs10139632
rs10139729
rs61563051
rs4561391
rs4640112
rs4299089
rs4533205
rs3930495
rs3930496
rs3930497
rs72700796
rs35209165
rs2400526
rs79434075
rs2400527
rs75335191
rs78586514
rs11160501
rs117355998
rs8020962
rs34315322
rs8022744
rs12882816
rs11625944
rs147533693
rs10484067
rs71418626
rs71418627
rs71418628
rs11849143
rs60448034
rs74080288
rs34983345
rs28584270
rs111789789
rs809413
rs57998915
rs58577764
rs807439
rs807438
rs36176094
rs11621995
rs34680526
rs3850418
14:99588575_C_G
rs111516386
rs8016025
rs1257512
rs1257513
rs813417
rs807444
rs807445
rs150797079
rs807448
rs117322302
rs807449
rs11622852
rs1257515
rs35405125
rs79844533
rs77633533
rs57773242
rs34939000
rs75798395
rs72700802
rs34264757
rs150496806
rs2400528
rs118142217
rs77271295
rs111648747
rs75536903
rs72702603
rs56139032
rs75820255
rs28642724
rs145069165
rs72702604
rs112938262
rs28375955
rs147383448
rs117420595
rs139530898
rs75969586
rs12147051
rs139354597
rs28688006
rs3850419
rs144950069
rs34590685
rs7161738
rs75793874
rs868666
rs884606
rs1257496
rs1257495
rs55727874
rs10143475
rs1257494
rs1257493
rs1257492
rs61981462
rs11627507
rs10136896
rs143591157
rs146773942
rs1269096
rs944120
rs1257491
rs1257490
rs870826
rs870827
rs3850420
rs1257487
rs141618507
rs116870283
rs1009094
rs28446574
rs12891856
rs10137302
rs10137556
rs10149632
rs10137561
rs61363337
rs2693676
rs1262312
rs1257485
rs1257484
rs117374758
rs1273226
rs1269095
rs72631665
rs12435319
rs1257483
rs8009403
rs1273225
rs72702608
rs1257411
rs7148304
rs1270135
rs1257410
rs1152773
rs4905801
rs147897645
rs61981463
rs61981464
rs1257481
rs10129783
rs813418
rs61981466
rs1257522
rs73420742
rs72702614
rs149609165
rs61981467
rs8021088
rs2462914
rs1152774
rs56345308
rs947191
rs944121
rs117644776
rs2400536
rs12886144
rs117402521
rs807443
rs71418632
rs807442
rs138059781
rs1152775
rs4905802
rs1152776
rs4905803
rs1152777
rs1152778
rs145859461
rs2496479
rs55924157
rs2462915
rs74843005
rs1152781
rs74649889
rs1152783
rs2487507
rs2496478
rs807568
rs77604946
rs73420760
rs807569
rs807450
rs73420765
rs710305
rs2793315
rs11627229
rs2664314
rs2693677
rs77748159
rs3930173
rs807731
rs807732
rs142254576
rs2693680
rs11621953
rs74451104
rs710306
rs56106643
rs56132719
rs17098348
rs3850421
rs4905804
rs710307
rs710308
rs2693681
rs710309
rs17637919
rs710310
rs74080337
rs12590156
rs74080338
rs1257421
rs1257422
rs61981480
rs1257423
rs1257424
rs10484068
rs61981481
rs1257427
rs1257428
rs144423547
rs117879425
rs74080344
rs74080346
rs4095711
rs4095712
rs3915204
rs7153472
rs1257429
rs8007443
rs1257430
rs1257431
rs78792030
rs7148256
rs2664287
rs1257432
rs1257433
rs1257434
rs1257436
rs2664288
rs11160502
rs6575712
rs75682006
rs3936653
rs2793318
rs75484930
rs2693682
rs28607259
rs2664289
rs807565
rs2693683
rs2693684
rs807566
rs74952768
rs17098384
rs2693685
rs2664290
rs2793319
rs12885251
rs2614473
rs60378373
rs17098389
rs2793320
rs3850422
rs2462916
rs2693686
rs72702642
rs2693687
rs2614472
rs11624856
rs807567
rs2614471
rs10142427
rs10142429
rs17551628
rs74080358
rs2614470
rs2693688
rs2693689
rs2693690
rs17098399
rs1257437
rs55843916
rs2693692
rs2693693
rs2793321
rs2664292
rs77888930
rs17551753
rs2614469
rs139462678
rs3850423
rs807562
rs2462917
rs3994992
rs17638924
rs2693694
rs807564
rs55975444
rs7152190
rs78864538
rs2496477
rs11160503
rs11160504
rs1257438
rs884296
rs1257440
rs1257441
rs2614457
rs2793322
rs80255345
rs2693695
rs2614458
rs1257443
rs1257444
rs1257446
rs1257447
rs807733
rs807734
rs12590030
rs2793323
rs1876881
rs80238644
rs17098424
rs17098426
rs807736
rs2614459
rs1257448
rs8021454
rs4905807
rs4905808
rs1257450
rs4905809
rs17098440
rs55913542
rs1977806
rs3929904
rs74520856
rs1257416
rs62619922
rs142239059
rs182910245
rs536975439
rs17639343
rs56377180
rs1257415
rs146457501
rs80069922
rs117403098
rs78284991
rs61985735
rs4082793
rs1257414
rs1257413
rs56174406
rs10129264
rs2748814
rs17098446
rs10129582
rs10129812
rs1152784
rs3933088
rs1152785
rs1152786
rs75521152
rs10136429
rs1152787
rs2664313
rs1152788
rs3916222
rs78921868
rs941521
rs3888193
rs2487509
rs941520
rs2457444
rs61985736
rs61985737
rs17098461
rs1152790
rs1152792
rs1152793
rs1152794
rs1257412
rs17095099
rs111362020
rs2693699
rs12895055
rs116543900
rs11624408
rs3890086
rs1152795
rs189191001
rs2614490
rs12893398
rs79247990
rs79428639
rs111238111
rs7141044
rs7151737
rs28576256
rs2614482
rs72702663
rs2693698
rs10150710
rs58784678
rs56303180
rs10873500
rs185645635
rs34053174
rs11622539
rs2664307
rs56221143
rs2614462
rs10133235
rs12888948
rs10146840
rs10147094
rs7152245
rs76801057
rs1078050
rs112912434
rs12431782
rs2748810
rs2457443
rs941519
rs55772640
rs142023293
rs2664308
rs34611983
rs2693674
rs76929031
rs1540840
rs1405238
rs61985743
rs7146019
rs2748809
rs146154551
rs118067266
rs10131783
rs2693672
rs2664299
rs2748807
rs2614464
rs8004151
rs77085580
rs79989376
rs2614463
rs56388147
rs2693671
rs8008354
rs2614461
rs28571213
rs117158959
rs7157299
rs7157001
rs61987661
rs56844246
rs2496482
rs57919607
rs56261560
rs2664303
rs56331519
rs2664304
rs111283082
rs2614488
rs10150931
rs2049533
rs2614489
rs7161685
rs12589295
rs2748805
rs2748804
rs7159452
rs59035082
rs7143531
rs61342200
rs2614453
rs28776301
rs3002016
rs55971579
rs2693720
rs2693719
rs72702676
rs2246320
rs2693718
rs55913344
rs2693717
rs12431606
rs12432285
rs10873501
rs8009902
rs7147813
rs117669514
rs57888004
rs7153295
rs1358112
rs2614483
rs144314474
rs2693716
rs56273455
rs2614484
rs2748802
rs2664300
rs2748801
rs59454378
rs2614485
rs2614467
rs61987665
rs2664301
rs1257341
rs1912268
rs1912269
rs2474430
rs1742350
rs2474429
rs2614468
rs1271607
rs150320295
rs1033030
rs74833441
rs2089681
rs1152796
rs75258813
rs2252964
rs12147777
rs1704171
rs2748800
rs111632858
rs2754061
rs72702681
rs71418635
rs1257336
rs61984062
rs77057623
rs8018158
rs1257335
rs80158569
rs1257334
rs10141038
rs1257333
rs72702682
rs1257332
rs1257331
rs1257330
rs906932
rs117346169
rs8014920
rs117103087
rs734870
rs72702683
rs12889825
rs72702686
rs185758170
rs2004377
rs111270187
rs748988
rs1257329
rs11625841
rs78839849
rs1257327
rs74080553
rs4905818
rs10444761
rs1257326
rs1257325
rs1257324
rs67846882
rs80343998
rs710087
rs906926
rs1876879
rs8004845
rs73344765
rs11620890
rs4900429
rs4900430
rs36062431
rs10145277
rs11160509
rs10873502
rs11160510
rs10136135
rs10136050
rs10148325
rs72702695
rs4905819
rs4905820
rs4905821
rs2089680
rs2102484
rs10151746
rs10139690
rs1989579
rs11625914
rs72702702
rs11625947
rs4905823
rs76372917
rs113920649
rs8014288
rs116934601
rs8014765
rs113565949
rs2664295
rs139636587
rs4905826
rs4905827
rs1257321
rs2400632
rs1257320
rs12590360
rs74945362
rs1270110
rs7160895
rs7161056
rs1257319
rs1257318
rs146383904
rs35116463
rs1740248
rs7153149
rs28559678
rs1257316
rs2614492
rs1257315
rs1257314
rs67996394
rs1257312
rs1257311
rs1704172
rs1257310
rs8011849
rs941728
rs11160514
rs11160515
rs906933
rs4905830
rs1078608
rs149004404
rs12883171
rs2754069
rs731347
rs6575715
rs2748825
rs150716392
rs2614465
rs72704525
rs1257301
rs12893191
rs140957222
rs1257300
rs72704528
rs1257298
rs55931371
rs12434895
rs1257297
rs941734
rs906930
rs1810114
rs118125472
rs1257295
rs906931
rs941733
rs1740234
rs7147397
rs143950787
rs73346650
rs72704535
rs1257293
rs1257292
rs58264463
rs1257290
rs1257289
rs1257288
rs1257287
rs1257286
rs140410809
rs1257285
rs906929
rs906928
rs1257282
rs1257281
rs11620754
rs1828318
rs7141320
rs1257280
rs1257279
rs187542407
rs1257278
rs867996
rs941523
rs2748824
rs2614475
rs1257277
rs1257276
rs1257275
rs1257274
rs146318870
rs35133190
rs111554267
rs10143589
rs72704543
rs2614477
rs114289182
rs73346680
rs146959388
rs55753711
rs76450409
rs150463548
rs2614487
rs2614486
rs78910701
rs2754068
rs2614491
rs1257273
rs74793413
rs75213587
rs59898557
rs2614480
rs2614479
rs2614478
rs2748822
rs113828101
rs73346690
rs8003618
rs6575716
rs2748821
rs2748820
rs2748819
rs2748818
rs73346698
rs34592663
rs12895031
rs2895787
rs1257272
rs2754066
rs1742362
rs1257271
rs1740218
rs61984105
rs139230764
rs876852
rs881867
rs941522
rs12893901
rs117842008
rs61984106
rs1257270
rs12884562
rs2754064
rs1257269
rs2754063
rs149164176
rs2614481
rs112985296
rs12896570
rs144557209
rs2144595
rs2180266
rs9324007
rs9324008
rs9324009
rs1257267
rs11160517
rs10129211
rs12323338
rs9635296
rs11624357
rs34042297
rs1257266
rs11160518
rs11624368
14:99860890_A_C
14:99860890_A_G
rs11629067
rs145203742
rs12879956
rs12100920
rs12100924
rs3994980
rs749444
rs2009443
rs941732
rs2295697
rs2144594
rs1257265
rs116934385
rs6575717
rs11624183
rs8006163
rs1262304
rs2180265
rs113007010
rs8008307
rs117747491
rs1257263
rs2943
rs1047351
rs12886549
rs1270108
rs2400665
rs77763397
rs7150963
rs12878462
rs117219216
rs56055510
rs8015827
rs34322735
rs941731
rs12590989
rs111699837
rs12433874
rs11627984
rs10873503
rs74721020
rs2400667
rs12895433
rs6575719
rs75061583
rs7144486
rs7149149
rs1951142
rs11160519
rs12894479
rs6575720
rs12884473
rs2180841
rs80122368
rs79716773
rs7147843
rs145660422
rs77769901
rs12898128
rs72704570
rs12882515
rs79805554
rs12882612
rs117553818
rs149696396
rs11848590
rs118017342
rs10145484
rs182269790
rs138128120
rs1884527
rs8003384
rs8022919
rs117029825
rs941554
rs941553
rs147261147
rs10148889
rs2273386
rs2400669
rs112648750
rs2144798
rs112180253
rs3809412
rs141661568
rs144783496
rs1884526
rs34678166
rs11621155
rs72704578
rs8011670
rs8011858
rs11622717
rs8003260
rs941552
rs8023115
rs149363214
rs79400575
rs146036743
rs8004451
rs72704583
rs10136777
rs8013888
rs79272399
rs1950599
rs3918022
rs3918024
rs3918027
rs3918038
rs1950598
rs8015304
rs10145006
rs3918048
rs3918051
rs61984133
rs185297608
rs3918056
rs3918058
rs3918060
rs2400677
rs72704588
rs3783319
rs2069492
rs3918074
rs7158915
rs3918080
rs3918084
rs2069496
14:99970344_G_A
rs3918094
rs3918095
rs79497317
rs3918116
rs3918131
rs8015735
rs1998050
rs3742374
rs11621993
rs10135028
rs10135035
rs12323483
rs28627885
rs56085816
rs34772553
rs8004539
rs8004882
rs1884524
rs1884523
rs35220279
rs36094103
rs11625671
rs111354019
rs148003257
rs117622103
rs113362071
rs10220705
rs79884713
rs117208903
rs8022984
rs75827961
rs74715388
rs2400681
rs2400682
rs9788481
rs9788579
rs9788486
rs10135793
rs187222862
rs55898525
rs4905842
rs148371725
rs75891784
rs4905844
rs4905846
rs6575725
rs77979384
rs6575726
rs34376250
rs76959163
rs76972000
rs6575727
rs6575728
rs7155011
rs12434158
rs12896387
rs7159702
rs7160040
rs8007777
rs142866517
rs11845792
rs8013165
rs8018079
rs117514569
rs4905847
rs35498625
rs6575729
rs77149228
rs4905848
rs4905849
rs77491431
rs10873505
rs118132613
rs12888112
rs7140906
rs7140789
rs2400683
rs74414098
rs12436565
rs2400684
rs941546
rs12896255
rs12898161
rs12896891
rs941545
rs941544
rs2092960
rs77182825
rs880959
rs79083536
rs8014684
rs12433182
rs11160524
rs143166409
rs7158398
rs182869845
rs941543
rs11626746
rs11160525
rs4407000
rs61987267
rs2400685
rs12372919
rs12897152
rs12372922
rs12897741
rs35741827
rs34193966
rs34699335
rs12882990
rs12882605
rs8008699
rs12883395
rs12884667
rs12888131
rs12888297
rs12888156
rs7151558
rs12372863
rs2021099
rs2021098
rs2092962
rs2400686
rs4905851
rs941566
rs2021097
rs10144571
rs12889313
rs10136299
rs10146981
rs10147568
rs10147463
rs10147387
rs10147748
rs10136886
rs11850672
rs2021929
rs2021928
rs10150385
rs10150397
rs10139668
rs10150570
rs10150747
rs10150666
rs10150754
rs72706324
rs2144809
rs4445835
rs4243723
rs4243724
rs4243725
rs6575731
rs112458302
rs12885772
rs6575732
rs11845767
rs12892364
rs116852345
rs8018428
rs8019472
rs4905854
rs2021927
rs2021926
rs2895808
rs2144808
rs2144807
rs2180383
rs2400744
rs2400745
rs2180381
rs2180380
rs2144806
rs149206219
rs188993074
rs941565
rs941564
rs117864503
rs141942355
rs12884975
rs12884208
rs8015109
rs8014245
rs8014420
rs2144805
rs17640460
rs2144804
rs2180379
rs10136236
rs72706331
rs56362111
rs8016105
rs8016113
rs55977094
rs117618106
rs4900434
rs17098834
rs7159751
rs71418643
rs6575733
rs12434962
rs4905855
rs76815253
rs4905856
rs4905857
rs4905858
rs12432298
rs17098837
rs11160527
rs11627095
rs10873506
rs117486772
rs9671899
rs12888314
rs8017750
rs8018119
rs72706333
rs72706334
rs2021923
rs2400746
rs4268691
rs4516163
rs4545740
rs6575734
rs8004421
rs11620978
rs7147513
rs6575735
rs4536391
rs2400747
rs2400748
rs2400749
rs2400750
rs2400751
rs2400752
rs2400753
rs2400755
rs2400756
rs941563
rs2021096
rs2021095
rs2021922
rs7159168
rs2021921
rs10139497
rs941560
rs7143453
rs4905859
rs11625867
rs11625868
rs11626005
rs7144192
rs6575736
rs8022033
rs8022352
rs10140947
rs17641119
rs7140670
rs7144742
rs60091599
rs34692435
rs59357956
rs57773806
rs56247310
rs10135037
rs941559
rs941558
rs941557
rs2021920
rs2021919
rs78757773
rs78071276
rs116954942
rs113769244
rs77210500
14:100043944_A_G
rs17098855
rs75601261
rs113574307
rs78395743
rs12892075
rs113361514
rs8021410
rs8021979
rs8022133
rs17098856
rs113453823
rs77306194
rs77481446
rs755480
rs17098860
rs139269444
rs77532303
rs57610016
rs112197725
rs113859399
rs111562913
rs112290393
rs78200208
rs78556368
rs77298062
rs56132473
rs74083737
rs8015386
rs8015948
rs8020028
rs8020049
14:100052246_G_A
14:100052246_G_C
rs117815326
rs12880780
rs73346445
rs80080540
rs12891677
rs12892887
rs115888654
rs8017663
rs8017842
rs4900435
rs74602948
rs75925636
rs12897461
rs12897979
rs117084428
rs8182002
rs8181914
rs78205176
rs17641534
rs76218989
rs117207233
rs10144195
rs8009218
rs10144386
rs60692965
rs117779677
rs77635638
rs12436881
rs2144803
rs12590743
rs11847690
rs11847802
rs11847852
rs139347472
rs113981846
rs61987275
rs11160529
rs117669414
rs77380931
rs6575740
rs78212934
rs4900436
rs117493843
rs4905862
rs60647994
rs78063057
rs73346463
rs2144801
rs79552141
rs11160530
rs71422779
rs8019522
rs57106852
rs79295878
rs58884100
rs116926683
rs141828685
rs8010418
rs12885354
rs12590202
rs11624798
rs78942089
rs8007401
rs78667152
rs572726808
rs11160531
rs12433803
rs2895810
rs61984365
rs4619332
rs76385130
rs12437096
rs12434036
rs8005317
rs2022745
rs79863097
rs2022744
rs17098887
rs4243726
rs12432708
rs2400759
rs11160532
rs12589542
rs4509937
rs11160533
rs11627855
rs4905865
rs34963392
rs34901717
rs12892088
rs12891978
rs35816523
rs72706361
rs12432083
rs182109447
rs17098899
rs137943060
rs76779747
rs61418407
rs11628535
rs61984369
rs78315003
rs75668445
rs12431621
rs12434830
rs12586338
rs12431670
rs12431656
rs17095114
rs17095115
rs60960677
rs6575741
rs2144800
rs7159682
rs12588417
rs71422780
rs118022189
rs150091338
rs11627059
rs111574729
rs141982550
rs77391518
rs7161519
rs767068
rs79586898
rs2282016
rs145814499
rs17098908
rs12882487
rs61984370
rs67361374
rs74510328
rs117475492
rs4900438
rs35464923
rs2022566
rs11626570
rs72706367
rs11160534
rs79902965
rs941551
rs7143061
rs72706368
rs61984394
rs6575743
rs34518442
rs17098912
rs118050771
rs12884035
rs61984397
rs12889862
rs12894271
rs11628800
rs55928085
rs117610180
rs8010785
rs12886102
rs76222085
rs12887206
rs12886724
rs4905872
rs12587879
rs2180378
rs4905873
rs4905874
rs9788569
rs4905875
rs4905876
rs8018136
rs71422782
rs12893887
rs10149871
rs12878622
rs149405115
rs73348539
rs144767726
rs12431602
rs73348541
rs7146731
rs4900440
rs4900441
rs4905877
rs35910916
rs145024506
rs12889334
rs9788495
rs9788497
rs60868289
rs12890020
rs11629115
rs78222176
rs10139462
rs4905878
rs35911833
rs12880985
rs28391527
rs4990377
rs34146338
rs8007470
rs2400762
rs2149415
rs11627015
rs142886636
rs11627153
rs10145905
rs11624028
rs11628093
rs73348552
rs3825570
rs7140490
rs57416838
rs34916886
rs7342498
rs12589575
rs79373239
rs36033161
rs35826699
rs12897285
rs12896317
rs4905879
rs60944192
rs7145262
rs11627489
rs2400763
rs4624107
rs7159011
rs10873507
rs10873508
rs11160535
rs10133513
rs34890784
rs111585616
rs113659539
rs34668196
rs12432679
rs9805960
rs11623755
rs11624903
rs71422784
rs17562391
rs11844169
rs2895811
rs11626111
rs35752324
rs56245424
rs12436072
rs8014986
rs17642708
rs75110790
rs1952425
rs2895812
rs9324011
rs192352583
rs1958321
rs1958320
rs1958319
rs11621243
rs11622347
rs116984801
rs80321378
rs78031563
rs12050196
rs151024343
rs11160538
rs56317087
rs56278115
rs7158073
rs138618048
rs943886
rs118010124
rs10139550
rs78677915
rs76234538
rs8019753
rs8003602
rs61984439
rs3783320
rs4145039
rs7157609
rs61984440
rs11626635
rs17098923
rs74443382
rs943884
rs115980883
rs7144398
rs1952423
rs3742375
rs943883
rs117244059
rs754203
rs4900442
rs117491281
rs187966168
rs34832190
rs28787321
rs34703277
rs79718477
rs10137574
rs7156258
rs8010253
rs8009011
rs3742376
rs3742377
rs943881
rs943880
rs12894973
14:100166714_C_G
14:100166714_C_T
rs147272400
rs4905880
rs4905881
rs35683282
rs34315028
rs7148158
rs36112081
rs7148504
rs180678415
rs57090479
rs1951575
rs1951576
rs34513148
rs12435918
rs61076771
rs17643008
rs17098927
rs71422785
rs34212776
rs11628270
rs34891372
rs35965011
rs12588744
rs2146238
rs117533382
rs2273839
rs76113576
rs3783321
rs4485283
rs8011015
rs36018216
rs184185267
rs4905882
rs12434024
rs11624593
rs116921022
rs12885960
rs10145696
rs68104925
rs12435858
rs58648175
rs11628362
rs75107773
rs28748133
rs35110752
rs11628052
rs11628089
rs3752957
rs3752958
rs8022722
rs911913
rs78527951
rs78482721
rs10131706
rs75136142
rs74784375
rs79445259
rs2295910
rs2295911
rs72708320
rs7151522
rs7151887
rs7157032
rs1957512
rs1957513
rs1957514
rs1957515
rs4905884
rs4905885
rs143540314
rs2273840
rs6575744
rs34640436
rs10151332
rs12896665
rs59098328
rs76057882
rs8018381
rs10129557
rs11848129
rs76927709
rs76677434
rs78438059
rs11850643
rs73350470
rs73350477
rs8019904
rs8020813
rs4905886
rs4905887
rs8011599
rs79983810
rs2181228
rs2281682
rs75016974
rs8003129
rs8003178
rs113604146
rs114425231
rs11620766
rs116035415
rs11620750
rs8003657
rs8009754
rs1555514
rs58733778
rs59482410
rs1467582
rs4905888
rs12896788
rs183347579
rs12435062
rs186285733
rs12232161
rs11160541
rs4905890
rs4905891
rs1077901
rs10144665
rs1957516
rs11623170
rs149900961
rs7154200
rs8011140
rs151243321
rs8018045
rs75604884
rs10438231
rs17564013
rs12437274
rs78014881
rs117120461
rs9324013
rs9324014
rs75060272
rs11621662
rs150373499
rs11160542
rs11160543
rs960891
rs8014108
rs4905892
rs6575745
rs7158575
rs72708333
rs10138664
rs12433885
rs12433981
rs12879440
rs8004672
rs28576468
rs10141887
rs10141893
rs732787
rs911918
rs8011081
rs8015699
rs10148112
rs8016044
rs74869274
rs140019161
rs7161406
rs71422786
rs56075970
rs58375254
rs74621727
rs11625037
rs11844271
rs35543760
rs2015968
rs1006927
rs113352598
rs8008914
rs1548271
rs1972482
rs148526127
rs1972483
rs8014181
rs4900444
rs117247315
rs55655133
rs1475130
rs141976762
rs1885595
rs10130992
rs17099012
rs140517442
rs7150911
rs11622669
rs9324015
rs8022811
rs17099026
rs74083917
rs12050262
rs143818429
rs10132363
rs8008821
rs7145539
rs80271555
rs59979979
rs55713131
rs7147075
rs927464
rs142041893
rs146701151
rs144032617
rs11620962
rs10873509
rs10873510
rs75307345
rs11621965
rs8010280
rs11160545
rs61985997
rs118151659
rs10135882
rs117757296
rs11160546
```
