## Supplementary material for "Characterization of shared and ancestry-specific signals driving complex traits using multi-ancestry fine-mapping": s1.afreq

```
#CHROM	ID	REF	ALT	ALT_FREQS	OBS_CT
14	rs80287648	G	A	0.028827	1006
14	rs1955898	C	A	0.0198807	1006
14	rs117744917	A	C	0.0149105	1006
14	rs61981327	T	C	0.276342	1006
14	rs61981328	T	C	0.0715706	1006
14	rs35013591	T	G	0.0745527	1006
14	rs17533457	T	C	0.367793	1006
14	rs79946827	G	A	0.0467197	1006
14	rs73398796	G	A	0.0198807	1006
14	rs7146951	A	G	0.27336	1006
14	rs57895579	G	T	0.0198807	1006
14	rs79869465	G	A	0.028827	1006
14	rs78427840	T	A	0.0447316	1006
14	rs75613904	C	T	0.0258449	1006
14	rs11627868	A	G	0.0198807	1006
14	rs11627987	G	A	0.0198807	1006
14	rs7154209	A	G	0.175944	1006
14	rs1955899	C	G	0.0198807	1006
14	rs1955900	G	A	0.0208748	1006
14	rs12897121	T	C	0.115308	1006
14	rs4905762	A	G	0.0387674	1006
14	rs76331750	G	A	0.0387674	1006
14	rs11623713	G	A	0.0198807	1006
14	rs77255543	G	A	0.0387674	1006
14	rs7140390	T	G	0.0198807	1006
14	rs72712154	G	A	0.172962	1006
14	rs8004419	T	A	0.581511	1006
14	rs17612133	G	A	0.11829	1006
14	rs2057202	C	T	0.0636183	1006
14	rs34517808	T	C	0.119284	1006
14	rs28715054	A	T	0.0198807	1006
14	rs142921637	G	A	0.0208748	1006
14	rs61981331	G	A	0.172962	1006
14	rs75332144	A	C	0.0218688	1006
14	rs61981349	T	C	0.171968	1006
14	rs79231080	C	A	0.0387674	1006
14	rs75357972	C	T	0.0387674	1006
14	rs7145611	T	C	0.568588	1006
14	rs74402410	A	G	0.0387674	1006
14	rs11621825	T	C	0.0178926	1006
14	rs76532736	T	C	0.0198807	1006
14	rs2144447	T	A	0.526839	1006
14	rs2144448	C	T	0.526839	1006
14	rs35775276	G	A	0.0626243	1006
14	rs61981350	A	G	0.171968	1006
14	rs77002645	T	A	0.0308151	1006
14	rs61981351	A	T	0.0656064	1006
14	rs58437623	G	A	0.0387674	1006
14	rs71418606	G	A	0.0626243	1006
14	rs8010003	G	A	0.274354	1006
14	rs60238759	A	G	0.0387674	1006
14	rs8014257	C	T	0.569583	1006
14	rs61981352	C	T	0.028827	1006
14	rs79944940	A	C	0.00894632	1006
14	rs149790469	C	T	0.0178926	1006
14	rs12895196	A	G	0.0805169	1006
14	rs12434180	C	T	0.193837	1006
14	rs2295694	A	G	0.0387674	1006
14	rs1159799	A	C	0.570577	1006
14	rs141162893	C	T	0.0149105	1006
14	rs61981353	A	T	0.171968	1006
14	rs8012408	G	A	0.194831	1006
14	rs8012409	G	A	0.194831	1006
14	rs4569191	G	C	0.447316	1006
14	rs2207737	A	T	0.275348	1006
14	rs2207738	T	G	0.78827	1006
14	rs2224093	T	C	0.447316	1006
14	rs2224094	G	A	0.447316	1006
14	rs11628178	G	C	0.275348	1006
14	rs75339531	G	A	0.0387674	1006
14	rs1997984	T	G	0.49006	1006
14	rs11628157	A	G	0.447316	1006
14	rs11624154	T	C	0.447316	1006
14	rs1997985	A	G	0.0387674	1006
14	rs12893591	G	A	0.447316	1006
14	rs12897832	G	T	0.447316	1006
14	rs11625244	T	C	0.417495	1006
14	rs4905764	G	A	0.0387674	1006
14	rs11629367	A	G	0.0178926	1006
14	rs12898112	C	G	0.447316	1006
14	rs61981355	G	A	0.232604	1006
14	rs10141428	T	C	0.50994	1006
14	rs7161681	A	G	0.447316	1006
14	rs17097800	C	T	0.0606362	1006
14	rs8004974	T	C	0.0626243	1006
14	rs1950462	A	C	0.447316	1006
14	rs6575690	G	T	0.447316	1006
14	rs8009702	T	C	0.447316	1006
14	rs61981356	C	T	0.171968	1006
14	rs2236049	C	A	0.550696	1006
14	rs2236050	C	T	0.447316	1006
14	rs8010222	T	C	0.0178926	1006
14	rs61981357	G	T	0.171968	1006
14	rs1955902	G	C	0.447316	1006
14	rs2236051	T	C	0.447316	1006
14	rs1950463	C	T	0.447316	1006
14	rs1950464	C	A	0.275348	1006
14	rs17097803	C	A	0.0387674	1006
14	rs1950465	C	A	0.447316	1006
14	rs7147469	G	A	0.449304	1006
14	rs7147481	G	T	0.275348	1006
14	rs7148805	T	C	0.447316	1006
14	rs79566382	A	G	0.171968	1006
14	rs12885596	A	T	0.447316	1006
14	rs12891230	T	C	0.447316	1006
14	rs11627674	A	G	0.447316	1006
14	rs11623562	T	C	0.447316	1006
14	rs61981359	T	C	0.171968	1006
14	rs2104078	C	T	0.0397614	1006
14	rs2104079	C	T	0.0387674	1006
14	rs142983586	C	G	0.0238569	1006
14	rs8016471	G	C	0.447316	1006
14	rs8016362	A	T	0.275348	1006
14	rs17097805	G	A	0.0606362	1006
14	rs8021100	C	A	0.447316	1006
14	rs78776744	T	A	0.0178926	1006
14	rs12896400	A	G	0.50994	1006
14	rs28620060	C	T	0.447316	1006
14	rs28713682	A	G	0.447316	1006
14	rs61982860	A	T	0.447316	1006
14	rs34546374	G	T	0.447316	1006
14	rs35333695	C	T	0.447316	1006
14	rs67457077	T	C	0.447316	1006
14	rs73405539	T	C	0.447316	1006
14	rs61982862	A	C	0.447316	1006
14	rs66891503	T	G	0.194831	1006
14	rs61979260	T	C	0.447316	1006
14	rs75045877	C	T	0.0626243	1006
14	rs17613163	A	G	0.447316	1006
14	rs12883739	T	G	0.252485	1006
14	rs6575691	G	A	0.275348	1006
14	rs1950468	G	A	0.275348	1006
14	rs1015225	C	T	0.275348	1006
14	rs7149860	A	G	0.0626243	1006
14	rs7150005	A	G	0.0626243	1006
14	rs1015226	T	C	0.276342	1006
14	rs74918617	G	A	0.0139165	1006
14	rs1547047	A	G	0.567594	1006
14	rs113975130	G	A	0.0457256	1006
14	rs8019120	C	T	0.192843	1006
14	rs77014619	A	G	0.0417495	1006
14	rs61979261	G	A	0.170974	1006
14	rs11628856	T	C	0.0188867	1006
14	rs7140350	A	G	0.547714	1006
14	rs17613331	T	C	0.171968	1006
14	rs8003680	C	T	0.565606	1006
14	rs17613387	G	A	0.171968	1006
14	rs6575692	A	T	0.508946	1006
14	rs17613421	G	T	0.171968	1006
14	rs7148011	T	C	0.0616302	1006
14	rs2224425	A	T	0.356859	1006
14	rs78662581	T	C	0.0248509	1006
14	rs12432628	T	C	0.0616302	1006
14	rs74082803	C	T	0.0178926	1006
14	rs61979262	C	T	0.171968	1006
14	rs28635666	C	G	0.0616302	1006
14	rs17097819	C	G	0.0159046	1006
14	rs11627717	C	T	0.192843	1006
14	rs10136851	T	C	0.487078	1006
14	rs10147661	C	T	0.488072	1006
14	rs76342065	T	C	0.0129225	1006
14	rs61979273	T	C	0.171968	1006
14	rs17613673	C	T	0.171968	1006
14	rs76102338	C	T	0.0228628	1006
14	rs74082804	G	A	0.0178926	1006
14	rs17541543	G	A	0.105368	1006
14	rs61979274	G	T	0.171968	1006
14	rs61979275	T	G	0.171968	1006
14	rs61979276	G	A	0.171968	1006
14	rs75074109	G	A	0.0109344	1006
14	rs58088893	A	C	0.567594	1006
14	rs34597068	C	A	0.409543	1006
14	rs79525386	G	T	0.0387674	1006
14	rs2400460	G	A	0.662028	1006
14	rs117268616	G	A	0.0159046	1006
14	rs58424906	T	C	0.217694	1006
14	rs59438155	C	G	0.217694	1006
14	rs113712013	C	T	0.0397614	1006
14	rs11160482	G	A	0.161034	1006
14	rs1012897	C	T	0.161034	1006
14	rs112512114	C	A	0.0119284	1006
14	rs11625111	C	T	0.176938	1006
14	rs12161889	G	A	0.122266	1006
14	rs2400461	C	T	0.161034	1006
14	rs11160483	C	T	0.173956	1006
14	rs12100711	T	A	0.0178926	1006
14	rs76230865	G	A	0.0298211	1006
14	rs11160484	G	C	0.173956	1006
14	rs79313037	G	A	0.00795229	1006
14	rs11621191	G	A	0.173956	1006
14	rs66884995	G	T	0.104374	1006
14	rs9323998	G	C	0.0178926	1006
14	rs9323999	C	A	0.0178926	1006
14	rs9324000	A	G	0.192843	1006
14	rs9324001	C	G	0.0178926	1006
14	rs7148549	A	G	0.463221	1006
14	rs58150022	T	C	0.0387674	1006
14	rs117354710	C	T	0.0159046	1006
14	rs56875652	T	A	0.0387674	1006
14	rs74082807	A	G	0.0109344	1006
14	rs116911994	G	A	0.00695825	1006
14	rs191914324	C	T	0.0129225	1006
14	rs140899621	G	A	0.0168986	1006
14	rs148994199	T	C	0.028827	1006
14	rs112871501	A	G	0.0258449	1006
14	rs113858590	G	A	0.0258449	1006
14	rs74082808	C	T	0.0298211	1006
14	rs112657611	G	C	0.00894632	1006
14	rs10484060	C	A	0.0437376	1006
14	rs11624625	G	A	0.0198807	1006
14	rs150053823	C	T	0.00894632	1006
14	rs1997986	G	A	0.780318	1006
14	rs112036211	G	A	0.00894632	1006
14	rs61588440	A	G	0.0437376	1006
14	rs73405577	T	A	0.0248509	1006
14	rs17097828	T	C	0.0347913	1006
14	rs11621783	T	C	0.0178926	1006
14	rs737514	C	T	0.139165	1006
14	rs113309088	G	A	0.00894632	1006
14	rs8019809	T	G	0.0248509	1006
14	rs8018665	A	C	0.311133	1006
14	rs911365	T	C	0.0437376	1006
14	rs73405581	T	C	0.0437376	1006
14	rs74082819	C	T	0.0198807	1006
14	rs75186231	G	A	0.00894632	1006
14	rs1955903	C	A	0.340954	1006
14	rs60676545	C	G	0.0188867	1006
14	rs7147127	A	G	0.0437376	1006
14	rs1997987	C	T	0.271372	1006
14	rs1950470	A	G	0.0248509	1006
14	rs187897041	G	A	0.00894632	1006
14	rs56086459	G	A	0.0198807	1006
14	rs74845400	C	G	0.0238569	1006
14	rs17542304	G	A	0.120278	1006
14	rs730036	G	A	0.0248509	1006
14	rs149613802	C	T	0.0129225	1006
14	rs8019869	A	C	0.0437376	1006
14	rs12437176	T	C	0.38668	1006
14	rs77555832	C	G	0.0248509	1006
14	rs115224200	C	T	0.0178926	1006
14	rs60326091	T	G	0.0188867	1006
14	rs117084735	C	T	0.0188867	1006
14	rs7143826	G	C	0.0437376	1006
14	rs57977207	G	T	0.0437376	1006
14	rs7143515	A	G	0.0437376	1006
14	rs6575693	G	A	0.0636183	1006
14	rs118159720	C	G	0.0208748	1006
14	rs140267200	C	T	0.00894632	1006
14	rs17095078	A	G	0.0188867	1006
14	rs115558015	A	G	0.0178926	1006
14	rs17097865	G	A	0.0387674	1006
14	rs11621797	G	T	0.0387674	1006
14	rs138940529	G	A	0.0198807	1006
14	rs11627408	T	C	0.0198807	1006
14	rs185734914	C	T	0.00894632	1006
14	rs117509870	C	G	0.00894632	1006
14	rs34032936	C	A	0.271372	1006
14	rs34445270	G	A	0.131213	1006
14	rs7153087	T	A	0.0387674	1006
14	rs7157789	T	C	0.0198807	1006
14	rs11624192	G	A	0.0387674	1006
14	rs7157395	C	T	0.0178926	1006
14	rs6575695	G	A	0.0387674	1006
14	rs6575696	A	C	0.0646123	1006
14	rs17097873	C	T	0.0387674	1006
14	rs17097874	G	A	0.0387674	1006
14	rs7148667	C	T	0.503976	1006
14	rs7152969	A	G	0.787276	1006
14	rs112854042	G	A	0.00894632	1006
14	rs150276010	G	A	0.00894632	1006
14	rs34296622	T	G	0.0636183	1006
14	rs74080413	T	C	0.0198807	1006
14	rs73425377	G	C	0.00894632	1006
14	rs151229720	T	C	0.00894632	1006
14	rs11621546	G	A	0.0208748	1006
14	rs74080414	C	A	0.0298211	1006
14	rs79006103	G	A	0.0238569	1006
14	rs61979278	T	C	0.0636183	1006
14	rs78103193	A	C	0.0238569	1006
14	rs115106744	C	T	0.00894632	1006
14	rs117893282	G	A	0.0188867	1006
14	rs116669326	C	T	0.0238569	1006
14	rs114664436	C	A	0.0238569	1006
14	rs11621003	C	T	0.0188867	1006
14	rs112719078	G	A	0.0159046	1006
14	rs11621215	G	A	0.0178926	1006
14	rs77286967	C	A	0.0248509	1006
14	rs8007334	T	C	0.0675944	1006
14	rs79735023	A	G	0.0159046	1006
14	rs72698642	C	T	0.0129225	1006
14	rs12432655	G	A	0.420477	1006
14	rs2104077	T	C	0.421471	1006
14	rs755630	C	T	0.314115	1006
14	rs7155154	C	A	0.324056	1006
14	rs7160410	C	T	0.027833	1006
14	rs74080420	A	C	0.0109344	1006
14	rs17542671	G	A	0.15507	1006
14	rs12586985	T	G	0.474155	1006
14	rs76232953	C	T	0.0397614	1006
14	rs78168555	C	T	0.0149105	1006
14	rs74641619	G	A	0.0616302	1006
14	rs12436127	A	C	0.15507	1006
14	rs113702732	C	G	0.0218688	1006
14	rs1966186	T	C	0.0149105	1006
14	rs12436873	C	A	0.0218688	1006
14	rs12890466	G	C	0.28827	1006
14	rs11309630	G	A	0.0218688	1006
14	rs11624556	C	G	0.0357853	1006
14	rs17097894	C	T	0.0218688	1006
14	rs17097897	G	A	0.0109344	1006
14	rs17097899	T	C	0.436382	1006
14	rs17097900	C	G	0.0357853	1006
14	rs144483170	G	A	0.026839	1006
14	rs8006897	C	T	0.0357853	1006
14	rs1885104	T	C	0.0477137	1006
14	rs74324981	C	T	0.0318091	1006
14	rs74080421	A	G	0.0248509	1006
14	rs74080422	G	A	0.0248509	1006
14	rs55688760	A	G	0.0258449	1006
14	rs78421089	A	G	0.0318091	1006
14	rs7141259	T	C	0.0467197	1006
14	rs76598406	C	T	0.0258449	1006
14	rs73427303	C	T	0.0258449	1006
14	rs73427304	A	C	0.0367793	1006
14	rs73427305	C	T	0.0258449	1006
14	rs8014301	A	G	0.0367793	1006
14	rs8014609	C	T	0.37674	1006
14	rs75002479	C	T	0.0337972	1006
14	rs8016078	T	C	0.0367793	1006
14	rs1555409	G	A	0.328032	1006
14	rs2895723	A	T	0.0367793	1006
14	rs60342123	G	A	0.0367793	1006
14	rs4992917	G	A	0.0367793	1006
14	rs4992918	A	G	0.0367793	1006
14	rs911367	T	C	0.485089	1006
14	rs17097912	C	T	0.0337972	1006
14	rs76242124	C	A	0.0337972	1006
14	rs12588338	C	T	0.0357853	1006
14	rs12588389	G	T	0.0357853	1006
14	rs11160485	G	A	0.0357853	1006
14	rs11160486	G	A	0.0357853	1006
14	rs11160487	G	A	0.0357853	1006
14	rs10131530	T	C	0.486083	1006
14	rs34416457	T	C	0.0357853	1006
14	rs12432081	T	C	0.0357853	1006
14	rs74080438	G	A	0.0357853	1006
14	rs17097920	G	C	0.0357853	1006
14	rs74080440	C	G	0.0258449	1006
14	rs79460978	A	G	0.0367793	1006
14	rs8022583	C	A	0.0367793	1006
14	rs8003549	T	C	0.0367793	1006
14	rs8006647	A	C	0.0367793	1006
14	rs1998228	A	G	0.476143	1006
14	rs74080442	T	A	0.0357853	1006
14	rs10484061	G	A	0.0337972	1006
14	rs140867739	G	C	0.0139165	1006
14	rs1033739	T	G	0.514911	1006
14	rs11625503	G	A	0.0248509	1006
14	rs874654	T	C	0.514911	1006
14	rs17615121	G	A	0.0248509	1006
14	rs12101039	G	C	0.0377734	1006
14	rs12101031	C	A	0.0377734	1006
14	rs7148639	G	A	0.0447316	1006
14	rs77662973	G	A	0.0347913	1006
14	rs911368	C	T	0.468191	1006
14	rs17097944	G	T	0.431412	1006
14	rs74890538	C	T	0.0347913	1006
14	rs10484062	A	C	0.0447316	1006
14	rs61981289	C	T	0.0884692	1006
14	rs78420889	C	G	0.0447316	1006
14	rs1022704	G	A	0.50994	1006
14	rs148101224	C	T	0.00795229	1006
14	rs11626177	C	T	0.0248509	1006
14	rs12883387	G	A	0.464215	1006
14	rs11626447	C	T	0.464215	1006
14	rs7151488	G	C	0.50994	1006
14	rs74080447	G	A	0.0258449	1006
14	rs139107353	C	A	0.0139165	1006
14	rs74080448	C	T	0.0258449	1006
14	rs61981290	C	T	0.185885	1006
14	rs74080449	G	A	0.0248509	1006
14	rs114779956	T	G	0.00795229	1006
14	rs117067478	G	C	0.0447316	1006
14	rs7148369	G	A	0.236581	1006
14	rs35993089	C	A	0.243539	1006
14	rs35889365	G	A	0.244533	1006
14	rs72698663	G	A	0.0298211	1006
14	rs12433577	C	T	0.505964	1006
14	rs11624858	G	A	0.50497	1006
14	rs11629440	T	G	0.506958	1006
14	rs34911513	T	C	0.244533	1006
14	rs7160776	C	T	0.218688	1006
14	rs7161395	G	C	0.471173	1006
14	rs117270444	G	A	0.0308151	1006
14	rs4905766	T	C	0.501988	1006
14	rs4905767	C	T	0.503976	1006
14	rs4905768	C	T	0.470179	1006
14	rs4905769	T	C	0.249503	1006
14	rs7144802	A	G	0.466203	1006
14	rs12882725	C	T	0.0685885	1006
14	rs7151574	G	T	0.170974	1006
14	rs1956885	T	C	0.44334	1006
14	rs143889834	A	G	0.00795229	1006
14	rs34050219	G	A	0.0168986	1006
14	rs4900418	C	G	0.452286	1006
14	rs4905770	C	T	0.429423	1006
14	rs35373625	A	C	0.236581	1006
14	rs78048677	T	A	0.0178926	1006
14	rs117612583	G	A	0.0198807	1006
14	rs189495973	T	G	0.00994036	1006
14	rs11628103	C	T	0.192843	1006
14	rs1956887	T	C	0.454274	1006
14	rs61981293	G	A	0.0765408	1006
14	rs12878174	C	T	0.101392	1006
14	rs139528880	G	A	0.0198807	1006
14	rs184701574	A	G	0.00894632	1006
14	rs116929321	C	T	0.0308151	1006
14	rs11847550	C	T	0.237575	1006
14	rs76385300	T	C	0.0258449	1006
14	rs8022060	T	C	0.224652	1006
14	rs8021463	G	T	0.0198807	1006
14	rs74823875	G	A	0.00894632	1006
14	rs61981294	C	A	0.463221	1006
14	rs75691174	C	T	0.0328032	1006
14	rs6575699	C	T	0.486083	1006
14	rs6575700	G	A	0.141153	1006
14	rs144252265	T	G	0.0159046	1006
14	rs4526962	T	C	0.486083	1006
14	rs143503806	G	T	0.0149105	1006
14	rs7149774	A	G	0.39165	1006
14	rs147200893	C	T	0.0198807	1006
14	rs2400463	T	C	0.115308	1006
14	rs11622976	A	G	0.0914513	1006
14	rs11623043	C	T	0.492048	1006
14	rs2145548	A	T	0.499006	1006
14	rs1475025	A	T	0.499006	1006
14	rs11847212	C	G	0.382704	1006
14	rs4900419	G	A	0.384692	1006
14	rs148364304	G	A	0.0387674	1006
14	rs78040811	G	C	0.117296	1006
14	rs77387507	C	T	0.0178926	1006
14	rs146682712	C	T	0.0178926	1006
14	rs58328786	G	A	0.0218688	1006
14	rs4905771	G	A	0.399602	1006
14	rs76037475	A	G	0.0149105	1006
14	rs12323921	C	G	0.39165	1006
14	rs74080468	C	A	0.0178926	1006
14	rs1467542	T	C	0.950298	1006
14	rs10873496	A	G	0.388668	1006
14	rs6575702	A	G	0.38668	1006
14	rs71418615	C	T	0.0705765	1006
14	rs764028	C	T	0.0914513	1006
14	rs764029	A	G	0.0914513	1006
14	rs34432677	A	G	0.282306	1006
14	rs55770721	G	T	0.26839	1006
14	rs764027	A	G	0.383698	1006
14	rs10142512	T	C	0.0914513	1006
14	rs4509936	G	A	0.289264	1006
14	rs2400464	A	C	0.38171	1006
14	rs4616230	G	T	0.384692	1006
14	rs1998227	G	A	0.27833	1006
14	rs11160490	G	A	0.0914513	1006
14	rs7154344	G	A	0.106362	1006
14	rs55854928	A	G	0.279324	1006
14	rs76223629	G	A	0.00994036	1006
14	rs7155289	G	C	0.110338	1006
14	rs35023911	C	T	0.105368	1006
14	rs17615874	G	A	0.269384	1006
14	rs10873497	T	C	0.105368	1006
14	rs10139755	C	T	0.387674	1006
14	rs10139867	C	A	0.00994036	1006
14	rs10139957	C	G	0.282306	1006
14	rs8022678	A	G	0.39662	1006
14	rs1951122	A	C	0.290258	1006
14	rs78384327	C	T	0.109344	1006
14	rs1956883	C	T	0.290258	1006
14	rs1956884	T	C	0.394632	1006
14	rs75330337	C	T	0.0178926	1006
14	rs8014999	T	C	0.290258	1006
14	rs8014050	A	G	0.39662	1006
14	rs8014362	C	T	0.290258	1006
14	rs10146892	A	G	0.0129225	1006
14	rs10149684	G	A	0.0149105	1006
14	rs11851456	G	T	0.267396	1006
14	rs8014626	G	C	0.00994036	1006
14	rs76942208	C	A	0.0159046	1006
14	rs61514445	T	C	0.0149105	1006
14	rs12433299	C	A	0.0765408	1006
14	rs71418616	C	T	0.0765408	1006
14	rs76767862	T	C	0.0328032	1006
14	rs10138900	A	G	0.0129225	1006
14	rs10151294	T	C	0.0984095	1006
14	rs17627000	G	A	0.0805169	1006
14	rs149481082	T	C	0.0168986	1006
14	rs4905772	G	A	0.523857	1006
14	rs4900420	G	C	0.523857	1006
14	rs4900421	C	T	0.522863	1006
14	rs8006311	C	T	0.523857	1006
14	rs17098007	A	G	0.0984095	1006
14	rs80321593	C	T	0.00894632	1006
14	rs7151130	T	C	0.0974155	1006
14	rs4900422	G	A	0.0755467	1006
14	rs57201281	T	A	0.0467197	1006
14	rs2038501	A	G	0.0974155	1006
14	rs76519547	C	A	0.0198807	1006
14	rs17544320	G	A	0.00596421	1006
14	rs8018511	T	C	0.0318091	1006
14	rs145013270	A	G	0.0178926	1006
14	rs200356	T	C	0.0467197	1006
14	rs4905773	G	A	0.0755467	1006
14	rs200354	G	T	0.170974	1006
14	rs200353	A	G	0.0467197	1006
14	rs192779625	G	C	0.00894632	1006
14	rs1492308	A	G	0.530815	1006
14	rs1492309	G	A	0.529821	1006
14	rs7140559	A	C	0.0347913	1006
14	rs7145274	A	G	0.498012	1006
14	rs1565615	G	A	0.0755467	1006
14	rs1565616	C	T	0.499006	1006
14	rs1565617	A	G	0.497018	1006
14	rs1565618	G	A	0.497018	1006
14	rs200352	G	T	0.668986	1006
14	rs1472144	T	C	0.497018	1006
14	rs200351	G	T	0.137177	1006
14	rs11850690	T	C	0.497018	1006
14	rs11851709	T	C	0.0347913	1006
14	rs74746069	C	T	0.0159046	1006
14	rs200349	T	C	0.668986	1006
14	rs78908435	C	T	0.0397614	1006
14	rs1873662	C	A	0.0159046	1006
14	rs1885103	C	G	0.499006	1006
14	rs7143696	T	C	0.0765408	1006
14	rs10134835	C	T	0.0109344	1006
14	rs4905774	G	A	0.084493	1006
14	rs200348	A	G	0.299205	1006
14	rs35872804	C	A	0.493042	1006
14	rs140306788	C	A	0.0417495	1006
14	rs35227586	C	A	0.50497	1006
14	rs200344	A	G	0.0864811	1006
14	rs4905775	C	T	0.499006	1006
14	rs12435579	G	A	0.0715706	1006
14	rs17627407	G	A	0.502982	1006
14	rs200343	A	G	0.960239	1006
14	rs60763756	C	G	0.0487078	1006
14	rs144047181	T	A	0.0159046	1006
14	rs71418617	G	A	0.054672	1006
14	rs10140293	T	C	0.5	1006
14	rs10151172	C	T	0.5	1006
14	rs72698689	G	A	0.128231	1006
14	rs200339	A	G	0.0934394	1006
14	rs11625159	T	G	0.497018	1006
14	rs200338	T	C	0.0934394	1006
14	rs200337	G	A	0.082505	1006
14	rs200336	A	T	0.590457	1006
14	rs12435447	T	C	0.0735586	1006
14	rs200335	T	G	0.579523	1006
14	rs10484063	G	T	0.0735586	1006
14	rs28368927	A	G	0.0109344	1006
14	rs200334	A	G	0.590457	1006
14	rs200333	G	A	0.590457	1006
14	rs116933443	C	T	0.0447316	1006
14	rs200332	A	G	0.580517	1006
14	rs200331	A	G	0.580517	1006
14	rs200330	T	C	0.580517	1006
14	rs200329	T	A	0.579523	1006
14	rs9652400	G	T	0.0109344	1006
14	rs200328	T	C	0.580517	1006
14	rs1492305	T	C	0.0109344	1006
14	rs200327	A	T	0.580517	1006
14	rs200326	A	G	0.580517	1006
14	rs147663087	C	T	0.027833	1006
14	rs71418618	C	T	0.0715706	1006
14	rs10484064	C	T	0.0109344	1006
14	rs200325	T	C	0.580517	1006
14	rs10150536	G	T	0.0109344	1006
14	rs200324	T	G	0.580517	1006
14	rs17545164	G	A	0.5	1006
14	rs200323	G	A	0.580517	1006
14	rs200322	A	T	0.0805169	1006
14	rs200321	G	A	0.580517	1006
14	rs200320	A	G	0.581511	1006
14	rs200319	C	T	0.579523	1006
14	rs116954465	C	T	0.0188867	1006
14	rs77129308	C	T	0.0188867	1006
14	rs57774443	G	A	0.0715706	1006
14	rs200318	C	G	0.663022	1006
14	rs4900423	T	G	0.0745527	1006
14	rs200317	C	G	0.65507	1006
14	rs200316	G	A	0.60338	1006
14	rs200315	A	C	0.694831	1006
14	rs200314	G	T	0.628231	1006
14	rs200313	G	A	0.696819	1006
14	rs57057273	T	C	0.271372	1006
14	rs4905779	T	A	0.341948	1006
14	rs7151445	A	C	0.304175	1006
14	rs7153222	T	C	0.430417	1006
14	rs17098043	T	A	0.305169	1006
14	rs17098044	T	G	0.0427435	1006
14	rs17545317	T	C	0.299205	1006
14	rs10130070	C	T	0.304175	1006
14	rs17098046	C	T	0.0367793	1006
14	rs117600325	G	A	0.0198807	1006
14	rs60020450	C	A	0.0397614	1006
14	rs77095136	C	T	0.0328032	1006
14	rs200307	A	G	0.523857	1006
14	rs200305	T	C	0.472167	1006
14	rs200303	G	T	0.430417	1006
14	rs118014920	A	G	0.00994036	1006
14	rs114473306	G	T	0.0377734	1006
14	rs200300	C	T	0.431412	1006
14	rs77389429	G	A	0.0497018	1006
14	rs200297	A	G	0.190855	1006
14	rs76794006	A	G	0.0427435	1006
14	rs74476544	G	A	0.0318091	1006
14	rs34938424	G	A	0.0487078	1006
14	rs17098057	G	C	0.0387674	1006
14	rs17098059	G	A	0.0387674	1006
14	rs78830377	C	G	0.0407555	1006
14	rs17098066	G	T	0.17992	1006
14	rs76648601	C	T	0.0397614	1006
14	rs148122749	G	C	0.0129225	1006
14	rs75663227	A	G	0.0447316	1006
14	rs1388773	G	A	0.172962	1006
14	rs1022705	C	T	0.136183	1006
14	rs117495102	C	T	0.0248509	1006
14	rs200292	T	C	0.0447316	1006
14	rs17545631	G	A	0.260437	1006
14	rs200290	T	C	0.0447316	1006
14	rs807339	C	G	0.930417	1006
14	rs809896	T	C	0.0457256	1006
14	rs17098076	A	G	0.0447316	1006
14	rs17098079	A	G	0.172962	1006
14	rs17098081	G	A	0.0437376	1006
14	rs117523094	C	A	0.0347913	1006
14	rs144027718	G	A	0.0347913	1006
14	rs17098088	A	G	0.0447316	1006
14	rs17098090	C	T	0.0427435	1006
14	rs807354	C	G	0.461233	1006
14	rs807353	C	T	0.461233	1006
14	rs12880967	G	A	0.473161	1006
14	rs11621256	C	T	0.276342	1006
14	rs807352	A	G	0.62326	1006
14	rs61981332	C	T	0.185885	1006
14	rs807351	G	A	0.270378	1006
14	rs72700703	A	C	0.10835	1006
14	rs17545984	T	C	0.0149105	1006
14	rs66823378	T	C	0.172962	1006
14	rs7160540	C	T	0.441352	1006
14	rs807350	G	A	0.965209	1006
14	rs117143783	G	A	0.0258449	1006
14	rs12897647	A	G	0.441352	1006
14	rs12898164	G	A	0.43837	1006
14	rs807349	C	T	0.960239	1006
14	rs76469607	G	A	0.0228628	1006
14	rs78868151	C	T	0.0258449	1006
14	rs79393146	A	T	0.0347913	1006
14	rs4905782	A	G	0.159046	1006
14	rs12895874	T	C	0.440358	1006
14	rs78624274	C	T	0.0198807	1006
14	rs7143360	T	G	0.0198807	1006
14	rs7142248	C	T	0.0198807	1006
14	rs78593379	T	C	0.0298211	1006
14	rs7142912	G	A	0.577535	1006
14	rs77914446	G	A	0.0377734	1006
14	rs7143182	C	T	0.577535	1006
14	rs12432596	G	A	0.0308151	1006
14	rs150475494	C	G	0.0129225	1006
14	rs80076878	G	A	0.0377734	1006
14	rs79847551	C	T	0.0298211	1006
14	rs76790017	C	T	0.027833	1006
14	rs4905783	C	T	0.578529	1006
14	rs807345	T	C	0.960239	1006
14	rs75177018	A	G	0.0298211	1006
14	rs7140994	C	T	0.578529	1006
14	rs807343	G	A	0.960239	1006
14	rs78503776	C	A	0.0308151	1006
14	rs74447025	A	G	0.0198807	1006
14	rs2094718	A	C	0.321074	1006
14	rs73417956	G	A	0.0318091	1006
14	rs115099699	T	C	0.0198807	1006
14	rs1257693	A	T	0.329026	1006
14	rs72700706	G	A	0.0318091	1006
14	rs111774087	T	G	0.00894632	1006
14	rs117811282	C	A	0.0188867	1006
14	rs192022600	G	A	0.0109344	1006
14	rs139774524	G	T	0.0218688	1006
14	rs72700707	G	T	0.0318091	1006
14	rs151179736	G	C	0.0188867	1006
14	rs957422	A	C	0.0198807	1006
14	rs957421	C	T	0.577535	1006
14	rs28624742	C	T	0.322068	1006
14	rs1257620	A	G	0.959245	1006
14	rs4905786	G	A	0.577535	1006
14	rs2131192	C	T	0.0318091	1006
14	rs1257619	A	T	0.960239	1006
14	rs79312469	T	C	0.0308151	1006
14	rs1257618	G	A	0.960239	1006
14	rs1257617	T	C	0.960239	1006
14	rs61981335	G	A	0.222664	1006
14	rs116851137	G	A	0.027833	1006
14	rs1257616	A	G	0.960239	1006
14	rs78458702	G	A	0.0218688	1006
14	rs2172295	T	A	0.577535	1006
14	rs2149901	A	T	0.960239	1006
14	rs2149902	A	T	0.960239	1006
14	rs12432597	T	C	0.0308151	1006
14	rs2400466	A	C	0.0198807	1006
14	rs79187780	G	T	0.0298211	1006
14	rs1257615	T	C	0.960239	1006
14	rs72700710	C	T	0.0447316	1006
14	rs72631662	A	T	0.0606362	1006
14	rs72700712	A	G	0.577535	1006
14	rs74526645	C	A	0.0198807	1006
14	rs79961517	A	G	0.0298211	1006
14	rs74594629	C	G	0.0298211	1006
14	rs115625730	T	C	0.0198807	1006
14	rs11852079	C	G	0.0586481	1006
14	rs140048707	C	T	0.0924453	1006
14	rs112948733	G	A	0.0178926	1006
14	rs10131321	G	A	0.0337972	1006
14	rs8007037	A	G	0.620278	1006
14	rs72700713	G	A	0.210736	1006
14	rs1602625	T	G	0.054672	1006
14	rs149824175	C	G	0.210736	1006
14	rs1257614	A	G	0.95825	1006
14	rs117350351	A	C	0.00994036	1006
14	rs58279981	G	A	0.0387674	1006
14	rs117686950	G	C	0.210736	1006
14	rs1257613	G	T	0.0914513	1006
14	rs17546515	T	A	0.210736	1006
14	rs10484065	T	G	0.210736	1006
14	rs17546564	G	C	0.054672	1006
14	rs10484066	A	C	0.210736	1006
14	rs1257612	A	G	0.0904573	1006
14	rs72700715	G	A	0.210736	1006
14	rs72700717	A	T	0.210736	1006
14	rs72700718	G	A	0.210736	1006
14	rs61981339	T	C	0.249503	1006
14	rs61981340	C	G	0.0397614	1006
14	rs72700719	T	G	0.210736	1006
14	rs61981341	T	G	0.0387674	1006
14	rs61981342	T	C	0.0387674	1006
14	rs72700720	T	C	0.249503	1006
14	rs8020164	A	G	0.61829	1006
14	rs72700721	G	C	0.210736	1006
14	rs61981343	C	T	0.249503	1006
14	rs7494445	A	G	0.249503	1006
14	rs12100480	C	T	0.0298211	1006
14	rs67465138	T	C	0.249503	1006
14	rs11160491	T	C	0.249503	1006
14	rs147669151	G	A	0.0238569	1006
14	rs11160492	G	A	0.0387674	1006
14	rs1257611	T	C	0.0904573	1006
14	rs1257609	C	T	0.0904573	1006
14	rs1268702	T	A	0.0904573	1006
14	rs55912477	C	T	0.105368	1006
14	rs1257606	C	A	0.0894632	1006
14	rs146716889	A	G	0.208748	1006
14	rs10220662	A	G	0.95825	1006
14	rs10220484	T	C	0.406561	1006
14	rs114405301	A	G	0.208748	1006
14	rs1257604	T	C	0.95825	1006
14	rs1257601	A	G	0.95825	1006
14	rs6575706	G	C	0.959245	1006
14	rs115170206	G	A	0.0178926	1006
14	rs61340848	C	T	0.0526839	1006
14	rs148993313	G	A	0.0178926	1006
14	rs2131191	C	T	0.510934	1006
14	rs1272741	A	G	0.0964215	1006
14	rs2638819	A	G	0.0984095	1006
14	rs7145492	T	C	0.583499	1006
14	rs4905790	C	G	0.511928	1006
14	rs1257594	C	A	0.0974155	1006
14	rs117306094	C	T	0.0218688	1006
14	rs7150733	C	A	0.124254	1006
14	rs79181155	T	C	0.0168986	1006
14	rs1257593	C	T	0.0964215	1006
14	rs11851049	C	A	0.00695825	1006
14	rs1257592	G	A	0.0954274	1006
14	rs2638816	T	C	0.22167	1006
14	rs2988109	T	C	0.0974155	1006
14	rs1270142	T	C	0.0974155	1006
14	rs17098122	T	C	0.0168986	1006
14	rs17629110	A	G	0.206759	1006
14	rs1257591	C	G	0.0974155	1006
14	rs17629170	C	T	0.0248509	1006
14	rs2988110	T	G	0.0974155	1006
14	rs1262316	G	A	0.0974155	1006
14	rs61979267	C	T	0.00795229	1006
14	rs17098130	C	T	0.0168986	1006
14	rs59894583	G	A	0.00795229	1006
14	rs59275675	G	A	0.00795229	1006
14	rs59703117	G	A	0.00795229	1006
14	rs17098136	C	T	0.0526839	1006
14	rs1257590	T	C	0.0974155	1006
14	rs72700724	G	T	0.206759	1006
14	rs17098142	T	G	0.0178926	1006
14	rs11160493	T	C	0.0894632	1006
14	rs1257621	G	A	0.0954274	1006
14	rs1257622	T	C	0.0954274	1006
14	rs17629301	A	G	0.0487078	1006
14	rs2131193	T	G	0.106362	1006
14	rs1571546	T	C	0.573559	1006
14	rs78006925	C	A	0.0178926	1006
14	rs17098146	A	G	0.127237	1006
14	rs149220838	G	A	0.0129225	1006
14	rs2772509	T	C	0.106362	1006
14	rs71418622	G	A	0.0159046	1006
14	rs1257623	G	A	0.106362	1006
14	rs902810	G	A	0.573559	1006
14	rs902811	T	C	0.106362	1006
14	rs17098151	A	G	0.0178926	1006
14	rs1888093	T	C	0.956262	1006
14	rs2400517	T	C	0.956262	1006
14	rs72700726	T	C	0.201789	1006
14	rs4145678	T	G	0.05666	1006
14	rs1257625	G	T	0.109344	1006
14	rs1257626	C	T	0.956262	1006
14	rs17098157	T	C	0.0178926	1006
14	rs1257627	A	G	0.106362	1006
14	rs17098159	T	C	0.0178926	1006
14	rs117538408	G	T	0.195825	1006
14	rs1257628	T	C	0.44334	1006
14	rs7150980	G	T	0.0178926	1006
14	rs74364290	A	G	0.0178926	1006
14	rs35590463	C	T	0.0258449	1006
14	rs1257629	A	G	0.106362	1006
14	rs1257630	A	G	0.956262	1006
14	rs113280630	T	C	0.0178926	1006
14	rs4403989	G	C	0.00795229	1006
14	rs75063431	A	G	0.0178926	1006
14	rs115453792	G	A	0.0178926	1006
14	rs61598249	G	A	0.117296	1006
14	rs2210066	T	G	0.439364	1006
14	rs2210067	T	G	0.439364	1006
14	rs141068270	A	C	0.0178926	1006
14	rs145102602	G	C	0.0178926	1006
14	rs146888120	C	T	0.0308151	1006
14	rs112753340	G	A	0.0178926	1006
14	rs115174342	T	G	0.0178926	1006
14	rs17098164	G	A	0.0188867	1006
14	rs1257631	A	C	0.125249	1006
14	rs17547382	A	T	0.258449	1006
14	rs1546088	G	T	0.573559	1006
14	rs1269099	T	C	0.956262	1006
14	rs17098167	G	T	0.00795229	1006
14	rs4905792	T	C	0.578529	1006
14	rs2638833	A	G	0.125249	1006
14	rs1257633	T	C	0.125249	1006
14	rs11626572	G	T	0.511928	1006
14	rs17098177	A	T	0.117296	1006
14	rs1257634	A	G	0.956262	1006
14	rs1565611	A	G	0.517893	1006
14	rs1257635	A	G	0.236581	1006
14	rs116778404	C	T	0.0178926	1006
14	rs1873660	C	T	0.101392	1006
14	rs35036331	G	C	0.0159046	1006
14	rs114260295	C	T	0.0178926	1006
14	rs17098178	T	C	0.134195	1006
14	rs12437171	G	A	0.644135	1006
14	rs17098179	T	C	0.272366	1006
14	rs1262319	C	T	0.796223	1006
14	rs2014829	T	C	0.55666	1006
14	rs716957	T	C	0.819085	1006
14	rs718654	A	G	0.970179	1006
14	rs17098186	T	C	0.256461	1006
14	rs11849353	T	C	0.167992	1006
14	rs113310976	A	G	0.0228628	1006
14	rs36061503	A	G	0.480119	1006
14	rs17098188	C	T	0.0725646	1006
14	rs2015350	G	T	0.0805169	1006
14	rs944122	C	G	0.965209	1006
14	rs1257636	A	G	0.892644	1006
14	rs1492307	C	A	0.607356	1006
14	rs78779524	C	T	0.0238569	1006
14	rs1270550	G	A	0.0795229	1006
14	rs17098195	T	G	0.0725646	1006
14	rs1267254	G	A	0.740557	1006
14	rs1268703	T	C	0.739563	1006
14	rs1257637	A	G	0.974155	1006
14	rs60999362	C	T	0.128231	1006
14	rs77808563	T	C	0.0506958	1006
14	rs4905793	G	A	0.740557	1006
14	rs4905794	G	A	0.892644	1006
14	rs1257639	C	T	0.753479	1006
14	rs34885974	G	A	0.677932	1006
14	rs1257641	A	G	0.904573	1006
14	rs1873661	G	T	0.540755	1006
14	rs1257642	A	G	0.0854871	1006
14	rs2026115	C	G	0.730616	1006
14	rs1257643	G	A	0.277336	1006
14	rs7154838	A	G	0.119284	1006
14	rs116934527	G	A	0.0119284	1006
14	rs10137107	A	G	0.724652	1006
14	rs57035516	G	T	0.0735586	1006
14	rs10137263	C	T	0.510934	1006
14	rs11623894	G	C	0.39165	1006
14	rs1257644	C	A	0.831014	1006
14	rs61979289	G	A	0.203777	1006
14	rs77091692	C	G	0.0854871	1006
14	rs11624936	C	T	0.368787	1006
14	rs1257645	A	T	0.518887	1006
14	rs4905796	T	C	0.474155	1006
14	rs11848088	C	T	0.467197	1006
14	rs35243131	G	C	0.408549	1006
14	rs141592870	G	A	0.0318091	1006
14	rs34992495	C	T	0.0815109	1006
14	rs35823690	C	A	0.0815109	1006
14	rs7140403	G	A	0.39662	1006
14	rs10141069	G	A	0.365805	1006
14	rs74083132	G	A	0.210736	1006
14	rs8004991	T	G	0.637177	1006
14	rs61979291	G	C	0.21173	1006
14	rs6575707	A	G	0.639165	1006
14	rs17630267	G	A	0.26839	1006
14	rs944123	A	G	0.9334	1006
14	rs729733	T	G	0.9334	1006
14	rs729732	T	C	0.9334	1006
14	rs193062349	G	A	0.0168986	1006
14	rs744095	G	A	0.848907	1006
14	rs729734	A	G	0.9334	1006
14	rs12889506	G	A	0.267396	1006
14	rs142398031	G	A	0.0188867	1006
14	rs138611240	G	A	0.00994036	1006
14	rs1257650	C	T	0.9334	1006
14	rs1257651	A	G	0.9334	1006
14	rs1565612	G	A	0.636183	1006
14	rs34711586	G	A	0.267396	1006
14	rs1565613	G	C	0.636183	1006
14	rs1267255	C	A	0.9334	1006
14	rs7158889	G	T	0.21173	1006
14	rs2895736	T	C	0.851889	1006
14	rs2220691	G	A	0.635189	1006
14	rs1388771	G	T	0.633201	1006
14	rs1388772	C	T	0.634195	1006
14	rs1826380	G	A	0.635189	1006
14	rs1472143	A	C	0.638171	1006
14	rs4900424	G	T	0.110338	1006
14	rs1257654	C	T	0.707753	1006
14	rs1257655	C	T	0.698807	1006
14	rs1257656	G	A	0.699801	1006
14	rs72700747	G	C	0.114314	1006
14	rs145445289	G	A	0.0198807	1006
14	rs72700748	C	T	0.114314	1006
14	rs1257657	A	G	0.309145	1006
14	rs1257658	T	G	0.705765	1006
14	rs7140921	T	C	0.234592	1006
14	rs1958566	T	C	0.702783	1006
14	rs1272197	A	G	0.702783	1006
14	rs1257659	G	A	0.437376	1006
14	rs1257660	C	T	0.702783	1006
14	rs1257661	C	T	0.702783	1006
14	rs72631664	G	A	0.128231	1006
14	rs1257662	G	A	0.194831	1006
14	rs1257663	C	T	0.935388	1006
14	rs1257664	T	G	0.702783	1006
14	rs72700752	A	G	0.114314	1006
14	rs1257665	T	C	0.702783	1006
14	rs1257666	C	T	0.702783	1006
14	rs8020192	T	A	0.264414	1006
14	rs1257667	G	A	0.702783	1006
14	rs1257668	C	A	0.43837	1006
14	rs11844359	G	C	0.233598	1006
14	rs11620968	C	T	0.264414	1006
14	rs79248506	C	T	0.0328032	1006
14	rs56182450	G	A	0.128231	1006
14	rs1257669	G	A	0.436382	1006
14	rs1257670	G	A	0.701789	1006
14	rs1257671	C	T	0.308151	1006
14	rs2988111	C	G	0.936382	1006
14	rs1257672	A	G	0.706759	1006
14	rs1257673	A	G	0.308151	1006
14	rs11629216	T	G	0.265408	1006
14	rs1257674	G	A	0.705765	1006
14	rs1268704	T	C	0.705765	1006
14	rs4905798	G	A	0.266402	1006
14	rs59262658	C	A	0.0516899	1006
14	rs2638835	A	G	0.954274	1006
14	rs72700761	A	G	0.0337972	1006
14	rs9324005	C	T	0.952286	1006
14	rs78799720	G	A	0.084493	1006
14	rs56281424	C	T	0.0675944	1006
14	rs74830951	C	G	0.0377734	1006
14	rs74080228	C	T	0.05666	1006
14	rs7157284	T	C	0.0367793	1006
14	rs12147920	G	A	0.119284	1006
14	rs1257676	G	A	0.466203	1006
14	rs1257677	T	C	0.508946	1006
14	rs6575708	G	A	0.0367793	1006
14	rs11621963	C	T	0.0964215	1006
14	rs1257678	A	C	0.508946	1006
14	rs74080230	T	A	0.16004	1006
14	rs113528537	G	A	0.0218688	1006
14	rs112413059	A	G	0.055666	1006
14	rs61979306	G	A	0.159046	1006
14	rs140596237	T	G	0.0208748	1006
14	rs4905799	C	A	0.294235	1006
14	rs61979307	T	A	0.156064	1006
14	rs72700762	C	T	0.0954274	1006
14	rs75244392	C	T	0.084493	1006
14	rs76079165	C	G	0.0457256	1006
14	rs1257679	T	C	0.597416	1006
14	rs112462703	C	A	0.0526839	1006
14	rs12436492	C	A	0.170974	1006
14	rs140576731	G	A	0.00795229	1006
14	rs12437170	C	T	0.177932	1006
14	rs77148660	C	T	0.115308	1006
14	rs79794614	G	C	0.0149105	1006
14	rs1257680	A	G	0.431412	1006
14	rs1257681	T	C	0.390656	1006
14	rs755449	G	A	0.195825	1006
14	rs9324006	G	A	0.0367793	1006
14	rs112278532	C	T	0.0198807	1006
14	rs11623067	C	A	0.116302	1006
14	rs11623046	A	G	0.114314	1006
14	rs6575709	C	T	0.0377734	1006
14	rs8019310	G	A	0.255467	1006
14	rs1257682	A	G	0.466203	1006
14	rs61979309	G	A	0.107356	1006
14	rs12879721	G	A	0.177932	1006
14	rs60870028	A	G	0.0536779	1006
14	rs58465794	T	C	0.054672	1006
14	rs59507123	G	C	0.0536779	1006
14	rs75243930	G	A	0.0536779	1006
14	rs1257685	G	A	0.263419	1006
14	rs1257686	G	A	0.261431	1006
14	rs36144867	G	T	0.182903	1006
14	rs61979311	G	A	0.182903	1006
14	rs59057448	G	A	0.0536779	1006
14	rs1257687	G	A	0.15507	1006
14	rs74493629	G	A	0.0357853	1006
14	rs59513159	C	T	0.0536779	1006
14	rs55918909	G	A	0.0944334	1006
14	rs56957682	T	C	0.0536779	1006
14	rs61979312	A	G	0.106362	1006
14	rs78558395	C	A	0.148111	1006
14	rs61979313	T	G	0.105368	1006
14	rs151027485	G	A	0.0198807	1006
14	rs140997218	G	A	0.0218688	1006
14	rs146977418	G	A	0.0208748	1006
14	rs61979314	G	T	0.106362	1006
14	rs2772511	A	G	0.318091	1006
14	rs79178732	G	A	0.0536779	1006
14	rs879305	T	C	0.112326	1006
14	rs879306	A	G	0.0357853	1006
14	rs35529956	T	C	0.181909	1006
14	rs1257580	A	C	0.61332	1006
14	rs17630918	G	A	0.149105	1006
14	rs992362	C	A	0.423459	1006
14	rs76575156	T	C	0.149105	1006
14	rs79671337	A	C	0.0536779	1006
14	rs1257581	G	A	0.262425	1006
14	rs78461420	G	A	0.149105	1006
14	rs77320864	G	A	0.0208748	1006
14	rs1257582	A	G	0.612326	1006
14	rs118038253	C	T	0.00795229	1006
14	rs1257583	G	A	0.424453	1006
14	rs74366075	T	C	0.159046	1006
14	rs78352912	C	A	0.105368	1006
14	rs57680592	A	G	0.0536779	1006
14	rs12432644	A	G	0.181909	1006
14	rs2988103	C	A	0.263419	1006
14	rs11622478	A	G	0.106362	1006
14	rs1257584	G	T	0.262425	1006
14	rs1262315	C	T	0.262425	1006
14	rs117971520	T	G	0.0437376	1006
14	rs11624965	A	T	0.10835	1006
14	rs35304710	T	G	0.181909	1006
14	rs139917303	T	G	0.0208748	1006
14	rs12878542	C	T	0.239563	1006
14	rs1257585	A	C	0.67495	1006
14	rs7141243	G	A	0.304175	1006
14	rs11625680	T	C	0.106362	1006
14	rs79253039	G	A	0.105368	1006
14	rs34073390	G	T	0.181909	1006
14	rs56034910	G	A	0.117296	1006
14	rs11846368	A	C	0.10835	1006
14	rs2772486	C	G	0.569583	1006
14	rs11623509	G	A	0.0357853	1006
14	rs17548965	A	G	0.181909	1006
14	rs2012176	C	T	0.182903	1006
14	rs149672847	A	C	0.0198807	1006
14	rs10873499	G	A	0.105368	1006
14	rs78255199	T	A	0.0208748	1006
14	rs736177	G	A	0.116302	1006
14	rs902814	T	C	0.156064	1006
14	rs1257586	A	G	0.569583	1006
14	rs34232727	G	A	0.116302	1006
14	rs142593266	G	A	0.0218688	1006
14	rs1257587	G	A	0.263419	1006
14	rs1257588	A	G	0.569583	1006
14	rs61979324	T	A	0.105368	1006
14	rs8004111	G	A	0.305169	1006
14	rs8004268	G	A	0.304175	1006
14	rs7146327	C	T	0.0188867	1006
14	rs7147065	C	T	0.0347913	1006
14	rs11625640	A	G	0.107356	1006
14	rs1475540	G	C	0.316103	1006
14	rs807357	T	C	0.139165	1006
14	rs11626814	C	T	0.107356	1006
14	rs807359	A	G	0.131213	1006
14	rs12892531	T	C	0.205765	1006
14	rs807361	A	G	0.377734	1006
14	rs807362	C	G	0.377734	1006
14	rs807363	T	C	0.692843	1006
14	rs56098775	G	T	0.0854871	1006
14	rs141065814	C	T	0.0198807	1006
14	rs807364	A	G	0.379722	1006
14	rs7145205	G	T	0.0387674	1006
14	rs807365	T	A	0.379722	1006
14	rs807366	T	G	0.692843	1006
14	rs11621789	G	C	0.105368	1006
14	rs59061314	G	C	0.0854871	1006
14	rs12887611	G	A	0.219682	1006
14	rs17631267	T	C	0.219682	1006
14	rs34851115	G	C	0.219682	1006
14	rs12433774	C	T	0.219682	1006
14	rs58948914	C	T	0.0536779	1006
14	rs12433800	A	C	0.219682	1006
14	rs78249155	C	T	0.139165	1006
14	rs807367	G	A	0.378728	1006
14	rs117580262	C	T	0.0238569	1006
14	rs807369	C	T	0.378728	1006
14	rs74080252	C	A	0.0934394	1006
14	rs7147001	C	T	0.313121	1006
14	rs807370	C	T	0.377734	1006
14	rs35518355	C	A	0.222664	1006
14	rs807371	C	A	0.692843	1006
14	rs61979326	C	G	0.198807	1006
14	rs80053114	C	T	0.028827	1006
14	rs56211535	C	T	0.0854871	1006
14	rs807372	T	A	0.379722	1006
14	rs807373	A	T	0.379722	1006
14	rs807374	C	T	0.378728	1006
14	rs807375	G	A	0.379722	1006
14	rs807376	G	A	0.0347913	1006
14	rs17549257	T	A	0.0854871	1006
14	rs807377	A	C	0.440358	1006
14	rs807378	C	T	0.380716	1006
14	rs112968501	C	T	0.0954274	1006
14	rs61979327	A	T	0.0964215	1006
14	rs149317173	T	G	0.147117	1006
14	rs12888286	T	C	0.208748	1006
14	rs140499943	G	A	0.11332	1006
14	rs4900425	A	G	0.215706	1006
14	rs56268653	G	C	0.213718	1006
14	rs807379	C	T	0.0437376	1006
14	rs11628390	T	C	0.239563	1006
14	rs8018764	T	C	0.191849	1006
14	rs61979328	C	A	0.143141	1006
14	rs79510849	C	T	0.0685885	1006
14	rs61979329	A	C	0.144135	1006
14	rs807380	C	T	0.0377734	1006
14	rs74470400	G	A	0.0387674	1006
14	rs807382	G	A	0.0377734	1006
14	rs12435254	C	T	0.189861	1006
14	rs7146309	A	G	0.308151	1006
14	rs74716355	C	T	0.0685885	1006
14	rs10147043	G	A	0.237575	1006
14	rs10136159	T	C	0.239563	1006
14	rs11627590	G	T	0.153082	1006
14	rs11623469	T	C	0.239563	1006
14	rs11628681	A	G	0.149105	1006
14	rs7157886	A	C	0.239563	1006
14	rs7158429	C	T	0.0854871	1006
14	rs55876615	T	G	0.0854871	1006
14	rs710302	C	A	0.497018	1006
14	rs76341008	G	A	0.0447316	1006
14	rs1492306	A	C	0.144135	1006
14	rs11622308	G	A	0.217694	1006
14	rs2029614	G	T	0.0854871	1006
14	rs145761042	T	C	0.00795229	1006
14	rs117017282	G	A	0.0149105	1006
14	rs117322311	T	C	0.0387674	1006
14	rs55711824	A	T	0.187873	1006
14	rs137975040	T	G	0.0109344	1006
14	rs10151969	T	C	0.342942	1006
14	rs7161452	C	T	0.287276	1006
14	rs11625137	G	A	0.145129	1006
14	rs12147904	G	C	0.149105	1006
14	rs7156744	G	C	0.154076	1006
14	rs7157935	T	C	0.154076	1006
14	rs10149571	C	T	0.220676	1006
14	rs28781404	A	G	0.220676	1006
14	rs74692030	C	A	0.136183	1006
14	rs11160494	T	C	0.153082	1006
14	rs807389	T	A	0.970179	1006
14	rs11625417	T	C	0.149105	1006
14	rs7141841	T	C	0.153082	1006
14	rs17631503	G	A	0.287276	1006
14	rs17631516	A	G	0.287276	1006
14	rs8008908	C	T	0.287276	1006
14	rs10144748	T	C	0.220676	1006
14	rs12432373	G	A	0.287276	1006
14	rs10136013	A	G	0.224652	1006
14	rs78043407	G	A	0.0159046	1006
14	rs79639633	G	A	0.215706	1006
14	rs11624647	C	G	0.432406	1006
14	rs116973817	T	C	0.027833	1006
14	rs61979332	A	G	0.144135	1006
14	rs12887971	T	C	0.287276	1006
14	rs34282344	T	C	0.287276	1006
14	rs10135115	T	C	0.153082	1006
14	rs34881810	T	C	0.188867	1006
14	rs9672009	A	C	0.0695825	1006
14	rs77102092	A	T	0.0656064	1006
14	rs34993198	G	A	0.485089	1006
14	rs77293239	G	T	0.0705765	1006
14	rs10144320	T	C	0.22664	1006
14	rs115653832	T	C	0.0656064	1006
14	rs12432405	G	A	0.56163	1006
14	rs12588695	G	A	0.153082	1006
14	rs2031981	C	T	0.906561	1006
14	rs61979335	G	C	0.258449	1006
14	rs17098262	T	C	0.258449	1006
14	rs11627820	C	T	0.363817	1006
14	rs71418625	G	C	0.185885	1006
14	rs2026116	C	T	0.895626	1006
14	rs73414519	A	G	0.26839	1006
14	rs148685685	C	A	0.00994036	1006
14	rs4905800	G	A	0.26839	1006
14	rs75213662	C	T	0.0854871	1006
14	rs17098268	A	G	0.0805169	1006
14	rs12437288	C	T	0.272366	1006
14	rs12434512	T	C	0.281312	1006
14	rs11160495	A	C	0.59841	1006
14	rs12435210	T	C	0.275348	1006
14	rs35125160	T	C	0.194831	1006
14	rs7145095	A	G	0.905567	1006
14	rs11621658	A	G	0.337972	1006
14	rs17631887	G	A	0.194831	1006
14	rs11622782	C	T	0.265408	1006
14	rs11850349	T	C	0.194831	1006
14	rs2400521	G	A	0.810139	1006
14	rs28548282	C	T	0.543738	1006
14	rs12888905	G	A	0.0586481	1006
14	rs1467723	C	T	0.905567	1006
14	rs8018858	C	T	0.265408	1006
14	rs1257499	T	C	0.543738	1006
14	rs12878382	C	T	0.194831	1006
14	rs1257500	A	C	0.259443	1006
14	rs11625210	C	T	0.0954274	1006
14	rs12879981	T	G	0.195825	1006
14	rs12878906	C	G	0.195825	1006
14	rs12878760	A	G	0.277336	1006
14	rs147429901	G	A	0.0198807	1006
14	rs1257501	C	T	0.261431	1006
14	rs1257502	C	T	0.570577	1006
14	rs1268697	C	G	0.570577	1006
14	rs12879575	G	T	0.115308	1006
14	rs1257503	T	A	0.496024	1006
14	rs34648778	C	G	0.237575	1006
14	rs67791045	T	C	0.387674	1006
14	rs11160496	A	C	0.353877	1006
14	rs11160497	C	G	0.363817	1006
14	rs72700791	A	G	0.164016	1006
14	rs7148836	A	C	0.304175	1006
14	rs7149661	G	A	0.181909	1006
14	rs2693703	G	T	0.614314	1006
14	rs1267228	G	C	0.67495	1006
14	rs8016182	A	G	0.480119	1006
14	rs8016200	A	G	0.164016	1006
14	rs1267229	G	A	0.810139	1006
14	rs55680742	G	C	0.441352	1006
14	rs71421220	G	A	0.0715706	1006
14	rs10137092	C	T	0.236581	1006
14	rs10137454	G	C	0.236581	1006
14	rs11847070	C	T	0.16501	1006
14	rs11160499	C	T	0.236581	1006
14	rs57506042	C	A	0.0407555	1006
14	rs7160993	C	T	0.164016	1006
14	rs6575711	T	C	0.255467	1006
14	rs1257508	T	C	0.528827	1006
14	rs7140246	G	T	0.236581	1006
14	rs112946775	C	T	0.0417495	1006
14	rs146353661	A	C	0.0337972	1006
14	rs2693706	C	T	0.295229	1006
14	rs7146296	T	A	0.254473	1006
14	rs12883053	G	T	0.164016	1006
14	rs7146873	T	C	0.0168986	1006
14	rs12883140	A	G	0.235586	1006
14	rs79771187	C	T	0.263419	1006
14	rs75700151	T	C	0.0725646	1006
14	rs12888645	G	A	0.237575	1006
14	rs35672395	C	G	0.163022	1006
14	rs35636156	G	A	0.235586	1006
14	rs35059563	A	G	0.235586	1006
14	rs61979353	C	T	0.132207	1006
14	rs1257510	A	G	0.394632	1006
14	rs1257511	T	G	0.528827	1006
14	rs12889571	C	G	0.0725646	1006
14	rs12894561	G	A	0.235586	1006
14	rs138631336	C	A	0.00596421	1006
14	rs11160500	A	G	0.235586	1006
14	rs2988105	T	C	0.529821	1006
14	rs10139804	T	C	0.163022	1006
14	rs72700795	G	C	0.0198807	1006
14	rs2400523	T	C	0.255467	1006
14	rs12880019	G	A	0.235586	1006
14	rs12431760	A	G	0.0328032	1006
14	rs7147849	C	T	0.237575	1006
14	rs7148197	C	T	0.236581	1006
14	rs7148398	C	T	0.164016	1006
14	rs8016194	G	A	0.0318091	1006
14	rs12891143	G	A	0.0725646	1006
14	rs7493960	G	A	0.236581	1006
14	rs11623547	C	G	0.236581	1006
14	rs149777864	T	C	0.0208748	1006
14	rs10137180	A	G	0.236581	1006
14	rs10139632	A	G	0.0198807	1006
14	rs10139729	C	T	0.236581	1006
14	rs61563051	C	T	0.0417495	1006
14	rs4561391	C	T	0.239563	1006
14	rs4640112	C	T	0.236581	1006
14	rs4299089	A	G	0.256461	1006
14	rs4533205	T	C	0.236581	1006
14	rs3930495	A	C	0.236581	1006
14	rs3930496	T	A	0.236581	1006
14	rs3930497	T	C	0.236581	1006
14	rs72700796	C	T	0.0914513	1006
14	rs35209165	C	T	0.0725646	1006
14	rs2400526	T	G	0.236581	1006
14	rs79434075	G	T	0.0735586	1006
14	rs2400527	A	G	0.256461	1006
14	rs75335191	C	G	0.0725646	1006
14	rs78586514	A	T	0.0188867	1006
14	rs11160501	T	G	0.236581	1006
14	rs117355998	A	C	0.0208748	1006
14	rs8020962	C	A	0.236581	1006
14	rs34315322	G	C	0.0725646	1006
14	rs8022744	T	C	0.236581	1006
14	rs12882816	T	C	0.164016	1006
14	rs11625944	C	A	0.0914513	1006
14	rs147533693	T	C	0.027833	1006
14	rs10484067	G	A	0.237575	1006
14	rs71418626	G	A	0.0715706	1006
14	rs71418627	G	A	0.0715706	1006
14	rs71418628	T	C	0.0715706	1006
14	rs11849143	G	T	0.237575	1006
14	rs60448034	G	T	0.0318091	1006
14	rs74080288	C	G	0.0168986	1006
14	rs34983345	G	C	0.0725646	1006
14	rs28584270	T	C	0.0616302	1006
14	rs111789789	T	C	0.0795229	1006
14	rs809413	A	G	0.0795229	1006
14	rs57998915	T	C	0.143141	1006
14	rs58577764	G	A	0.083499	1006
14	rs807439	G	C	0.858847	1006
14	rs807438	T	C	0.250497	1006
14	rs36176094	A	G	0.0467197	1006
14	rs11621995	A	G	0.0795229	1006
14	rs34680526	C	T	0.0705765	1006
14	rs3850418	A	T	0.0745527	1006
14	rs111516386	C	T	0.0258449	1006
14	rs8016025	A	G	0.237575	1006
14	rs1257512	C	T	0.244533	1006
14	rs1257513	A	G	0.526839	1006
14	rs813417	G	A	0.963221	1006
14	rs807444	C	T	0.673956	1006
14	rs807445	T	C	0.631213	1006
14	rs150797079	G	T	0.0129225	1006
14	rs807448	A	G	0.291252	1006
14	rs117322302	A	C	0.0487078	1006
14	rs807449	T	C	0.27833	1006
14	rs11622852	C	T	0.0457256	1006
14	rs1257515	G	T	0.542744	1006
14	rs35405125	G	A	0.115308	1006
14	rs79844533	G	A	0.0337972	1006
14	rs77633533	C	T	0.0337972	1006
14	rs57773242	C	T	0.0367793	1006
14	rs34939000	G	A	0.0795229	1006
14	rs75798395	C	T	0.10338	1006
14	rs72700802	C	T	0.0367793	1006
14	rs34264757	G	A	0.128231	1006
14	rs150496806	C	T	0.00695825	1006
14	rs2400528	A	G	0.0765408	1006
14	rs118142217	T	C	0.0308151	1006
14	rs77271295	C	G	0.0347913	1006
14	rs111648747	A	T	0.0347913	1006
14	rs72702603	C	T	0.111332	1006
14	rs56139032	C	T	0.0447316	1006
14	rs75820255	G	A	0.0387674	1006
14	rs28642724	T	C	0.0367793	1006
14	rs145069165	G	A	0.0715706	1006
14	rs72702604	T	C	0.149105	1006
14	rs112938262	T	C	0.0387674	1006
14	rs28375955	T	C	0.117296	1006
14	rs147383448	T	G	0.028827	1006
14	rs117420595	C	T	0.0298211	1006
14	rs139530898	G	C	0.0178926	1006
14	rs75969586	T	C	0.0397614	1006
14	rs12147051	A	C	0.0815109	1006
14	rs139354597	C	A	0.0248509	1006
14	rs28688006	C	T	0.242545	1006
14	rs3850419	T	C	0.640159	1006
14	rs144950069	C	T	0.0129225	1006
14	rs34590685	G	A	0.0437376	1006
14	rs7161738	G	C	0.166004	1006
14	rs75793874	G	A	0.0238569	1006
14	rs868666	T	C	0.521869	1006
14	rs884606	T	A	0.346918	1006
14	rs1257496	G	C	0.346918	1006
14	rs1257495	A	G	0.687873	1006
14	rs55727874	C	T	0.0984095	1006
14	rs10143475	A	G	0.517893	1006
14	rs1257494	T	C	0.346918	1006
14	rs1257493	C	T	0.449304	1006
14	rs1257492	A	G	0.083499	1006
14	rs61981462	G	A	0.0934394	1006
14	rs11627507	A	G	0.282306	1006
14	rs10136896	T	C	0.263419	1006
14	rs143591157	G	A	0.0159046	1006
14	rs146773942	G	A	0.0168986	1006
14	rs1269096	C	T	0.328032	1006
14	rs944120	A	T	0.0795229	1006
14	rs1257491	T	C	0.0795229	1006
14	rs1257490	G	A	0.0805169	1006
14	rs870826	A	G	0.392644	1006
14	rs870827	A	G	0.0795229	1006
14	rs3850420	C	T	0.313121	1006
14	rs1257487	A	C	0.317097	1006
14	rs141618507	G	A	0.0159046	1006
14	rs116870283	C	T	0.0884692	1006
14	rs1009094	G	C	0.38668	1006
14	rs28446574	T	C	0.0506958	1006
14	rs12891856	A	G	0.263419	1006
14	rs10137302	C	T	0.263419	1006
14	rs10137556	G	A	0.263419	1006
14	rs10149632	T	C	0.263419	1006
14	rs10137561	G	A	0.263419	1006
14	rs61363337	C	T	0.263419	1006
14	rs2693676	A	G	0.130219	1006
14	rs1262312	C	T	0.130219	1006
14	rs1257485	T	C	0.130219	1006
14	rs1257484	C	T	0.130219	1006
14	rs117374758	G	C	0.0337972	1006
14	rs1273226	C	T	0.130219	1006
14	rs1269095	C	G	0.130219	1006
14	rs72631665	T	G	0.0506958	1006
14	rs12435319	C	G	0.128231	1006
14	rs1257483	T	G	0.130219	1006
14	rs8009403	C	G	0.128231	1006
14	rs1273225	T	C	0.130219	1006
14	rs72702608	G	A	0.0178926	1006
14	rs1257411	C	T	0.127237	1006
14	rs7148304	G	A	0.265408	1006
14	rs1270135	C	A	0.128231	1006
14	rs1257410	G	A	0.0506958	1006
14	rs1152773	T	C	0.39662	1006
14	rs4905801	T	A	0.265408	1006
14	rs147897645	C	G	0.00695825	1006
14	rs61981463	G	A	0.0775348	1006
14	rs61981464	G	T	0.0735586	1006
14	rs1257481	A	G	0.0506958	1006
14	rs10129783	C	T	0.263419	1006
14	rs813418	T	A	0.264414	1006
14	rs61981466	A	G	0.0755467	1006
14	rs1257522	C	T	0.387674	1006
14	rs73420742	A	G	0.0745527	1006
14	rs72702614	C	T	0.00894632	1006
14	rs149609165	C	G	0.00695825	1006
14	rs61981467	C	A	0.0745527	1006
14	rs8021088	C	T	0.262425	1006
14	rs2462914	T	C	0.0745527	1006
14	rs1152774	C	T	0.384692	1006
14	rs56345308	A	G	0.0248509	1006
14	rs947191	T	C	0.388668	1006
14	rs944121	T	C	0.388668	1006
14	rs117644776	C	T	0.0188867	1006
14	rs2400536	G	A	0.262425	1006
14	rs12886144	G	A	0.2833	1006
14	rs117402521	C	T	0.028827	1006
14	rs807443	A	G	0.125249	1006
14	rs71418632	G	A	0.0745527	1006
14	rs807442	G	A	0.0497018	1006
14	rs138059781	G	A	0.00397614	1006
14	rs1152775	G	C	0.0506958	1006
14	rs4905802	C	G	0.263419	1006
14	rs1152776	T	C	0.0506958	1006
14	rs4905803	T	C	0.264414	1006
14	rs1152777	A	G	0.0506958	1006
14	rs1152778	C	T	0.054672	1006
14	rs145859461	A	G	0.00795229	1006
14	rs2496479	C	A	0.0745527	1006
14	rs55924157	A	T	0.00994036	1006
14	rs2462915	C	T	0.0745527	1006
14	rs74843005	C	T	0.0874751	1006
14	rs1152781	T	G	0.312127	1006
14	rs74649889	G	A	0.0497018	1006
14	rs1152783	C	G	0.178926	1006
14	rs2487507	T	A	0.581511	1006
14	rs2496478	G	C	0.0596421	1006
14	rs807568	C	T	0.137177	1006
14	rs77604946	G	A	0.0178926	1006
14	rs73420760	C	G	0.0864811	1006
14	rs807569	A	G	0.856859	1006
14	rs807450	T	C	0.298211	1006
14	rs73420765	A	C	0.0864811	1006
14	rs710305	T	C	0.0874751	1006
14	rs2793315	T	C	0.755467	1006
14	rs11627229	C	G	0.459245	1006
14	rs2664314	G	A	0.755467	1006
14	rs2693677	C	G	0.296223	1006
14	rs77748159	C	T	0.201789	1006
14	rs3930173	A	C	0.455268	1006
14	rs807731	A	C	0.419483	1006
14	rs807732	C	T	0.83499	1006
14	rs142254576	T	C	0.0337972	1006
14	rs2693680	T	G	0.409543	1006
14	rs11621953	C	T	0.256461	1006
14	rs74451104	C	T	0.0934394	1006
14	rs710306	C	A	0.802187	1006
14	rs56106643	G	A	0.245527	1006
14	rs56132719	G	A	0.245527	1006
14	rs17098348	C	A	0.241551	1006
14	rs3850421	C	T	0.581511	1006
14	rs4905804	A	G	0.282306	1006
14	rs710307	T	C	0.194831	1006
14	rs710308	C	A	0.601392	1006
14	rs2693681	C	A	0.363817	1006
14	rs710309	C	T	0.0159046	1006
14	rs17637919	G	A	0.0854871	1006
14	rs710310	T	C	0.383698	1006
14	rs74080337	A	G	0.0854871	1006
14	rs12590156	C	A	0.27336	1006
14	rs74080338	C	T	0.0994036	1006
14	rs1257421	G	C	0.602386	1006
14	rs1257422	T	C	0.102386	1006
14	rs61981480	G	A	0.0228628	1006
14	rs1257423	T	C	0.40159	1006
14	rs1257424	T	G	0.614314	1006
14	rs10484068	C	T	0.0636183	1006
14	rs61981481	A	C	0.0367793	1006
14	rs1257427	T	C	0.904573	1006
14	rs1257428	T	C	0.869781	1006
14	rs144423547	C	T	0.00795229	1006
14	rs117879425	G	T	0.0447316	1006
14	rs74080344	G	C	0.101392	1006
14	rs74080346	G	A	0.101392	1006
14	rs4095711	T	A	0.115308	1006
14	rs4095712	T	C	0.115308	1006
14	rs3915204	G	A	0.101392	1006
14	rs7153472	C	T	0.164016	1006
14	rs1257429	A	G	0.707753	1006
14	rs8007443	G	A	0.675944	1006
14	rs1257430	A	C	0.866799	1006
14	rs1257431	A	G	0.971173	1006
14	rs78792030	G	T	0.00994036	1006
14	rs7148256	G	A	0.593439	1006
14	rs2664287	G	A	0.204771	1006
14	rs1257432	G	A	0.795229	1006
14	rs1257434	C	T	0.593439	1006
14	rs1257436	C	T	0.690855	1006
14	rs2664288	G	A	0.205765	1006
14	rs11160502	G	A	0.45328	1006
14	rs6575712	G	C	0.199801	1006
14	rs75682006	C	T	0.0626243	1006
14	rs3936653	G	A	0.199801	1006
14	rs2793318	C	T	0.0666004	1006
14	rs75484930	C	T	0.0258449	1006
14	rs2693682	A	G	0.0675944	1006
14	rs28607259	G	C	0.315109	1006
14	rs2664289	T	C	0.0656064	1006
14	rs807565	T	C	0.82008	1006
14	rs2693683	G	T	0.0646123	1006
14	rs2693684	A	C	0.0675944	1006
14	rs807566	A	G	0.846918	1006
14	rs74952768	G	A	0.0318091	1006
14	rs17098384	A	G	0.0178926	1006
14	rs2693685	G	A	0.0497018	1006
14	rs2664290	A	C	0.0536779	1006
14	rs2793319	T	A	0.0715706	1006
14	rs12885251	G	A	0.460239	1006
14	rs2614473	T	C	0.054672	1006
14	rs60378373	G	A	0.0178926	1006
14	rs17098389	G	A	0.0178926	1006
14	rs2793320	C	A	0.0397614	1006
14	rs3850422	G	A	0.451292	1006
14	rs2462916	C	T	0.828032	1006
14	rs2693686	C	G	0.360835	1006
14	rs72702642	A	G	0.0467197	1006
14	rs2693687	C	T	0.360835	1006
14	rs2614472	G	A	0.054672	1006
14	rs11624856	G	A	0.0198807	1006
14	rs807567	C	T	0.828032	1006
14	rs2614471	T	C	0.378728	1006
14	rs10142427	A	C	0.305169	1006
14	rs10142429	A	G	0.307157	1006
14	rs17551628	T	C	0.0258449	1006
14	rs74080358	G	A	0.134195	1006
14	rs2614470	A	G	0.10338	1006
14	rs2693688	C	G	0.054672	1006
14	rs2693689	G	A	0.055666	1006
14	rs2693690	T	C	0.0536779	1006
14	rs17098399	C	T	0.0188867	1006
14	rs1257437	G	A	0.44334	1006
14	rs55843916	C	G	0.189861	1006
14	rs2693692	G	A	0.689861	1006
14	rs2693693	G	A	0.055666	1006
14	rs2793321	T	C	0.688867	1006
14	rs2664292	A	G	0.688867	1006
14	rs77888930	G	C	0.0168986	1006
14	rs17551753	C	T	0.171968	1006
14	rs2614469	A	T	0.228628	1006
14	rs139462678	C	T	0.0149105	1006
14	rs3850423	T	C	0.0178926	1006
14	rs807562	A	C	0.688867	1006
14	rs2462917	G	A	0.05666	1006
14	rs3994992	C	T	0.44334	1006
14	rs17638924	T	C	0.0238569	1006
14	rs2693694	A	G	0.245527	1006
14	rs807564	A	G	0.688867	1006
14	rs55975444	G	T	0.170974	1006
14	rs7152190	T	A	0.434394	1006
14	rs78864538	A	G	0.0248509	1006
14	rs2496477	C	T	0.0775348	1006
14	rs11160503	C	T	0.44831	1006
14	rs11160504	T	C	0.44831	1006
14	rs1257438	G	A	0.715706	1006
14	rs884296	T	C	0.715706	1006
14	rs1257440	C	T	0.715706	1006
14	rs1257441	A	G	0.700795	1006
14	rs2614457	A	G	0.525845	1006
14	rs2793322	A	G	0.525845	1006
14	rs80255345	T	C	0.170974	1006
14	rs2693695	A	G	0.525845	1006
14	rs2614458	C	T	0.715706	1006
14	rs1257443	A	T	0.525845	1006
14	rs1257444	A	G	0.548708	1006
14	rs1257446	C	T	0.715706	1006
14	rs1257447	G	C	0.714712	1006
14	rs807733	G	A	0.543738	1006
14	rs807734	G	A	0.54175	1006
14	rs12590030	T	C	0.0188867	1006
14	rs2793323	G	A	0.0705765	1006
14	rs1876881	C	G	0.0188867	1006
14	rs80238644	A	G	0.171968	1006
14	rs17098424	G	A	0.170974	1006
14	rs17098426	C	T	0.0188867	1006
14	rs807736	C	A	0.849901	1006
14	rs2614459	G	T	0.712724	1006
14	rs1257448	G	T	0.190855	1006
14	rs8021454	G	C	0.16998	1006
14	rs4905807	T	C	0.454274	1006
14	rs4905808	T	C	0.454274	1006
14	rs1257450	G	A	0.643141	1006
14	rs4905809	G	A	0.454274	1006
14	rs17098440	G	A	0.0188867	1006
14	rs55913542	G	T	0.16998	1006
14	rs1977806	G	A	0.0188867	1006
14	rs3929904	T	C	0.0208748	1006
14	rs74520856	G	A	0.00894632	1006
14	rs1257416	C	T	0.653082	1006
14	rs62619922	G	A	0.0218688	1006
14	rs142239059	G	A	0.028827	1006
14	rs182910245	T	G	0.0168986	1006
14	rs536975439	A	G	0.0168986	1006
14	rs17639343	T	C	0.0168986	1006
14	rs56377180	G	C	0.0745527	1006
14	rs1257415	C	A	0.497018	1006
14	rs146457501	T	C	0.0168986	1006
14	rs80069922	C	T	0.0318091	1006
14	rs117403098	G	A	0.00596421	1006
14	rs78284991	C	T	0.116302	1006
14	rs61985735	T	A	0.0198807	1006
14	rs4082793	C	T	0.430417	1006
14	rs1257414	C	T	0.373757	1006
14	rs1257413	G	C	0.817097	1006
14	rs56174406	G	A	0.027833	1006
14	rs10129264	C	T	0.431412	1006
14	rs2748814	C	A	0.787276	1006
14	rs17098446	G	A	0.027833	1006
14	rs10129582	A	G	0.431412	1006
14	rs10129812	G	A	0.431412	1006
14	rs1152784	T	A	0.384692	1006
14	rs3933088	T	C	0.431412	1006
14	rs1152785	G	A	0.816103	1006
14	rs1152786	G	A	0.384692	1006
14	rs75521152	G	A	0.0119284	1006
14	rs10136429	G	A	0.431412	1006
14	rs1152787	G	A	0.383698	1006
14	rs2664313	A	T	0.190855	1006
14	rs1152788	G	A	0.812127	1006
14	rs3916222	C	T	0.441352	1006
14	rs78921868	G	A	0.0805169	1006
14	rs941521	G	A	0.559642	1006
14	rs3888193	G	A	0.111332	1006
14	rs2487509	C	T	0.215706	1006
14	rs941520	A	C	0.525845	1006
14	rs2457444	A	G	0.215706	1006
14	rs61985736	G	A	0.0149105	1006
14	rs61985737	C	T	0.0149105	1006
14	rs17098461	C	T	0.0248509	1006
14	rs1152790	C	T	0.472167	1006
14	rs1152792	G	A	0.472167	1006
14	rs1152793	T	C	0.244533	1006
14	rs1152794	A	G	0.247515	1006
14	rs1257412	G	A	0.0994036	1006
14	rs17095099	C	G	0.0228628	1006
14	rs111362020	G	A	0.0397614	1006
14	rs2693699	T	C	0.2167	1006
14	rs12895055	C	T	0.44831	1006
14	rs116543900	T	C	0.0785288	1006
14	rs11624408	A	G	0.452286	1006
14	rs3890086	C	A	0.0208748	1006
14	rs1152795	G	A	0.469185	1006
14	rs189191001	T	C	0.0168986	1006
14	rs2614490	G	A	0.217694	1006
14	rs12893398	T	G	0.531809	1006
14	rs79247990	A	C	0.0109344	1006
14	rs79428639	C	T	0.0228628	1006
14	rs111238111	T	C	0.222664	1006
14	rs7141044	T	C	0.528827	1006
14	rs7151737	T	C	0.528827	1006
14	rs28576256	G	A	0.107356	1006
14	rs2614482	G	A	0.95328	1006
14	rs72702663	G	A	0.0228628	1006
14	rs2693698	A	G	0.533797	1006
14	rs10150710	T	C	0.559642	1006
14	rs58784678	A	G	0.0367793	1006
14	rs56303180	A	G	0.321074	1006
14	rs10873500	G	A	0.587475	1006
14	rs185645635	C	G	0.00994036	1006
14	rs34053174	G	C	0.356859	1006
14	rs11622539	G	C	0.191849	1006
14	rs2664307	G	A	0.0357853	1006
14	rs56221143	C	T	0.215706	1006
14	rs2614462	G	C	0.435388	1006
14	rs10133235	T	C	0.337972	1006
14	rs12888948	G	A	0.371769	1006
14	rs10146840	G	A	0.337972	1006
14	rs10147094	A	G	0.337972	1006
14	rs7152245	A	G	0.194831	1006
14	rs76801057	C	T	0.0367793	1006
14	rs1078050	C	T	0.187873	1006
14	rs112912434	C	T	0.05666	1006
14	rs12431782	G	A	0.109344	1006
14	rs2748810	A	G	0.102386	1006
14	rs2457443	C	A	0.0984095	1006
14	rs941519	A	G	0.452286	1006
14	rs55772640	T	C	0.082505	1006
14	rs2664308	G	C	0.454274	1006
14	rs34611983	A	C	0.357853	1006
14	rs2693674	G	C	0.452286	1006
14	rs76929031	C	T	0.05666	1006
14	rs1540840	G	C	0.475149	1006
14	rs1405238	C	T	0.612326	1006
14	rs61985743	T	C	0.117296	1006
14	rs7146019	A	G	0.594433	1006
14	rs2748809	T	C	0.406561	1006
14	rs146154551	A	G	0.143141	1006
14	rs118067266	G	A	0.0198807	1006
14	rs10131783	G	A	0.138171	1006
14	rs2693672	C	G	0.412525	1006
14	rs2664299	T	C	0.414513	1006
14	rs2748807	A	G	0.864811	1006
14	rs2614464	G	A	0.416501	1006
14	rs8004151	A	C	0.208748	1006
14	rs77085580	T	C	0.0149105	1006
14	rs79989376	T	G	0.0298211	1006
14	rs2614463	A	T	0.415507	1006
14	rs56388147	G	A	0.100398	1006
14	rs2693671	T	C	0.629225	1006
14	rs8008354	C	T	0.242545	1006
14	rs2614461	C	T	0.615308	1006
14	rs28571213	G	T	0.142147	1006
14	rs117158959	G	A	0.0328032	1006
14	rs7157299	G	C	0.205765	1006
14	rs7157001	A	G	0.242545	1006
14	rs61987661	G	A	0.135189	1006
14	rs56844246	A	G	0.209742	1006
14	rs2496482	C	T	0.413519	1006
14	rs57919607	G	A	0.135189	1006
14	rs56261560	C	T	0.336978	1006
14	rs2664303	C	T	0.416501	1006
14	rs56331519	C	T	0.0109344	1006
14	rs2664304	C	T	0.419483	1006
14	rs111283082	A	G	0.0437376	1006
14	rs2614488	G	A	0.417495	1006
14	rs10150931	C	A	0.557654	1006
14	rs2049533	C	T	0.245527	1006
14	rs2614489	G	A	0.78827	1006
14	rs7161685	C	G	0.206759	1006
14	rs12589295	C	G	0.210736	1006
14	rs2748805	C	T	0.355865	1006
14	rs2748804	G	T	0.356859	1006
14	rs7159452	G	C	0.202783	1006
14	rs59035082	A	G	0.209742	1006
14	rs7143531	G	T	0.208748	1006
14	rs61342200	G	A	0.0357853	1006
14	rs2614453	G	A	0.987078	1006
14	rs28776301	G	A	0.168986	1006
14	rs3002016	C	G	0.529821	1006
14	rs55971579	G	T	0.0178926	1006
14	rs2693720	T	C	0.398608	1006
14	rs2693719	C	T	0.565606	1006
14	rs72702676	G	A	0.0238569	1006
14	rs2246320	C	G	0.39165	1006
14	rs2693718	C	T	0.564612	1006
14	rs55913344	C	T	0.136183	1006
14	rs2693717	A	G	0.865805	1006
14	rs12431606	C	T	0.16004	1006
14	rs12432285	G	A	0.163022	1006
14	rs8009902	G	C	0.2833	1006
14	rs7147813	G	A	0.2833	1006
14	rs117669514	A	G	0.0178926	1006
14	rs57888004	A	G	0.190855	1006
14	rs7153295	C	T	0.2833	1006
14	rs1358112	T	C	0.576541	1006
14	rs2614483	T	A	0.569583	1006
14	rs144314474	A	G	0.00695825	1006
14	rs2693716	T	C	0.569583	1006
14	rs56273455	A	G	0.148111	1006
14	rs2614484	G	A	0.569583	1006
14	rs2748802	A	G	0.569583	1006
14	rs2664300	C	A	0.569583	1006
14	rs2748801	C	T	0.569583	1006
14	rs59454378	A	T	0.170974	1006
14	rs2614485	G	A	0.569583	1006
14	rs2614467	C	T	0.570577	1006
14	rs61987665	A	T	0.292247	1006
14	rs2664301	A	G	0.407555	1006
14	rs1257341	G	A	0.706759	1006
14	rs1912268	G	A	0.16501	1006
14	rs1912269	A	G	0.166998	1006
14	rs2474430	T	C	0.573559	1006
14	rs1742350	A	G	0.720676	1006
14	rs2474429	C	T	0.397614	1006
14	rs2614468	A	G	0.408549	1006
14	rs1271607	T	C	0.741551	1006
14	rs150320295	A	G	0.00695825	1006
14	rs1033030	G	A	0.159046	1006
14	rs74833441	G	A	0.110338	1006
14	rs2089681	A	G	0.132207	1006
14	rs1152796	T	C	0.542744	1006
14	rs75258813	T	C	0.0367793	1006
14	rs2252964	G	C	0.430417	1006
14	rs12147777	T	C	0.028827	1006
14	rs1704171	C	T	0.0745527	1006
14	rs2748800	A	C	0.431412	1006
14	rs111632858	C	T	0.0109344	1006
14	rs2754061	A	G	0.435388	1006
14	rs72702681	C	T	0.00795229	1006
14	rs71418635	C	G	0.0308151	1006
14	rs1257336	C	G	0.577535	1006
14	rs61984062	C	T	0.370775	1006
14	rs77057623	G	A	0.218688	1006
14	rs8018158	C	T	0.371769	1006
14	rs1257335	A	G	0.581511	1006
14	rs80158569	G	A	0.0864811	1006
14	rs1257334	A	G	0.206759	1006
14	rs10141038	G	T	0.213718	1006
14	rs1257333	G	A	0.575547	1006
14	rs72702682	C	T	0.00795229	1006
14	rs1257332	C	T	0.0785288	1006
14	rs1257331	C	T	0.337972	1006
14	rs1257330	A	G	0.129225	1006
14	rs906932	T	C	0.607356	1006
14	rs117346169	T	C	0.0526839	1006
14	rs8014920	G	A	0.121272	1006
14	rs117103087	C	T	0.0218688	1006
14	rs734870	G	A	0.390656	1006
14	rs72702683	C	T	0.0218688	1006
14	rs12889825	C	G	0.222664	1006
14	rs72702686	T	G	0.0337972	1006
14	rs185758170	G	A	0.00994036	1006
14	rs2004377	C	T	0.602386	1006
14	rs111270187	G	A	0.0218688	1006
14	rs748988	A	G	0.602386	1006
14	rs1257329	C	T	0.33996	1006
14	rs11625841	T	C	0.609344	1006
14	rs78839849	C	T	0.0477137	1006
14	rs1257327	C	T	0.873757	1006
14	rs74080553	G	A	0.0477137	1006
14	rs4905818	A	T	0.658052	1006
14	rs10444761	C	T	0.607356	1006
14	rs1257326	C	A	0.387674	1006
14	rs1257325	G	A	0.33499	1006
14	rs1257324	A	C	0.492048	1006
14	rs67846882	C	T	0.170974	1006
14	rs80343998	G	A	0.0298211	1006
14	rs710087	T	C	0.505964	1006
14	rs906926	C	T	0.33499	1006
14	rs1876879	T	C	0.492048	1006
14	rs8004845	T	C	0.121272	1006
14	rs73344765	T	C	0.0487078	1006
14	rs11620890	C	T	0.121272	1006
14	rs4900429	T	C	0.492048	1006
14	rs4900430	C	A	0.492048	1006
14	rs36062431	T	G	0.233598	1006
14	rs10145277	T	A	0.61332	1006
14	rs11160509	T	C	0.61332	1006
14	rs10873502	A	G	0.61332	1006
14	rs11160510	A	G	0.492048	1006
14	rs10136135	C	G	0.59841	1006
14	rs10136050	A	G	0.597416	1006
14	rs10148325	T	C	0.597416	1006
14	rs72702695	G	A	0.121272	1006
14	rs4905819	A	G	0.597416	1006
14	rs4905820	A	G	0.597416	1006
14	rs4905821	A	G	0.59841	1006
14	rs2089680	T	C	0.59841	1006
14	rs2102484	C	T	0.477137	1006
14	rs10151746	T	C	0.59841	1006
14	rs10139690	C	T	0.59841	1006
14	rs1989579	T	C	0.59841	1006
14	rs11625914	G	C	0.474155	1006
14	rs72702702	G	C	0.124254	1006
14	rs11625947	C	T	0.59841	1006
14	rs4905823	A	G	0.59841	1006
14	rs76372917	G	A	0.0377734	1006
14	rs113920649	C	T	0.0159046	1006
14	rs8014288	T	C	0.135189	1006
14	rs116934601	T	G	0.0218688	1006
14	rs8014765	T	C	0.124254	1006
14	rs113565949	C	T	0.0159046	1006
14	rs2664295	G	A	0.501988	1006
14	rs4905826	C	A	0.124254	1006
14	rs4905827	C	T	0.124254	1006
14	rs1257321	G	A	0.502982	1006
14	rs2400632	C	T	0.135189	1006
14	rs1257320	T	C	0.503976	1006
14	rs12590360	G	A	0.217694	1006
14	rs1270110	G	A	0.503976	1006
14	rs7160895	G	T	0.363817	1006
14	rs7161056	G	A	0.363817	1006
14	rs1257319	G	T	0.503976	1006
14	rs1257318	C	A	0.5	1006
14	rs146383904	T	C	0.00596421	1006
14	rs35116463	T	C	0.132207	1006
14	rs1740248	G	C	0.867793	1006
14	rs7153149	T	C	0.5	1006
14	rs28559678	G	A	0.366799	1006
14	rs1257316	C	T	0.5	1006
14	rs2614492	T	G	0.776342	1006
14	rs1257315	A	G	0.503976	1006
14	rs1257314	A	G	0.638171	1006
14	rs67996394	A	T	0.0596421	1006
14	rs1257312	C	A	0.940358	1006
14	rs1257311	C	T	0.442346	1006
14	rs1704172	T	A	0.43837	1006
14	rs1257310	C	A	0.809145	1006
14	rs8011849	C	T	0.359841	1006
14	rs941728	A	G	0.861829	1006
14	rs11160514	C	T	0.214712	1006
14	rs11160515	C	T	0.370775	1006
14	rs906933	C	A	0.668986	1006
14	rs4905830	A	G	0.116302	1006
14	rs1078608	T	G	0.687873	1006
14	rs149004404	T	C	0.028827	1006
14	rs12883171	C	T	0.234592	1006
14	rs2754069	G	A	0.686879	1006
14	rs731347	C	T	0.685885	1006
14	rs6575715	T	A	0.327038	1006
14	rs2748825	G	A	0.300199	1006
14	rs150716392	G	A	0.0238569	1006
14	rs2614465	G	A	0.626243	1006
14	rs72704525	T	C	0.084493	1006
14	rs1257301	G	A	0.0487078	1006
14	rs12893191	C	T	0.232604	1006
14	rs140957222	C	T	0.0159046	1006
14	rs1257300	A	G	0.373757	1006
14	rs72704528	C	T	0.084493	1006
14	rs1257298	A	T	0.372763	1006
14	rs55931371	C	A	0.084493	1006
14	rs12434895	T	C	0.0159046	1006
14	rs1257297	G	A	0.133201	1006
14	rs941734	A	G	0.372763	1006
14	rs906930	G	T	0.232604	1006
14	rs1810114	G	A	0.233598	1006
14	rs118125472	A	G	0.0159046	1006
14	rs906931	C	T	0.0487078	1006
14	rs941733	T	C	0.372763	1006
14	rs1740234	A	C	0.0487078	1006
14	rs7147397	C	T	0.132207	1006
14	rs143950787	C	T	0.0178926	1006
14	rs73346650	G	A	0.0477137	1006
14	rs72704535	G	A	0.084493	1006
14	rs1257293	T	C	0.0477137	1006
14	rs1257292	T	C	0.350895	1006
14	rs58264463	G	A	0.309145	1006
14	rs1257290	T	C	0.0417495	1006
14	rs1257289	G	C	0.343936	1006
14	rs1257288	C	T	0.0417495	1006
14	rs1257287	T	C	0.33996	1006
14	rs1257286	A	G	0.0417495	1006
14	rs140410809	G	A	0.0139165	1006
14	rs1257285	T	C	0.0457256	1006
14	rs906929	C	G	0.0417495	1006
14	rs906928	T	C	0.0427435	1006
14	rs1257282	G	A	0.0407555	1006
14	rs1257281	T	C	0.0407555	1006
14	rs11620754	C	T	0.0397614	1006
14	rs1828318	G	A	0.529821	1006
14	rs7141320	C	T	0.308151	1006
14	rs1257280	T	C	0.0407555	1006
14	rs1257279	T	C	0.0397614	1006
14	rs187542407	T	G	0.0109344	1006
14	rs1257278	C	T	0.0397614	1006
14	rs867996	C	G	0.301193	1006
14	rs941523	T	C	0.0397614	1006
14	rs2748824	G	A	0.297217	1006
14	rs2614475	G	A	0.529821	1006
14	rs1257277	T	C	0.0407555	1006
14	rs1257276	T	C	0.0407555	1006
14	rs1257275	A	T	0.0397614	1006
14	rs1257274	A	G	0.572565	1006
14	rs146318870	G	A	0.0208748	1006
14	rs35133190	C	T	0.50497	1006
14	rs111554267	C	T	0.0646123	1006
14	rs10143589	T	C	0.797217	1006
14	rs72704543	T	C	0.0149105	1006
14	rs2614477	T	C	0.725646	1006
14	rs114289182	G	A	0.0387674	1006
14	rs73346680	G	A	0.0695825	1006
14	rs146959388	A	G	0.0149105	1006
14	rs55753711	C	G	0.0129225	1006
14	rs76450409	G	A	0.0695825	1006
14	rs150463548	G	T	0.0149105	1006
14	rs2614487	T	C	0.72664	1006
14	rs2614486	A	C	0.72664	1006
14	rs78910701	G	C	0.0387674	1006
14	rs2754068	T	C	0.72664	1006
14	rs2614491	G	A	0.727634	1006
14	rs1257273	A	G	0.766402	1006
14	rs74793413	G	T	0.0387674	1006
14	rs75213587	T	G	0.0387674	1006
14	rs59898557	C	G	0.252485	1006
14	rs2614480	T	G	0.83002	1006
14	rs2614479	A	G	0.725646	1006
14	rs2614478	T	C	0.72664	1006
14	rs2748822	G	A	0.727634	1006
14	rs113828101	C	T	0.100398	1006
14	rs73346690	G	A	0.10338	1006
14	rs8003618	G	A	0.0119284	1006
14	rs6575716	A	G	0.831014	1006
14	rs2748821	T	C	0.83002	1006
14	rs2748820	G	A	0.725646	1006
14	rs2748819	G	A	0.725646	1006
14	rs2748818	G	A	0.83002	1006
14	rs73346698	A	G	0.254473	1006
14	rs34592663	A	G	0.725646	1006
14	rs12895031	C	T	0.232604	1006
14	rs2895787	G	A	0.72664	1006
14	rs1257272	G	C	0.145129	1006
14	rs2754066	G	A	0.826044	1006
14	rs1742362	G	T	0.0497018	1006
14	rs1257271	G	T	0.845924	1006
14	rs1740218	G	C	0.884692	1006
14	rs61984105	A	G	0.0208748	1006
14	rs139230764	G	A	0.0149105	1006
14	rs876852	T	C	0.568588	1006
14	rs881867	G	C	0.580517	1006
14	rs941522	G	A	0.0536779	1006
14	rs12893901	C	A	0.0656064	1006
14	rs117842008	C	T	0.0377734	1006
14	rs61984106	G	A	0.0526839	1006
14	rs1257270	A	T	0.0536779	1006
14	rs12884562	C	T	0.0616302	1006
14	rs2754064	C	G	0.666004	1006
14	rs1257269	C	T	0.673956	1006
14	rs2754063	G	A	0.2833	1006
14	rs149164176	C	T	0.0149105	1006
14	rs2614481	C	T	0.366799	1006
14	rs112985296	C	T	0.198807	1006
14	rs12896570	G	T	0.903579	1006
14	rs144557209	C	T	0.00497018	1006
14	rs2144595	A	G	0.906561	1006
14	rs2180266	G	A	0.906561	1006
14	rs9324007	G	A	0.906561	1006
14	rs9324008	A	G	0.906561	1006
14	rs9324009	G	T	0.906561	1006
14	rs1257267	C	A	0.387674	1006
14	rs11160517	G	A	0.906561	1006
14	rs10129211	C	T	0.906561	1006
14	rs12323338	C	T	0.33002	1006
14	rs9635296	A	C	0.387674	1006
14	rs11624357	C	T	0.512922	1006
14	rs34042297	A	G	0.38171	1006
14	rs1257266	C	T	0.38171	1006
14	rs11160518	A	G	0.900596	1006
14	rs11624368	A	G	0.38171	1006
14	rs11629067	T	G	0.38171	1006
14	rs145203742	G	A	0.0129225	1006
14	rs12879956	C	A	0.380716	1006
14	rs12100920	C	T	0.380716	1006
14	rs12100924	G	A	0.380716	1006
14	rs3994980	C	T	0.380716	1006
14	rs749444	C	T	0.380716	1006
14	rs2009443	G	T	0.900596	1006
14	rs941732	T	C	0.419483	1006
14	rs2295697	C	T	0.601392	1006
14	rs2144594	C	T	0.771372	1006
14	rs1257265	C	T	0.428429	1006
14	rs116934385	C	T	0.0725646	1006
14	rs6575717	G	T	0.912525	1006
14	rs11624183	C	T	0.428429	1006
14	rs8006163	T	C	0.429423	1006
14	rs1262304	T	G	0.429423	1006
14	rs2180265	T	C	0.429423	1006
14	rs113007010	G	A	0.0198807	1006
14	rs8008307	G	A	0.429423	1006
14	rs117747491	G	A	0.0467197	1006
14	rs1257263	G	C	0.429423	1006
14	rs2943	G	A	0.361829	1006
14	rs1047351	A	G	0.44831	1006
14	rs12886549	G	A	0.210736	1006
14	rs1270108	G	A	0.427435	1006
14	rs2400665	C	G	0.426441	1006
14	rs77763397	T	C	0.0308151	1006
14	rs7150963	C	T	0.429423	1006
14	rs12878462	C	G	0.428429	1006
14	rs117219216	G	A	0.0337972	1006
14	rs56055510	C	T	0.429423	1006
14	rs8015827	G	T	0.429423	1006
14	rs34322735	C	T	0.0318091	1006
14	rs941731	G	A	0.429423	1006
14	rs12590989	C	T	0.429423	1006
14	rs111699837	A	G	0.0198807	1006
14	rs12433874	C	A	0.429423	1006
14	rs11627984	C	T	0.429423	1006
14	rs10873503	T	C	0.429423	1006
14	rs74721020	C	A	0.0198807	1006
14	rs2400667	C	T	0.429423	1006
14	rs12895433	G	A	0.429423	1006
14	rs6575719	C	T	0.449304	1006
14	rs75061583	G	A	0.026839	1006
14	rs7144486	G	T	0.429423	1006
14	rs7149149	A	G	0.429423	1006
14	rs1951142	G	A	0.429423	1006
14	rs11160519	T	C	0.429423	1006
14	rs12894479	T	C	0.429423	1006
14	rs6575720	C	T	0.427435	1006
14	rs12884473	T	C	0.429423	1006
14	rs2180841	T	A	0.429423	1006
14	rs80122368	C	A	0.0457256	1006
14	rs79716773	T	C	0.0198807	1006
14	rs7147843	G	C	0.430417	1006
14	rs145660422	G	A	0.0159046	1006
14	rs77769901	A	G	0.0139165	1006
14	rs12898128	T	C	0.429423	1006
14	rs72704570	C	T	0.0864811	1006
14	rs12882515	G	A	0.0109344	1006
14	rs79805554	G	A	0.0646123	1006
14	rs12882612	A	G	0.429423	1006
14	rs117553818	G	A	0.0228628	1006
14	rs149696396	G	A	0.0248509	1006
14	rs11848590	T	C	0.429423	1006
14	rs118017342	T	G	0.0407555	1006
14	rs10145484	C	T	0.570577	1006
14	rs182269790	T	C	0.00795229	1006
14	rs138128120	G	C	0.0188867	1006
14	rs1884527	A	G	0.429423	1006
14	rs8003384	T	C	0.429423	1006
14	rs8022919	G	C	0.429423	1006
14	rs117029825	A	G	0.0337972	1006
14	rs941554	G	A	0.570577	1006
14	rs941553	G	A	0.429423	1006
14	rs147261147	C	T	0.00596421	1006
14	rs10148889	G	A	0.542744	1006
14	rs2273386	G	A	0.429423	1006
14	rs2400669	T	G	0.429423	1006
14	rs112648750	G	A	0.00695825	1006
14	rs2144798	A	C	0.429423	1006
14	rs112180253	T	C	0.0139165	1006
14	rs3809412	C	T	0.429423	1006
14	rs141661568	G	A	0.0328032	1006
14	rs144783496	C	T	0.0248509	1006
14	rs1884526	T	C	0.570577	1006
14	rs34678166	T	C	0.026839	1006
14	rs11621155	A	G	0.429423	1006
14	rs72704578	C	T	0.0477137	1006
14	rs8011670	G	A	0.550696	1006
14	rs8011858	G	A	0.550696	1006
14	rs11622717	C	G	0.33996	1006
14	rs8003260	T	C	0.552684	1006
14	rs941552	T	C	0.427435	1006
14	rs8023115	G	A	0.427435	1006
14	rs149363214	A	T	0.0159046	1006
14	rs79400575	A	G	0.0188867	1006
14	rs146036743	C	T	0.0646123	1006
14	rs8004451	A	T	0.767396	1006
14	rs72704583	A	C	0.0646123	1006
14	rs10136777	G	A	0.545726	1006
14	rs8013888	T	C	0.427435	1006
14	rs79272399	A	C	0.0198807	1006
14	rs1950599	T	C	0.33996	1006
14	rs3918022	C	G	0.426441	1006
14	rs3918024	G	T	0.418489	1006
14	rs3918027	G	A	0.573559	1006
14	rs3918038	C	G	0.572565	1006
14	rs1950598	A	G	0.427435	1006
14	rs8015304	A	G	0.552684	1006
14	rs10145006	C	G	0.572565	1006
14	rs3918048	A	G	0.0198807	1006
14	rs3918051	A	G	0.427435	1006
14	rs61984133	T	A	0.33996	1006
14	rs185297608	A	T	0.0417495	1006
14	rs3918056	A	G	0.0695825	1006
14	rs3918058	A	G	0.0149105	1006
14	rs3918060	T	A	0.0228628	1006
14	rs2400677	T	C	0.55169	1006
14	rs72704588	A	G	0.0367793	1006
14	rs3783319	C	T	0.571571	1006
14	rs2069492	T	C	0.571571	1006
14	rs3918074	T	G	0.428429	1006
14	rs7158915	G	C	0.571571	1006
14	rs3918080	C	T	0.338966	1006
14	rs3918084	G	A	0.0745527	1006
14	rs2069496	C	T	0.428429	1006
14	rs3918094	C	T	0.571571	1006
14	rs3918095	G	A	0.0198807	1006
14	rs79497317	T	C	0.0198807	1006
14	rs3918116	G	C	0.0387674	1006
14	rs3918131	G	A	0.0208748	1006
14	rs8015735	C	T	0.0198807	1006
14	rs1998050	C	G	0.34493	1006
14	rs3742374	G	C	0.59841	1006
14	rs11621993	G	A	0.5666	1006
14	rs10135028	C	T	0.357853	1006
14	rs10135035	C	T	0.361829	1006
14	rs12323483	C	T	0.0198807	1006
14	rs28627885	G	A	0.027833	1006
14	rs56085816	A	C	0.39165	1006
14	rs34772553	G	A	0.0198807	1006
14	rs8004539	C	T	0.0248509	1006
14	rs8004882	G	A	0.0248509	1006
14	rs1884524	G	A	0.975149	1006
14	rs1884523	G	C	0.975149	1006
14	rs35220279	T	A	0.0198807	1006
14	rs36094103	C	A	0.0198807	1006
14	rs11625671	C	T	0.563618	1006
14	rs111354019	A	G	0.0248509	1006
14	rs148003257	T	C	0.0477137	1006
14	rs117622103	G	C	0.0258449	1006
14	rs113362071	G	A	0.0149105	1006
14	rs10220705	G	A	0.0149105	1006
14	rs79884713	G	A	0.0208748	1006
14	rs117208903	G	T	0.027833	1006
14	rs8022984	A	G	0.0149105	1006
14	rs75827961	C	G	0.0149105	1006
14	rs74715388	G	A	0.0149105	1006
14	rs2400681	A	G	0.985089	1006
14	rs2400682	A	G	0.985089	1006
14	rs9788481	C	A	0.985089	1006
14	rs9788579	T	C	0.985089	1006
14	rs9788486	G	A	0.985089	1006
14	rs10135793	G	C	0.985089	1006
14	rs187222862	G	A	0.00894632	1006
14	rs55898525	T	C	0.0129225	1006
14	rs4905842	C	T	0.0218688	1006
14	rs148371725	C	T	0.00894632	1006
14	rs75891784	T	A	0.0149105	1006
14	rs4905844	G	A	0.985089	1006
14	rs4905846	T	A	0.985089	1006
14	rs6575725	A	G	0.985089	1006
14	rs77979384	C	G	0.0149105	1006
14	rs6575726	G	A	0.986083	1006
14	rs34376250	A	G	0.986083	1006
14	rs76959163	C	T	0.986083	1006
14	rs76972000	A	G	0.986083	1006
14	rs6575727	G	A	0.986083	1006
14	rs6575728	C	T	0.986083	1006
14	rs7155011	T	C	0.967197	1006
14	rs12434158	T	C	0.986083	1006
14	rs12896387	T	C	0.986083	1006
14	rs7159702	C	G	0.0139165	1006
14	rs7160040	G	A	0.0139165	1006
14	rs8007777	T	C	0.693837	1006
14	rs142866517	C	T	0.0168986	1006
14	rs11845792	C	A	0.478131	1006
14	rs8013165	G	A	0.475149	1006
14	rs8018079	G	A	0.471173	1006
14	rs117514569	C	T	0.028827	1006
14	rs4905847	C	T	0.492048	1006
14	rs35498625	C	T	0.480119	1006
14	rs6575729	T	C	0.832008	1006
14	rs77149228	A	T	0.0228628	1006
14	rs4905848	G	A	0.481113	1006
14	rs4905849	T	C	0.481113	1006
14	rs77491431	C	T	0.0347913	1006
14	rs10873505	A	G	0.492048	1006
14	rs118132613	A	G	0.0318091	1006
14	rs12888112	C	T	0.481113	1006
14	rs7140906	G	A	0.476143	1006
14	rs7140789	C	T	0.455268	1006
14	rs2400683	G	A	0.484095	1006
14	rs74414098	C	T	0.0357853	1006
14	rs12436565	T	G	0.477137	1006
14	rs2400684	G	T	0.487078	1006
14	rs941546	A	G	0.301193	1006
14	rs12896255	C	G	0.296223	1006
14	rs12898161	T	C	0.477137	1006
14	rs12896891	A	G	0.476143	1006
14	rs941545	A	G	0.487078	1006
14	rs941544	C	G	0.476143	1006
14	rs2092960	G	A	0.476143	1006
14	rs77182825	C	T	0.055666	1006
14	rs880959	T	C	0.476143	1006
14	rs79083536	C	T	0.0347913	1006
14	rs8014684	G	A	0.486083	1006
14	rs12433182	G	C	0.475149	1006
14	rs11160524	A	G	0.163022	1006
14	rs143166409	T	C	0.027833	1006
14	rs7158398	G	A	0.475149	1006
14	rs182869845	C	A	0.00894632	1006
14	rs941543	G	A	0.491054	1006
14	rs11626746	C	T	0.0149105	1006
14	rs11160525	T	C	0.189861	1006
14	rs4407000	C	T	0.280318	1006
14	rs61987267	G	A	0.308151	1006
14	rs2400685	C	T	0.484095	1006
14	rs12372919	A	G	0.473161	1006
14	rs12897152	C	T	0.279324	1006
14	rs12372922	G	C	0.473161	1006
14	rs12897741	C	A	0.484095	1006
14	rs35741827	T	C	0.486083	1006
14	rs34193966	T	C	0.479125	1006
14	rs34699335	G	A	0.475149	1006
14	rs12882990	G	T	0.473161	1006
14	rs12882605	A	G	0.473161	1006
14	rs8008699	G	C	0.0457256	1006
14	rs12883395	C	T	0.472167	1006
14	rs12884667	T	C	0.472167	1006
14	rs12888131	A	G	0.473161	1006
14	rs12888297	C	T	0.475149	1006
14	rs12888156	A	G	0.486083	1006
14	rs7151558	G	A	0.473161	1006
14	rs12372863	A	G	0.193837	1006
14	rs2021099	C	T	0.473161	1006
14	rs2021098	C	T	0.27833	1006
14	rs2092962	G	A	0.473161	1006
14	rs2400686	G	A	0.473161	1006
14	rs4905851	T	G	0.473161	1006
14	rs941566	T	C	0.473161	1006
14	rs2021097	C	T	0.473161	1006
14	rs10144571	A	G	0.473161	1006
14	rs12889313	C	T	0.474155	1006
14	rs10136299	T	C	0.475149	1006
14	rs10146981	A	G	0.473161	1006
14	rs10147568	G	A	0.474155	1006
14	rs10147463	C	T	0.474155	1006
14	rs10147387	A	T	0.474155	1006
14	rs10147748	G	A	0.473161	1006
14	rs10136886	T	C	0.473161	1006
14	rs11850672	C	T	0.473161	1006
14	rs2021929	G	A	0.473161	1006
14	rs2021928	C	T	0.477137	1006
14	rs10150385	C	T	0.473161	1006
14	rs10150397	A	G	0.473161	1006
14	rs10139668	T	G	0.483101	1006
14	rs10150570	C	T	0.471173	1006
14	rs10150747	G	A	0.471173	1006
14	rs10150666	C	T	0.460239	1006
14	rs10150754	C	T	0.471173	1006
14	rs72706324	C	A	0.191849	1006
14	rs2144809	T	C	0.473161	1006
14	rs4445835	C	A	0.473161	1006
14	rs4243723	A	G	0.473161	1006
14	rs4243724	C	T	0.473161	1006
14	rs4243725	C	A	0.473161	1006
14	rs6575731	A	G	0.484095	1006
14	rs112458302	C	T	0.192843	1006
14	rs12885772	A	C	0.280318	1006
14	rs6575732	C	T	0.473161	1006
14	rs11845767	C	T	0.192843	1006
14	rs12892364	A	T	0.471173	1006
14	rs116852345	G	T	0.0238569	1006
14	rs8018428	G	A	0.471173	1006
14	rs8019472	T	A	0.49503	1006
14	rs4905854	T	G	0.471173	1006
14	rs2021927	T	C	0.280318	1006
14	rs2021926	T	C	0.304175	1006
14	rs2895808	C	T	0.184891	1006
14	rs2144808	A	G	0.281312	1006
14	rs2144807	G	C	0.280318	1006
14	rs2180383	C	T	0.280318	1006
14	rs2400744	C	A	0.471173	1006
14	rs2400745	T	C	0.471173	1006
14	rs2180381	A	G	0.471173	1006
14	rs2180380	C	T	0.471173	1006
14	rs2144806	G	A	0.469185	1006
14	rs149206219	C	T	0.0139165	1006
14	rs188993074	G	A	0.00894632	1006
14	rs941565	C	A	0.49503	1006
14	rs941564	G	A	0.471173	1006
14	rs141942355	T	C	0.0238569	1006
14	rs12884975	T	C	0.472167	1006
14	rs12884208	G	A	0.471173	1006
14	rs8015109	T	C	0.471173	1006
14	rs8014245	G	A	0.471173	1006
14	rs8014420	G	C	0.472167	1006
14	rs2144805	A	G	0.494036	1006
14	rs17640460	T	C	0.184891	1006
14	rs2144804	C	G	0.471173	1006
14	rs2180379	G	T	0.471173	1006
14	rs10136236	G	T	0.528827	1006
14	rs72706331	G	A	0.0755467	1006
14	rs56362111	T	A	0.528827	1006
14	rs8016105	C	T	0.471173	1006
14	rs8016113	C	G	0.471173	1006
14	rs55977094	T	C	0.528827	1006
14	rs117618106	C	T	0.0228628	1006
14	rs4900434	G	C	0.529821	1006
14	rs17098834	G	T	0.0228628	1006
14	rs7159751	G	A	0.188867	1006
14	rs71418643	C	T	0.0626243	1006
14	rs6575733	G	A	0.505964	1006
14	rs12434962	C	T	0.494036	1006
14	rs4905855	T	G	0.494036	1006
14	rs76815253	G	A	0.0198807	1006
14	rs4905856	G	A	0.494036	1006
14	rs4905857	A	G	0.494036	1006
14	rs4905858	A	T	0.494036	1006
14	rs12432298	T	C	0.494036	1006
14	rs17098837	C	T	0.0228628	1006
14	rs11160527	C	T	0.494036	1006
14	rs11627095	C	G	0.505964	1006
14	rs10873506	T	C	0.494036	1006
14	rs117486772	C	T	0.0228628	1006
14	rs9671899	A	G	0.494036	1006
14	rs12888314	A	G	0.282306	1006
14	rs8017750	A	G	0.494036	1006
14	rs8018119	A	T	0.494036	1006
14	rs72706333	G	A	0.0149105	1006
14	rs72706334	T	C	0.193837	1006
14	rs2021923	C	G	0.494036	1006
14	rs2400746	A	G	0.494036	1006
14	rs4268691	G	A	0.493042	1006
14	rs4516163	G	A	0.282306	1006
14	rs4545740	A	G	0.49503	1006
14	rs6575734	T	C	0.528827	1006
14	rs8004421	G	A	0.305169	1006
14	rs11620978	C	A	0.252485	1006
14	rs7147513	G	A	0.537773	1006
14	rs6575735	C	T	0.513917	1006
14	rs4536391	C	T	0.526839	1006
14	rs2400747	C	T	0.526839	1006
14	rs2400748	A	G	0.524851	1006
14	rs2400749	C	T	0.526839	1006
14	rs2400750	T	C	0.527833	1006
14	rs2400751	A	G	0.527833	1006
14	rs2400752	G	C	0.50497	1006
14	rs2400753	T	C	0.532803	1006
14	rs2400755	G	A	0.530815	1006
14	rs2400756	C	T	0.529821	1006
14	rs941563	G	A	0.528827	1006
14	rs2021096	G	T	0.522863	1006
14	rs2021095	T	C	0.527833	1006
14	rs2021922	C	G	0.789264	1006
14	rs7159168	A	G	0.842942	1006
14	rs2021921	T	C	0.782306	1006
14	rs10139497	C	G	0.786282	1006
14	rs941560	G	A	0.787276	1006
14	rs7143453	C	G	0.0477137	1006
14	rs4905859	G	A	0.792247	1006
14	rs11625867	A	C	0.115308	1006
14	rs11625868	A	G	0.115308	1006
14	rs11626005	G	A	0.0904573	1006
14	rs7144192	A	G	0.0347913	1006
14	rs6575736	G	A	0.0347913	1006
14	rs8022033	A	G	0.0258449	1006
14	rs8022352	C	G	0.0258449	1006
14	rs10140947	T	C	0.0258449	1006
14	rs17641119	C	G	0.0675944	1006
14	rs7140670	T	C	0.0258449	1006
14	rs7144742	A	C	0.0258449	1006
14	rs60091599	A	T	0.0258449	1006
14	rs34692435	C	T	0.407555	1006
14	rs59357956	C	T	0.0258449	1006
14	rs57773806	G	A	0.026839	1006
14	rs56247310	T	G	0.0765408	1006
14	rs10135037	C	G	0.0258449	1006
14	rs941559	G	A	0.0258449	1006
14	rs941558	A	T	0.0258449	1006
14	rs941557	C	T	0.407555	1006
14	rs2021920	G	T	0.0258449	1006
14	rs2021919	T	C	0.026839	1006
14	rs78757773	T	C	0.0258449	1006
14	rs78071276	C	T	0.0258449	1006
14	rs116954942	T	A	0.0467197	1006
14	rs113769244	T	C	0.0198807	1006
14	rs77210500	G	A	0.0258449	1006
14	rs17098855	T	C	0.0298211	1006
14	rs75601261	T	A	0.0248509	1006
14	rs113574307	T	C	0.0248509	1006
14	rs78395743	A	T	0.0248509	1006
14	rs12892075	C	T	0.408549	1006
14	rs113361514	G	A	0.0258449	1006
14	rs8021410	A	C	0.0258449	1006
14	rs8021979	A	G	0.0258449	1006
14	rs8022133	A	G	0.0258449	1006
14	rs17098856	A	G	0.0258449	1006
14	rs113453823	A	G	0.0258449	1006
14	rs77306194	C	T	0.0258449	1006
14	rs77481446	T	C	0.0258449	1006
14	rs755480	G	T	0.412525	1006
14	rs17098860	C	T	0.026839	1006
14	rs139269444	C	T	0.0168986	1006
14	rs77532303	A	T	0.026839	1006
14	rs57610016	C	G	0.0735586	1006
14	rs112197725	A	G	0.026839	1006
14	rs113859399	A	T	0.026839	1006
14	rs111562913	A	G	0.026839	1006
14	rs112290393	A	G	0.0258449	1006
14	rs78200208	C	T	0.0258449	1006
14	rs78556368	G	A	0.0258449	1006
14	rs77298062	A	G	0.0258449	1006
14	rs56132473	C	T	0.447316	1006
14	rs74083737	T	C	0.027833	1006
14	rs8015386	C	A	0.966203	1006
14	rs8015948	G	A	0.0328032	1006
14	rs8020028	G	A	0.0328032	1006
14	rs8020049	G	C	0.318091	1006
14	rs117815326	C	T	0.028827	1006
14	rs12880780	G	A	0.653082	1006
14	rs73346445	T	C	0.217694	1006
14	rs80080540	G	C	0.161034	1006
14	rs12891677	C	T	0.156064	1006
14	rs12892887	T	G	0.390656	1006
14	rs115888654	G	A	0.0168986	1006
14	rs8017663	C	A	0.468191	1006
14	rs8017842	A	G	0.39165	1006
14	rs4900435	G	A	0.60338	1006
14	rs74602948	C	T	0.0139165	1006
14	rs75925636	A	G	0.0139165	1006
14	rs12897461	A	G	0.390656	1006
14	rs12897979	G	A	0.37674	1006
14	rs117084428	C	T	0.0149105	1006
14	rs8182002	C	T	0.0139165	1006
14	rs8181914	T	C	0.0139165	1006
14	rs78205176	T	C	0.0139165	1006
14	rs17641534	G	C	0.531809	1006
14	rs76218989	A	G	0.00994036	1006
14	rs117207233	C	T	0.0119284	1006
14	rs10144195	G	C	0.377734	1006
14	rs8009218	C	T	0.531809	1006
14	rs60692965	G	A	0.0139165	1006
14	rs117779677	C	T	0.0149105	1006
14	rs77635638	G	C	0.0238569	1006
14	rs12436881	G	A	0.148111	1006
14	rs2144803	C	T	0.532803	1006
14	rs12590743	C	T	0.0139165	1006
14	rs11847690	C	T	0.532803	1006
14	rs11847802	A	G	0.567594	1006
14	rs11847852	A	T	0.5666	1006
14	rs139347472	A	G	0.0308151	1006
14	rs113981846	C	G	0.0159046	1006
14	rs61987275	C	T	0.0198807	1006
14	rs11160529	C	G	0.604374	1006
14	rs117669414	G	A	0.0188867	1006
14	rs77380931	C	G	0.0347913	1006
14	rs6575740	C	G	0.980119	1006
14	rs78212934	G	A	0.0208748	1006
14	rs4900436	T	C	0.865805	1006
14	rs117493843	C	T	0.0129225	1006
14	rs4905862	C	T	0.864811	1006
14	rs60647994	A	G	0.980119	1006
14	rs78063057	C	T	0.114314	1006
14	rs73346463	G	T	0.0198807	1006
14	rs2144801	T	C	0.865805	1006
14	rs79552141	T	G	0.114314	1006
14	rs11160530	A	G	0.980119	1006
14	rs71422779	C	T	0.0248509	1006
14	rs8019522	G	A	0.864811	1006
14	rs57106852	T	C	0.0198807	1006
14	rs79295878	C	T	0.114314	1006
14	rs58884100	G	A	0.0198807	1006
14	rs116926683	G	A	0.00894632	1006
14	rs141828685	G	A	0.026839	1006
14	rs8010418	C	T	0.114314	1006
14	rs12885354	G	A	0.864811	1006
14	rs12590202	T	C	0.0198807	1006
14	rs11624798	G	T	0.0188867	1006
14	rs78942089	G	A	0.117296	1006
14	rs8007401	G	A	0.883698	1006
14	rs78667152	G	A	0.0198807	1006
14	rs572726808	C	T	0.00596421	1006
14	rs11160531	G	C	0.703777	1006
14	rs12433803	G	A	0.126243	1006
14	rs2895810	G	A	0.919483	1006
14	rs61984365	G	A	0.0775348	1006
14	rs4619332	C	G	0.922465	1006
14	rs76385130	C	T	0.120278	1006
14	rs12437096	T	G	0.800199	1006
14	rs12434036	G	C	0.800199	1006
14	rs8005317	T	C	0.196819	1006
14	rs2022745	C	T	0.803181	1006
14	rs79863097	A	T	0.0119284	1006
14	rs2022744	G	A	0.802187	1006
14	rs17098887	G	A	0.120278	1006
14	rs4243726	C	T	0.802187	1006
14	rs12432708	T	G	0.137177	1006
14	rs2400759	C	T	0.802187	1006
14	rs11160532	C	T	0.800199	1006
14	rs12589542	C	T	0.196819	1006
14	rs4509937	C	T	0.802187	1006
14	rs11160533	C	T	0.800199	1006
14	rs11627855	G	C	0.802187	1006
14	rs4905865	T	G	0.802187	1006
14	rs34963392	C	T	0.802187	1006
14	rs34901717	C	T	0.802187	1006
14	rs12892088	C	T	0.802187	1006
14	rs12891978	A	C	0.66501	1006
14	rs35816523	A	G	0.802187	1006
14	rs72706361	T	A	0.0516899	1006
14	rs12432083	G	T	0.136183	1006
14	rs182109447	A	G	0.00497018	1006
14	rs17098899	G	A	0.0745527	1006
14	rs137943060	G	A	0.0208748	1006
14	rs76779747	G	A	0.0795229	1006
14	rs61418407	A	T	0.119284	1006
14	rs11628535	A	C	0.643141	1006
14	rs61984369	C	T	0.00695825	1006
14	rs78315003	A	G	0.128231	1006
14	rs75668445	T	C	0.0258449	1006
14	rs12431621	G	A	0.129225	1006
14	rs12434830	T	C	0.129225	1006
14	rs12586338	G	T	0.117296	1006
14	rs12431670	G	A	0.128231	1006
14	rs12431656	C	T	0.129225	1006
14	rs17095114	A	G	0.129225	1006
14	rs17095115	A	C	0.129225	1006
14	rs60960677	C	T	0.129225	1006
14	rs6575741	T	C	0.880716	1006
14	rs2144800	T	G	0.630219	1006
14	rs7159682	A	C	0.757455	1006
14	rs12588417	G	A	0.119284	1006
14	rs118022189	G	A	0.0576541	1006
14	rs150091338	C	T	0.00497018	1006
14	rs11627059	A	G	0.56163	1006
14	rs111574729	G	A	0.0347913	1006
14	rs141982550	C	A	0.0467197	1006
14	rs77391518	A	G	0.130219	1006
14	rs7161519	C	T	0.559642	1006
14	rs767068	T	C	0.689861	1006
14	rs79586898	C	T	0.0477137	1006
14	rs2282016	C	T	0.27833	1006
14	rs145814499	C	A	0.0328032	1006
14	rs17098908	C	T	0.182903	1006
14	rs12882487	C	G	0.0954274	1006
14	rs61984370	G	A	0.0357853	1006
14	rs67361374	C	T	0.181909	1006
14	rs74510328	G	A	0.0168986	1006
14	rs117475492	C	G	0.0168986	1006
14	rs4900438	G	C	0.181909	1006
14	rs35464923	T	C	0.686879	1006
14	rs2022566	A	C	0.659046	1006
14	rs11626570	G	A	0.0357853	1006
14	rs72706367	C	T	0.0318091	1006
14	rs11160534	G	A	0.789264	1006
14	rs79902965	C	G	0.0457256	1006
14	rs941551	G	A	0.772366	1006
14	rs7143061	G	A	0.368787	1006
14	rs72706368	G	A	0.0129225	1006
14	rs61984394	G	C	0.233598	1006
14	rs6575743	C	G	0.33996	1006
14	rs34518442	G	A	0.0735586	1006
14	rs17098912	G	A	0.199801	1006
14	rs118050771	G	A	0.027833	1006
14	rs12884035	C	T	0.245527	1006
14	rs61984397	A	T	0.0258449	1006
14	rs12889862	C	A	0.246521	1006
14	rs12894271	A	G	0.245527	1006
14	rs11628800	G	C	0.245527	1006
14	rs55928085	T	C	0.265408	1006
14	rs117610180	T	C	0.028827	1006
14	rs8010785	C	T	0.481113	1006
14	rs12886102	G	T	0.244533	1006
14	rs76222085	G	T	0.0497018	1006
14	rs12887206	G	A	0.230616	1006
14	rs12886724	A	G	0.230616	1006
14	rs4905872	C	G	0.244533	1006
14	rs12587879	G	A	0.106362	1006
14	rs2180378	A	G	0.713718	1006
14	rs4905873	A	G	0.777336	1006
14	rs4905874	G	A	0.779324	1006
14	rs9788569	G	A	0.122266	1006
14	rs4905875	A	G	0.794235	1006
14	rs4905876	G	A	0.781312	1006
14	rs8018136	G	A	0.781312	1006
14	rs71422782	C	G	0.122266	1006
14	rs12893887	G	A	0.16501	1006
14	rs10149871	C	T	0.424453	1006
14	rs12878622	G	A	0.220676	1006
14	rs149405115	G	T	0.0467197	1006
14	rs73348539	C	G	0.190855	1006
14	rs144767726	C	A	0.0308151	1006
14	rs12431602	C	T	0.424453	1006
14	rs73348541	G	C	0.0149105	1006
14	rs7146731	C	T	0.424453	1006
14	rs4900440	A	T	0.219682	1006
14	rs4900441	C	T	0.220676	1006
14	rs4905877	T	A	0.219682	1006
14	rs35910916	G	A	0.219682	1006
14	rs145024506	C	T	0.026839	1006
14	rs12889334	A	G	0.22167	1006
14	rs9788495	A	G	0.763419	1006
14	rs9788497	G	A	0.16501	1006
14	rs60868289	T	C	0.190855	1006
14	rs12890020	A	G	0.224652	1006
14	rs11629115	T	C	0.760437	1006
14	rs78222176	G	A	0.0168986	1006
14	rs10139462	C	T	0.421471	1006
14	rs4905878	C	T	0.422465	1006
14	rs35911833	C	T	0.163022	1006
14	rs12880985	C	A	0.162028	1006
14	rs28391527	G	A	0.421471	1006
14	rs4990377	C	T	0.421471	1006
14	rs34146338	A	G	0.124254	1006
14	rs8007470	G	A	0.191849	1006
14	rs2400762	A	G	0.420477	1006
14	rs2149415	C	T	0.223658	1006
14	rs11627015	A	G	0.224652	1006
14	rs142886636	C	A	0.0139165	1006
14	rs11627153	G	A	0.223658	1006
14	rs10145905	A	G	0.421471	1006
14	rs11624028	T	A	0.222664	1006
14	rs11628093	A	T	0.222664	1006
14	rs73348552	G	A	0.0168986	1006
14	rs3825570	G	T	0.191849	1006
14	rs7140490	C	T	0.632207	1006
14	rs57416838	G	T	0.0159046	1006
14	rs34916886	G	A	0.191849	1006
14	rs7342498	C	A	0.368787	1006
14	rs12589575	G	T	0.16004	1006
14	rs79373239	C	T	0.0506958	1006
14	rs36033161	T	C	0.161034	1006
14	rs35826699	C	A	0.120278	1006
14	rs12897285	T	C	0.161034	1006
14	rs12896317	A	G	0.808151	1006
14	rs4905879	C	T	0.805169	1006
14	rs60944192	G	A	0.0159046	1006
14	rs7145262	C	T	0.432406	1006
14	rs11627489	T	G	0.588469	1006
14	rs2400763	T	C	0.380716	1006
14	rs4624107	G	C	0.426441	1006
14	rs7159011	T	C	0.190855	1006
14	rs10873507	G	A	0.189861	1006
14	rs10873508	T	G	0.190855	1006
14	rs11160535	A	G	0.189861	1006
14	rs10133513	T	G	0.189861	1006
14	rs34890784	G	A	0.0785288	1006
14	rs111585616	C	G	0.00695825	1006
14	rs113659539	G	C	0.00795229	1006
14	rs34668196	C	G	0.426441	1006
14	rs12432679	G	A	0.425447	1006
14	rs9805960	C	T	0.394632	1006
14	rs11623755	G	A	0.178926	1006
14	rs11624903	C	A	0.0208748	1006
14	rs71422784	C	T	0.0328032	1006
14	rs17562391	C	T	0.426441	1006
14	rs11844169	T	C	0.605368	1006
14	rs2895811	T	C	0.426441	1006
14	rs11626111	A	G	0.383698	1006
14	rs35752324	C	T	0.121272	1006
14	rs56245424	C	T	0.605368	1006
14	rs12436072	G	A	0.425447	1006
14	rs8014986	G	A	0.163022	1006
14	rs17642708	A	G	0.22167	1006
14	rs1952425	C	A	0.220676	1006
14	rs2895812	A	G	0.809145	1006
14	rs9324011	A	C	0.646123	1006
14	rs192352583	T	C	0.0168986	1006
14	rs1958321	T	C	0.395626	1006
14	rs1958320	A	G	0.836978	1006
14	rs1958319	T	C	0.395626	1006
14	rs11621243	G	A	0.192843	1006
14	rs11622347	G	T	0.175944	1006
14	rs116984801	A	T	0.0188867	1006
14	rs80321378	G	A	0.0328032	1006
14	rs78031563	C	T	0.0377734	1006
14	rs12050196	C	T	0.544732	1006
14	rs151024343	G	T	0.0328032	1006
14	rs11160538	C	T	0.569583	1006
14	rs56317087	C	T	0.102386	1006
14	rs56278115	G	A	0.028827	1006
14	rs7158073	T	C	0.567594	1006
14	rs138618048	G	A	0.0149105	1006
14	rs943886	G	A	0.054672	1006
14	rs118010124	G	A	0.0725646	1006
14	rs10139550	C	G	0.435388	1006
14	rs78677915	C	T	0.0626243	1006
14	rs76234538	G	A	0.0576541	1006
14	rs8019753	T	C	0.658052	1006
14	rs8003602	T	C	0.758449	1006
14	rs61984439	A	G	0.0149105	1006
14	rs3783320	A	G	0.780318	1006
14	rs4145039	C	A	0.439364	1006
14	rs7157609	G	A	0.33499	1006
14	rs61984440	T	C	0.335984	1006
14	rs11626635	C	T	0.0775348	1006
14	rs17098923	C	T	0.0318091	1006
14	rs74443382	G	A	0.109344	1006
14	rs943884	C	T	0.890656	1006
14	rs115980883	C	A	0.0318091	1006
14	rs7144398	A	G	0.342942	1006
14	rs1952423	C	A	0.186879	1006
14	rs3742375	C	G	0.163022	1006
14	rs943883	G	A	0.462227	1006
14	rs117244059	G	A	0.0675944	1006
14	rs754203	A	G	0.321074	1006
14	rs4900442	C	T	0.462227	1006
14	rs117491281	G	A	0.0159046	1006
14	rs187966168	A	G	0.0139165	1006
14	rs34832190	A	G	0.388668	1006
14	rs28787321	G	A	0.462227	1006
14	rs34703277	C	T	0.0248509	1006
14	rs79718477	A	C	0.0725646	1006
14	rs10137574	C	G	0.32008	1006
14	rs7156258	G	C	0.611332	1006
14	rs8010253	T	C	0.625249	1006
14	rs8009011	C	T	0.611332	1006
14	rs3742376	C	T	0.32008	1006
14	rs3742377	G	A	0.142147	1006
14	rs943881	T	C	0.374751	1006
14	rs943880	G	C	0.374751	1006
14	rs12894973	C	T	0.374751	1006
14	rs147272400	T	G	0.026839	1006
14	rs4905880	T	G	0.321074	1006
14	rs4905881	C	T	0.321074	1006
14	rs35683282	A	T	0.374751	1006
14	rs34315028	C	A	0.373757	1006
14	rs7148158	G	A	0.32008	1006
14	rs36112081	A	G	0.374751	1006
14	rs7148504	G	T	0.694831	1006
14	rs180678415	C	G	0.00298211	1006
14	rs57090479	T	C	0.388668	1006
14	rs1951575	T	C	0.388668	1006
14	rs1951576	A	G	0.374751	1006
14	rs34513148	A	G	0.384692	1006
14	rs12435918	A	G	0.32008	1006
14	rs61076771	T	G	0.388668	1006
14	rs17643008	C	T	0.384692	1006
14	rs17098927	A	C	0.141153	1006
14	rs71422785	T	C	0.0258449	1006
14	rs34212776	A	G	0.384692	1006
14	rs11628270	A	T	0.0735586	1006
14	rs34891372	G	A	0.390656	1006
14	rs35965011	T	C	0.384692	1006
14	rs12588744	T	C	0.968191	1006
14	rs2146238	T	G	0.849901	1006
14	rs117533382	G	A	0.0149105	1006
14	rs2273839	A	G	0.384692	1006
14	rs76113576	G	C	0.0675944	1006
14	rs3783321	T	G	0.384692	1006
14	rs4485283	A	T	0.0725646	1006
14	rs36018216	G	A	0.384692	1006
14	rs184185267	T	C	0.0168986	1006
14	rs4905882	C	T	0.833002	1006
14	rs12434024	C	G	0.141153	1006
14	rs11624593	C	G	0.833002	1006
14	rs116921022	T	G	0.0119284	1006
14	rs12885960	A	C	0.370775	1006
14	rs10145696	C	G	0.462227	1006
14	rs68104925	C	T	0.370775	1006
14	rs12435858	A	G	0.846918	1006
14	rs58648175	A	C	0.384692	1006
14	rs11628362	A	G	0.0129225	1006
14	rs75107773	G	A	0.140159	1006
14	rs28748133	T	C	0.321074	1006
14	rs35110752	C	A	0.370775	1006
14	rs11628052	A	G	0.462227	1006
14	rs11628089	C	T	0.369781	1006
14	rs3752957	T	C	0.140159	1006
14	rs3752958	C	A	0.117296	1006
14	rs8022722	A	G	0.322068	1006
14	rs911913	C	T	0.140159	1006
14	rs78527951	T	A	0.0725646	1006
14	rs78482721	G	C	0.0715706	1006
14	rs10131706	G	T	0.319085	1006
14	rs75136142	C	G	0.0725646	1006
14	rs74784375	G	A	0.0248509	1006
14	rs79445259	T	C	0.0735586	1006
14	rs2295910	T	G	0.0765408	1006
14	rs2295911	G	A	0.154076	1006
14	rs72708320	C	G	0.0685885	1006
14	rs7151522	A	G	0.7833	1006
14	rs7151887	A	G	0.781312	1006
14	rs7157032	G	T	0.44831	1006
14	rs1957512	G	A	0.947316	1006
14	rs1957513	T	C	0.94831	1006
14	rs1957514	A	G	0.573559	1006
14	rs1957515	C	T	0.94831	1006
14	rs4905884	C	A	0.0695825	1006
14	rs4905885	G	A	0.0695825	1006
14	rs143540314	G	A	0.0725646	1006
14	rs2273840	A	C	0.0705765	1006
14	rs6575744	G	C	0.94831	1006
14	rs34640436	G	A	0.105368	1006
14	rs10151332	C	T	0.526839	1006
14	rs12896665	A	G	0.279324	1006
14	rs59098328	G	A	0.235586	1006
14	rs76057882	A	G	0.0586481	1006
14	rs8018381	T	A	0.87674	1006
14	rs10129557	T	C	0.87674	1006
14	rs11848129	G	A	0.302187	1006
14	rs76927709	C	T	0.028827	1006
14	rs76677434	G	A	0.027833	1006
14	rs78438059	G	T	0.0298211	1006
14	rs11850643	G	A	0.0397614	1006
14	rs73350470	G	C	0.122266	1006
14	rs73350477	T	C	0.180915	1006
14	rs8019904	A	G	0.0178926	1006
14	rs8020813	G	A	0.16998	1006
14	rs4905886	C	T	0.170974	1006
14	rs4905887	C	T	0.170974	1006
14	rs8011599	C	T	0.0178926	1006
14	rs79983810	C	T	0.177932	1006
14	rs2181228	G	A	0.172962	1006
14	rs2281682	C	T	0.824056	1006
14	rs75016974	C	T	0.154076	1006
14	rs8003129	T	A	0.826044	1006
14	rs8003178	A	C	0.982107	1006
14	rs113604146	G	A	0.0139165	1006
14	rs114425231	C	T	0.0178926	1006
14	rs11620766	G	A	0.187873	1006
14	rs116035415	G	A	0.0397614	1006
14	rs11620750	A	G	0.188867	1006
14	rs8003657	A	G	0.828032	1006
14	rs8009754	C	T	0.186879	1006
14	rs1555514	G	A	0.152087	1006
14	rs58733778	T	C	0.187873	1006
14	rs59482410	A	G	0.187873	1006
14	rs1467582	C	A	0.651093	1006
14	rs4905888	G	A	0.652087	1006
14	rs12896788	A	G	0.838966	1006
14	rs183347579	G	A	0.0328032	1006
14	rs12435062	C	T	0.651093	1006
14	rs186285733	G	A	0.0168986	1006
14	rs12232161	A	G	0.838966	1006
14	rs11160541	C	T	0.650099	1006
14	rs4905890	T	C	0.83996	1006
14	rs4905891	G	A	0.837972	1006
14	rs1077901	A	T	0.83996	1006
14	rs10144665	T	G	0.653082	1006
14	rs1957516	A	G	0.846918	1006
14	rs11623170	A	G	0.193837	1006
14	rs149900961	C	T	0.0168986	1006
14	rs7154200	G	A	0.648111	1006
14	rs8011140	G	A	0.648111	1006
14	rs151243321	C	G	0.0168986	1006
14	rs8018045	T	C	0.190855	1006
14	rs75604884	C	G	0.0178926	1006
14	rs10438231	C	T	0.83499	1006
14	rs17564013	C	T	0.154076	1006
14	rs12437274	C	A	0.154076	1006
14	rs78014881	C	T	0.0437376	1006
14	rs117120461	C	G	0.0159046	1006
14	rs9324013	G	A	0.654076	1006
14	rs9324014	G	A	0.648111	1006
14	rs75060272	A	G	0.0168986	1006
14	rs11621662	C	A	0.154076	1006
14	rs150373499	C	T	0.0168986	1006
14	rs11160542	A	G	0.153082	1006
14	rs11160543	C	T	0.153082	1006
14	rs960891	C	T	0.525845	1006
14	rs8014108	A	C	0.193837	1006
14	rs4905892	C	T	0.153082	1006
14	rs6575745	G	A	0.83996	1006
14	rs7158575	T	C	0.837972	1006
14	rs72708333	G	A	0.17495	1006
14	rs10138664	G	A	0.643141	1006
14	rs12433885	C	A	0.120278	1006
14	rs12433981	G	A	0.836978	1006
14	rs12879440	G	A	0.644135	1006
14	rs8004672	G	T	0.837972	1006
14	rs28576468	C	A	0.109344	1006
14	rs10141887	C	T	0.643141	1006
14	rs10141893	C	G	0.643141	1006
14	rs732787	A	G	0.645129	1006
14	rs911918	T	C	0.645129	1006
14	rs8011081	G	C	0.15507	1006
14	rs8015699	G	A	0.353877	1006
14	rs10148112	G	C	0.621272	1006
14	rs8016044	C	T	0.976143	1006
14	rs74869274	C	T	0.0208748	1006
14	rs140019161	G	A	0.055666	1006
14	rs71422786	C	T	0.0666004	1006
14	rs56075970	A	G	0.0198807	1006
14	rs58375254	C	G	0.0506958	1006
14	rs74621727	G	A	0.028827	1006
14	rs11625037	C	G	0.150099	1006
14	rs11844271	T	C	0.0347913	1006
14	rs35543760	T	C	0.32505	1006
14	rs2015968	T	A	0.66004	1006
14	rs1006927	C	T	0.366799	1006
14	rs113352598	A	G	0.026839	1006
14	rs8008914	C	T	0.824056	1006
14	rs1548271	A	C	0.805169	1006
14	rs1972482	T	G	0.940358	1006
14	rs148526127	C	T	0.0437376	1006
14	rs1972483	C	T	0.425447	1006
14	rs8014181	A	G	0.481113	1006
14	rs4900444	T	C	0.980119	1006
14	rs117247315	G	A	0.026839	1006
14	rs55655133	A	G	0.197813	1006
14	rs1475130	T	C	0.649105	1006
14	rs141976762	G	T	0.0159046	1006
14	rs1885595	T	G	0.980119	1006
14	rs10130992	A	C	0.492048	1006
14	rs17099012	G	A	0.44831	1006
14	rs140517442	C	T	0.0149105	1006
14	rs7150911	T	C	0.44831	1006
14	rs11622669	G	C	0.331014	1006
14	rs9324015	T	A	0.15507	1006
14	rs8022811	G	A	0.154076	1006
14	rs17099026	C	T	0.332008	1006
14	rs74083917	T	C	0.0298211	1006
14	rs12050262	A	G	0.979125	1006
14	rs143818429	C	T	0.0198807	1006
14	rs10132363	T	A	0.197813	1006
14	rs8008821	T	G	0.980119	1006
14	rs7145539	G	A	0.197813	1006
14	rs80271555	T	A	0.0298211	1006
14	rs59979979	T	C	0.114314	1006
14	rs55713131	A	T	0.0298211	1006
14	rs7147075	T	C	0.235586	1006
14	rs927464	T	A	0.984095	1006
14	rs142041893	G	T	0.0168986	1006
14	rs146701151	G	A	0.0109344	1006
14	rs144032617	G	A	0.0168986	1006
14	rs11620962	C	G	0.152087	1006
14	rs10873509	T	C	0.647117	1006
14	rs10873510	T	C	0.647117	1006
14	rs75307345	A	G	0.152087	1006
14	rs11621965	C	G	0.152087	1006
14	rs8010280	C	T	0.649105	1006
14	rs11160545	T	C	0.651093	1006
14	rs61985997	C	T	0.0238569	1006
14	rs118151659	T	C	0.0536779	1006
14	rs10135882	C	G	0.485089	1006
14	rs117757296	G	A	0.028827	1006
14	rs11160546	C	T	0.647117	1006
```
