## Supplementary material for "Characterization of shared and ancestry-specific signals driving complex traits using multi-ancestry fine-mapping": s1_ref.bim

```
14	rs80287648	0	99233533	G	A
14	rs1955898	0	99233952	C	A
14	rs117744917	0	99234190	A	C
14	rs61981327	0	99234266	T	C
14	rs61981328	0	99234946	T	C
14	rs35013591	0	99235135	T	G
14	rs17533457	0	99236033	T	C
14	rs79946827	0	99237030	G	A
14	rs73398796	0	99237038	G	A
14	rs7146951	0	99237348	A	G
14	rs57895579	0	99237415	G	T
14	rs79869465	0	99237643	G	A
14	rs78427840	0	99237659	T	A
14	rs75613904	0	99237660	C	T
14	rs11627868	0	99238743	A	G
14	rs11627987	0	99238778	G	A
14	rs7154209	0	99238899	A	G
14	rs1955899	0	99239122	C	G
14	rs1955900	0	99239194	G	A
14	rs12897121	0	99239281	T	C
14	rs4905762	0	99239283	A	G
14	rs76331750	0	99239707	G	A
14	rs11623713	0	99240316	G	A
14	rs77255543	0	99240740	G	A
14	rs7140390	0	99241224	T	G
14	rs72712154	0	99241318	G	A
14	rs8004419	0	99241913	T	A
14	rs17612133	0	99242799	G	A
14	rs2057202	0	99243254	C	T
14	rs34517808	0	99243715	T	C
14	rs28715054	0	99243762	A	T
14	rs142921637	0	99246048	G	A
14	rs61981331	0	99248043	G	A
14	rs75332144	0	99248306	A	C
14	rs61981349	0	99248916	T	C
14	rs79231080	0	99248996	C	A
14	rs75357972	0	99249020	C	T
14	rs7145611	0	99249036	T	C
14	rs74402410	0	99249175	A	G
14	rs11621825	0	99249190	T	C
14	rs76532736	0	99249338	T	C
14	rs2144447	0	99249424	T	A
14	rs2144448	0	99249445	C	T
14	rs35775276	0	99249696	G	A
14	rs61981350	0	99249978	A	G
14	rs77002645	0	99250240	T	A
14	rs61981351	0	99250593	A	T
14	rs58437623	0	99251517	G	A
14	rs71418606	0	99251540	G	A
14	rs8010003	0	99251670	G	A
14	rs60238759	0	99251746	A	G
14	rs8014257	0	99252003	C	T
14	rs61981352	0	99252005	C	T
14	rs79944940	0	99252357	A	C
14	rs149790469	0	99253298	C	T
14	rs12895196	0	99253320	A	G
14	rs12434180	0	99253947	C	T
14	rs2295694	0	99254447	A	G
14	rs1159799	0	99254712	A	C
14	rs141162893	0	99254953	C	T
14	rs61981353	0	99255485	A	T
14	rs8012408	0	99255542	G	A
14	rs8012409	0	99255543	G	A
14	rs4569191	0	99255656	G	C
14	rs2207737	0	99255949	A	T
14	rs2207738	0	99255977	T	G
14	rs2224093	0	99256075	T	C
14	rs2224094	0	99256089	G	A
14	rs11628178	0	99256218	G	C
14	rs75339531	0	99256224	G	A
14	rs1997984	0	99256374	T	G
14	rs11628157	0	99256406	A	G
14	rs11624154	0	99256618	T	C
14	rs1997985	0	99256833	A	G
14	rs12893591	0	99256899	G	A
14	rs12897832	0	99257071	G	T
14	rs11625244	0	99257137	T	C
14	rs4905764	0	99257210	G	A
14	rs11629367	0	99257261	A	G
14	rs12898112	0	99257404	C	G
14	rs61981355	0	99257470	G	A
14	rs10141428	0	99257490	T	C
14	rs7161681	0	99257493	A	G
14	rs17097800	0	99257740	C	T
14	rs8004974	0	99257911	T	C
14	rs1950462	0	99258056	A	C
14	rs6575690	0	99258098	G	T
14	rs8009702	0	99258239	T	C
14	rs61981356	0	99258291	C	T
14	rs2236049	0	99258426	C	A
14	rs2236050	0	99258462	C	T
14	rs8010222	0	99258504	T	C
14	rs61981357	0	99258554	G	T
14	rs1955902	0	99258714	G	C
14	rs2236051	0	99259187	T	C
14	rs1950463	0	99259368	C	T
14	rs1950464	0	99259461	C	A
14	rs17097803	0	99259758	C	A
14	rs1950465	0	99259807	C	A
14	rs7147469	0	99260182	G	A
14	rs7147481	0	99260192	G	T
14	rs7148805	0	99260379	T	C
14	rs79566382	0	99260686	A	G
14	rs12885596	0	99260921	A	T
14	rs12891230	0	99260965	T	C
14	rs11627674	0	99261024	A	G
14	rs11623562	0	99261071	T	C
14	rs61981359	0	99261235	T	C
14	rs2104078	0	99261312	C	T
14	rs2104079	0	99261317	C	T
14	rs142983586	0	99261321	C	G
14	rs8016471	0	99261636	G	C
14	rs8016362	0	99261790	A	T
14	rs17097805	0	99262153	G	A
14	rs8021100	0	99262244	C	A
14	rs78776744	0	99262317	T	A
14	rs12896400	0	99262507	A	G
14	rs28620060	0	99262563	C	T
14	rs28713682	0	99262590	A	G
14	rs61982860	0	99262738	A	T
14	rs34546374	0	99262744	G	T
14	rs35333695	0	99262911	C	T
14	rs67457077	0	99263218	T	C
14	rs73405539	0	99263282	T	C
14	rs61982862	0	99263390	A	C
14	rs66891503	0	99263404	T	G
14	rs61979260	0	99263448	T	C
14	rs75045877	0	99263461	C	T
14	rs17613163	0	99263542	A	G
14	rs12883739	0	99263841	T	G
14	rs6575691	0	99263918	G	A
14	rs1950468	0	99263957	G	A
14	rs1015225	0	99264073	C	T
14	rs7149860	0	99264257	A	G
14	rs7150005	0	99264259	A	G
14	rs1015226	0	99264716	T	C
14	rs74918617	0	99264791	G	A
14	rs1547047	0	99265279	A	G
14	rs113975130	0	99265526	G	A
14	rs8019120	0	99265781	C	T
14	rs77014619	0	99265886	A	G
14	rs61979261	0	99265912	G	A
14	rs11628856	0	99265942	T	C
14	rs7140350	0	99266087	A	G
14	rs17613331	0	99266231	T	C
14	rs8003680	0	99266309	C	T
14	rs17613387	0	99266581	G	A
14	rs6575692	0	99266926	A	T
14	rs17613421	0	99267124	G	T
14	rs7148011	0	99267184	T	C
14	rs2224425	0	99267192	A	T
14	rs78662581	0	99267251	T	C
14	rs12432628	0	99267560	T	C
14	rs74082803	0	99267660	C	T
14	rs61979262	0	99267961	C	T
14	rs28635666	0	99268049	C	G
14	rs17097819	0	99268256	C	G
14	rs11627717	0	99268285	C	T
14	rs10136851	0	99268385	T	C
14	rs10147661	0	99268458	C	T
14	rs76342065	0	99268670	T	C
14	rs61979273	0	99268884	T	C
14	rs17613673	0	99268957	C	T
14	rs76102338	0	99269554	C	T
14	rs74082804	0	99269769	G	A
14	rs17541543	0	99269773	G	A
14	rs61979274	0	99269836	G	T
14	rs61979275	0	99270098	T	G
14	rs61979276	0	99270397	G	A
14	rs75074109	0	99270587	G	A
14	rs58088893	0	99270706	A	C
14	rs34597068	0	99270714	C	A
14	rs79525386	0	99271029	G	T
14	rs2400460	0	99271138	G	A
14	rs117268616	0	99271210	G	A
14	rs58424906	0	99271290	T	C
14	rs59438155	0	99271299	C	G
14	rs113712013	0	99271568	C	T
14	rs11160482	0	99271714	G	A
14	rs1012897	0	99271757	C	T
14	rs112512114	0	99271860	C	A
14	rs11625111	0	99271863	C	T
14	rs12161889	0	99271924	G	A
14	rs2400461	0	99272231	C	T
14	rs11160483	0	99273239	C	T
14	rs12100711	0	99273697	T	A
14	rs76230865	0	99273744	G	A
14	rs11160484	0	99275235	G	C
14	rs79313037	0	99275386	G	A
14	rs11621191	0	99275683	G	A
14	rs66884995	0	99275702	G	T
14	rs9323998	0	99276095	G	C
14	rs9323999	0	99276266	C	A
14	rs9324000	0	99276400	A	G
14	rs9324001	0	99276470	C	G
14	rs7148549	0	99276718	A	G
14	rs58150022	0	99276892	T	C
14	rs117354710	0	99276905	C	T
14	rs56875652	0	99277123	T	A
14	rs74082807	0	99278588	A	G
14	rs116911994	0	99278602	G	A
14	rs191914324	0	99278864	C	T
14	rs140899621	0	99278865	G	A
14	rs148994199	0	99278934	T	C
14	rs112871501	0	99278991	A	G
14	rs113858590	0	99279035	G	A
14	rs74082808	0	99279293	C	T
14	rs112657611	0	99280246	G	C
14	rs10484060	0	99280484	C	A
14	rs11624625	0	99281205	G	A
14	rs150053823	0	99281304	C	T
14	rs1997986	0	99281909	G	A
14	rs112036211	0	99282326	G	A
14	rs61588440	0	99282328	A	G
14	rs73405577	0	99282683	T	A
14	rs17097828	0	99282718	T	C
14	rs11621783	0	99282732	T	C
14	rs737514	0	99283290	C	T
14	rs113309088	0	99283523	G	A
14	rs8019809	0	99284749	T	G
14	rs8018665	0	99284770	A	C
14	rs911365	0	99285174	T	C
14	rs73405581	0	99285618	T	C
14	rs74082819	0	99285735	C	T
14	rs75186231	0	99285736	G	A
14	rs1955903	0	99285869	C	A
14	rs60676545	0	99286345	C	G
14	rs7147127	0	99286700	A	G
14	rs1997987	0	99286827	C	T
14	rs1950470	0	99287142	A	G
14	rs187897041	0	99287145	G	A
14	rs56086459	0	99287241	G	A
14	rs74845400	0	99287684	C	G
14	rs17542304	0	99287705	G	A
14	rs730036	0	99287766	G	A
14	rs149613802	0	99287845	C	T
14	rs8019869	0	99287994	A	C
14	rs12437176	0	99288244	T	C
14	rs77555832	0	99288550	C	G
14	rs115224200	0	99288808	C	T
14	rs60326091	0	99289028	T	G
14	rs117084735	0	99289369	C	T
14	rs7143826	0	99289412	G	C
14	rs57977207	0	99289427	G	T
14	rs7143515	0	99289460	A	G
14	rs6575693	0	99289756	G	A
14	rs118159720	0	99290737	C	G
14	rs140267200	0	99291333	C	T
14	rs17095078	0	99291334	A	G
14	rs115558015	0	99291498	A	G
14	rs17097865	0	99291527	G	A
14	rs11621797	0	99291748	G	T
14	rs138940529	0	99291807	G	A
14	rs11627408	0	99291979	T	C
14	rs185734914	0	99292112	C	T
14	rs117509870	0	99292236	C	G
14	rs34032936	0	99292239	C	A
14	rs34445270	0	99292284	G	A
14	rs7153087	0	99292789	T	A
14	rs7157789	0	99293017	T	C
14	rs11624192	0	99293285	G	A
14	rs7157395	0	99293503	C	T
14	rs6575695	0	99293697	G	A
14	rs6575696	0	99294070	A	C
14	rs17097873	0	99294232	C	T
14	rs17097874	0	99294498	G	A
14	rs7148667	0	99295898	C	T
14	rs7152969	0	99295966	A	G
14	rs112854042	0	99296443	G	A
14	rs150276010	0	99296505	G	A
14	rs34296622	0	99296659	T	G
14	rs74080413	0	99296789	T	C
14	rs73425377	0	99296875	G	C
14	rs151229720	0	99297217	T	C
14	rs11621546	0	99298306	G	A
14	rs74080414	0	99299515	C	A
14	rs79006103	0	99299614	G	A
14	rs61979278	0	99299724	T	C
14	rs78103193	0	99300726	A	C
14	rs115106744	0	99301884	C	T
14	rs117893282	0	99301951	G	A
14	rs116669326	0	99302130	C	T
14	rs114664436	0	99302179	C	A
14	rs11621003	0	99302997	C	T
14	rs112719078	0	99303106	G	A
14	rs11621215	0	99303381	G	A
14	rs77286967	0	99303568	C	A
14	rs8007334	0	99303755	T	C
14	rs79735023	0	99303895	A	G
14	rs72698642	0	99304162	C	T
14	rs12432655	0	99304327	G	A
14	rs2104077	0	99304456	T	C
14	rs755630	0	99305363	C	T
14	rs7155154	0	99305525	C	A
14	rs7160410	0	99306041	C	T
14	rs74080420	0	99306267	A	C
14	rs17542671	0	99307384	G	A
14	rs12586985	0	99307761	T	G
14	rs76232953	0	99308196	C	T
14	rs78168555	0	99308498	C	T
14	rs74641619	0	99308733	G	A
14	rs12436127	0	99308874	A	C
14	rs113702732	0	99309279	C	G
14	rs1966186	0	99309337	T	C
14	rs12436873	0	99309379	C	A
14	rs12890466	0	99310359	G	C
14	rs11309630	0	99310487	G	A
14	rs11624556	0	99311292	C	G
14	rs17097894	0	99311392	C	T
14	rs17097897	0	99311470	G	A
14	rs17097899	0	99311730	T	C
14	rs17097900	0	99312169	C	G
14	rs144483170	0	99312631	G	A
14	rs8006897	0	99312649	C	T
14	rs1885104	0	99313250	T	C
14	rs74324981	0	99313281	C	T
14	rs74080421	0	99313619	A	G
14	rs74080422	0	99313652	G	A
14	rs55688760	0	99314176	A	G
14	rs78421089	0	99314966	A	G
14	rs7141259	0	99315146	T	C
14	rs76598406	0	99315480	C	T
14	rs73427303	0	99316237	C	T
14	rs73427304	0	99316292	A	C
14	rs73427305	0	99316303	C	T
14	rs8014301	0	99317080	A	G
14	rs8014609	0	99317178	C	T
14	rs75002479	0	99317303	C	T
14	rs8016078	0	99317399	T	C
14	rs1555409	0	99317541	G	A
14	rs2895723	0	99317704	A	T
14	rs60342123	0	99317729	G	A
14	rs4992917	0	99317890	G	A
14	rs4992918	0	99317959	A	G
14	rs911367	0	99318005	T	C
14	rs17097912	0	99318132	C	T
14	rs76242124	0	99318449	C	A
14	rs12588338	0	99318919	C	T
14	rs12588389	0	99318933	G	T
14	rs11160485	0	99319155	G	A
14	rs11160486	0	99319167	G	A
14	rs11160487	0	99319225	G	A
14	rs10131530	0	99319453	T	C
14	rs34416457	0	99319458	T	C
14	rs12432081	0	99319572	T	C
14	rs74080438	0	99319842	G	A
14	rs17097920	0	99319953	G	C
14	rs74080440	0	99320236	C	G
14	rs79460978	0	99320470	A	G
14	rs8022583	0	99320776	C	A
14	rs8003549	0	99320818	T	C
14	rs8006647	0	99320973	A	C
14	rs1998228	0	99321123	A	G
14	rs74080442	0	99321871	T	A
14	rs10484061	0	99322540	G	A
14	rs140867739	0	99323639	G	C
14	rs1033739	0	99324205	T	G
14	rs11625503	0	99324459	G	A
14	rs874654	0	99324706	T	C
14	rs17615121	0	99325319	G	A
14	rs12101039	0	99325601	G	C
14	rs12101031	0	99325619	C	A
14	rs7148639	0	99325843	G	A
14	rs77662973	0	99326826	G	A
14	rs911368	0	99326916	C	T
14	rs17097944	0	99327840	G	T
14	rs74890538	0	99328034	C	T
14	rs10484062	0	99328460	A	C
14	rs61981289	0	99329680	C	T
14	rs78420889	0	99329762	C	G
14	rs1022704	0	99329868	G	A
14	rs148101224	0	99330105	C	T
14	rs11626177	0	99330241	C	T
14	rs12883387	0	99330304	G	A
14	rs11626447	0	99330875	C	T
14	rs7151488	0	99331035	G	C
14	rs74080447	0	99331270	G	A
14	rs139107353	0	99331385	C	A
14	rs74080448	0	99331472	C	T
14	rs61981290	0	99331856	C	T
14	rs74080449	0	99332271	G	A
14	rs114779956	0	99332632	T	G
14	rs117067478	0	99333170	G	C
14	rs7148369	0	99334134	G	A
14	rs35993089	0	99335156	C	A
14	rs35889365	0	99335217	G	A
14	rs72698663	0	99335254	G	A
14	rs12433577	0	99335746	C	T
14	rs11624858	0	99336008	G	A
14	rs11629440	0	99336099	T	G
14	rs34911513	0	99336253	T	C
14	rs7160776	0	99336324	C	T
14	rs7161395	0	99336460	G	C
14	rs117270444	0	99336503	G	A
14	rs4905766	0	99336734	T	C
14	rs4905767	0	99336863	C	T
14	rs4905768	0	99337019	C	T
14	rs4905769	0	99337087	T	C
14	rs7144802	0	99337159	A	G
14	rs12882725	0	99337308	C	T
14	rs7151574	0	99338302	G	T
14	rs1956885	0	99339897	T	C
14	rs143889834	0	99340301	A	G
14	rs34050219	0	99341570	G	A
14	rs4900418	0	99341753	C	G
14	rs4905770	0	99341840	C	T
14	rs35373625	0	99342285	A	C
14	rs78048677	0	99342605	T	A
14	rs117612583	0	99342900	G	A
14	rs189495973	0	99343350	T	G
14	rs11628103	0	99344041	C	T
14	rs1956887	0	99345175	T	C
14	rs61981293	0	99345418	G	A
14	rs12878174	0	99345456	C	T
14	rs139528880	0	99346071	G	A
14	rs184701574	0	99347396	A	G
14	rs116929321	0	99347445	C	T
14	rs11847550	0	99348351	C	T
14	rs76385300	0	99348620	T	C
14	rs8022060	0	99348662	T	C
14	rs8021463	0	99348873	G	T
14	rs74823875	0	99349275	G	A
14	rs61981294	0	99349444	C	A
14	rs75691174	0	99349455	C	T
14	rs6575699	0	99349580	C	T
14	rs6575700	0	99349617	G	A
14	rs144252265	0	99350187	T	G
14	rs4526962	0	99350702	T	C
14	rs143503806	0	99351450	G	T
14	rs7149774	0	99352039	A	G
14	rs147200893	0	99352535	C	T
14	rs2400463	0	99352576	T	C
14	rs11622976	0	99352777	A	G
14	rs11623043	0	99352907	C	T
14	rs2145548	0	99352961	A	T
14	rs1475025	0	99353061	A	T
14	rs11847212	0	99353321	C	G
14	rs4900419	0	99353604	G	A
14	rs148364304	0	99354190	G	A
14	rs78040811	0	99355116	G	C
14	rs77387507	0	99355330	C	T
14	rs146682712	0	99356209	C	T
14	rs58328786	0	99356336	G	A
14	rs4905771	0	99357048	G	A
14	rs76037475	0	99357287	A	G
14	rs12323921	0	99357483	C	G
14	rs74080468	0	99357501	C	A
14	rs1467542	0	99359631	T	C
14	rs10873496	0	99359720	A	G
14	rs6575702	0	99360706	A	G
14	rs71418615	0	99361904	C	T
14	rs764028	0	99362576	C	T
14	rs764029	0	99362582	A	G
14	rs34432677	0	99362707	A	G
14	rs55770721	0	99362810	G	T
14	rs764027	0	99362990	A	G
14	rs10142512	0	99363346	T	C
14	rs4509936	0	99363382	G	A
14	rs2400464	0	99363644	A	C
14	rs4616230	0	99363855	G	T
14	rs1998227	0	99364387	G	A
14	rs11160490	0	99364436	G	A
14	rs7154344	0	99365099	G	A
14	rs55854928	0	99365318	A	G
14	rs76223629	0	99365537	G	A
14	rs7155289	0	99365620	G	C
14	rs35023911	0	99365912	C	T
14	rs17615874	0	99365964	G	A
14	rs10873497	0	99365999	T	C
14	rs10139755	0	99366011	C	T
14	rs10139867	0	99366114	C	A
14	rs10139957	0	99366197	C	G
14	rs8022678	0	99366690	A	G
14	rs1951122	0	99367685	A	C
14	rs78384327	0	99367715	C	T
14	rs1956883	0	99367860	C	T
14	rs1956884	0	99367881	T	C
14	rs75330337	0	99368429	C	T
14	rs8014999	0	99368471	T	C
14	rs8014050	0	99368701	A	G
14	rs8014362	0	99368813	C	T
14	rs10146892	0	99368820	A	G
14	rs10149684	0	99368995	G	A
14	rs11851456	0	99369311	G	T
14	rs8014626	0	99369959	G	C
14	rs76942208	0	99370366	C	A
14	rs61514445	0	99370550	T	C
14	rs12433299	0	99370838	C	A
14	rs71418616	0	99371082	C	T
14	rs76767862	0	99371106	T	C
14	rs10138900	0	99371210	A	G
14	rs10151294	0	99371290	T	C
14	rs17627000	0	99371463	G	A
14	rs149481082	0	99372268	T	C
14	rs4905772	0	99372389	G	A
14	rs4900420	0	99372404	G	C
14	rs4900421	0	99372413	C	T
14	rs8006311	0	99372471	C	T
14	rs17098007	0	99372519	A	G
14	rs80321593	0	99373339	C	T
14	rs7151130	0	99373567	T	C
14	rs4900422	0	99373620	G	A
14	rs57201281	0	99373710	T	A
14	rs2038501	0	99373866	A	G
14	rs76519547	0	99373915	C	A
14	rs17544320	0	99374014	G	A
14	rs8018511	0	99374195	T	C
14	rs145013270	0	99374266	A	G
14	rs200356	0	99374354	T	C
14	rs4905773	0	99374512	G	A
14	rs200354	0	99375321	G	T
14	rs200353	0	99375343	A	G
14	rs192779625	0	99375508	G	C
14	rs1492308	0	99375569	A	G
14	rs1492309	0	99375592	G	A
14	rs7140559	0	99375698	A	C
14	rs7145274	0	99375987	A	G
14	rs1565615	0	99376118	G	A
14	rs1565616	0	99376229	C	T
14	rs1565617	0	99376353	A	G
14	rs1565618	0	99376383	G	A
14	rs200352	0	99377084	G	T
14	rs1472144	0	99377144	T	C
14	rs200351	0	99377295	G	T
14	rs11850690	0	99377351	T	C
14	rs11851709	0	99377959	T	C
14	rs74746069	0	99377986	C	T
14	rs200349	0	99378300	T	C
14	rs78908435	0	99378442	C	T
14	rs1873662	0	99378765	C	A
14	rs1885103	0	99378979	C	G
14	rs7143696	0	99379068	T	C
14	rs10134835	0	99380086	C	T
14	rs4905774	0	99380457	G	A
14	rs200348	0	99380544	A	G
14	rs35872804	0	99381581	C	A
14	rs140306788	0	99381795	C	A
14	rs35227586	0	99382367	C	A
14	rs200344	0	99382560	A	G
14	rs4905775	0	99382696	C	T
14	rs12435579	0	99383325	G	A
14	rs17627407	0	99383505	G	A
14	rs200343	0	99383561	A	G
14	rs60763756	0	99383646	C	G
14	rs144047181	0	99384763	T	A
14	rs71418617	0	99384947	G	A
14	rs10140293	0	99385061	T	C
14	rs10151172	0	99385156	C	T
14	rs72698689	0	99385277	G	A
14	rs200339	0	99385558	A	G
14	rs11625159	0	99385607	T	G
14	rs200338	0	99385763	T	C
14	rs200337	0	99385922	G	A
14	rs200336	0	99386110	A	T
14	rs12435447	0	99386865	T	C
14	rs200335	0	99386877	T	G
14	rs10484063	0	99387017	G	T
14	rs28368927	0	99387036	A	G
14	rs200334	0	99387261	A	G
14	rs200333	0	99387291	G	A
14	rs116933443	0	99387340	C	T
14	rs200332	0	99387505	A	G
14	rs200331	0	99387545	A	G
14	rs200330	0	99387835	T	C
14	rs200329	0	99387880	T	A
14	rs9652400	0	99387992	G	T
14	rs200328	0	99388379	T	C
14	rs1492305	0	99388747	T	C
14	rs200327	0	99389230	A	T
14	rs200326	0	99389314	A	G
14	rs147663087	0	99389492	C	T
14	rs71418618	0	99389581	C	T
14	rs10484064	0	99390198	C	T
14	rs200325	0	99390273	T	C
14	rs10150536	0	99390300	G	T
14	rs200324	0	99390803	T	G
14	rs17545164	0	99390817	G	A
14	rs200323	0	99390889	G	A
14	rs200322	0	99391237	A	T
14	rs200321	0	99391245	G	A
14	rs200320	0	99391441	A	G
14	rs200319	0	99391464	C	T
14	rs116954465	0	99391782	C	T
14	rs77129308	0	99392132	C	T
14	rs57774443	0	99392241	G	A
14	rs200318	0	99392468	C	G
14	rs4900423	0	99393318	T	G
14	rs200317	0	99393342	C	G
14	rs200316	0	99393807	G	A
14	rs200315	0	99393825	A	C
14	rs200314	0	99393994	G	T
14	rs200313	0	99394023	G	A
14	rs57057273	0	99394235	T	C
14	rs4905779	0	99394437	T	A
14	rs7151445	0	99396252	A	C
14	rs7153222	0	99396376	T	C
14	rs17098043	0	99396876	T	A
14	rs17098044	0	99396917	T	G
14	rs17545317	0	99397737	T	C
14	rs10130070	0	99397996	C	T
14	rs17098046	0	99398770	C	T
14	rs117600325	0	99399925	G	A
14	rs60020450	0	99399992	C	A
14	rs77095136	0	99400643	C	T
14	rs200307	0	99401353	A	G
14	rs200305	0	99401800	T	C
14	rs200303	0	99402433	G	T
14	rs118014920	0	99402825	A	G
14	rs114473306	0	99403173	G	T
14	rs200300	0	99403620	C	T
14	rs77389429	0	99403914	G	A
14	rs200297	0	99404825	A	G
14	rs76794006	0	99404947	A	G
14	rs74476544	0	99405119	G	A
14	rs34938424	0	99405874	G	A
14	rs17098057	0	99406027	G	C
14	rs17098059	0	99406138	G	A
14	rs78830377	0	99408361	C	G
14	rs17098066	0	99409247	G	T
14	rs76648601	0	99409535	C	T
14	rs148122749	0	99410920	G	C
14	rs75663227	0	99411281	A	G
14	rs1388773	0	99411497	G	A
14	rs1022705	0	99411801	C	T
14	rs117495102	0	99412393	C	T
14	rs200292	0	99412735	T	C
14	rs17545631	0	99413011	G	A
14	rs200290	0	99413541	T	C
14	rs807339	0	99413672	C	G
14	rs809896	0	99414973	T	C
14	rs17098076	0	99415146	A	G
14	rs17098079	0	99415877	A	G
14	rs17098081	0	99415927	G	A
14	rs117523094	0	99418231	C	A
14	rs144027718	0	99419973	G	A
14	rs17098088	0	99420013	A	G
14	rs17098090	0	99421061	C	T
14	rs807354	0	99421246	C	G
14	rs807353	0	99421281	C	T
14	rs12880967	0	99421510	G	A
14	rs11621256	0	99421630	C	T
14	rs807352	0	99421704	A	G
14	rs61981332	0	99421716	C	T
14	rs807351	0	99421725	G	A
14	rs72700703	0	99422030	A	C
14	rs17545984	0	99422369	T	C
14	rs66823378	0	99422509	T	C
14	rs7160540	0	99424052	C	T
14	rs807350	0	99424074	G	A
14	rs117143783	0	99424075	G	A
14	rs12897647	0	99424485	A	G
14	rs12898164	0	99424509	G	A
14	rs807349	0	99424826	C	T
14	rs76469607	0	99424856	G	A
14	rs78868151	0	99425614	C	T
14	rs79393146	0	99425752	A	T
14	rs4905782	0	99426314	A	G
14	rs12895874	0	99427443	T	C
14	rs78624274	0	99427453	C	T
14	rs7143360	0	99428216	T	G
14	rs7142248	0	99428332	C	T
14	rs78593379	0	99428458	T	C
14	rs7142912	0	99428522	G	A
14	rs77914446	0	99428603	G	A
14	rs7143182	0	99428834	C	T
14	rs12432596	0	99429336	G	A
14	rs150475494	0	99430387	C	G
14	rs80076878	0	99430952	G	A
14	rs79847551	0	99431128	C	T
14	rs76790017	0	99431434	C	T
14	rs4905783	0	99432150	C	T
14	rs807345	0	99432681	T	C
14	rs75177018	0	99432775	A	G
14	rs7140994	0	99433568	C	T
14	rs807343	0	99433958	G	A
14	rs78503776	0	99434010	C	A
14	rs74447025	0	99434106	A	G
14	rs2094718	0	99434288	A	C
14	rs73417956	0	99434480	G	A
14	rs115099699	0	99434483	T	C
14	rs1257693	0	99434786	A	T
14	rs72700706	0	99435121	G	A
14	rs111774087	0	99435144	T	G
14	rs117811282	0	99435167	C	A
14	rs192022600	0	99435539	G	A
14	rs139774524	0	99435866	G	T
14	rs72700707	0	99436167	G	T
14	rs151179736	0	99437064	G	C
14	rs957422	0	99437939	A	C
14	rs957421	0	99438247	C	T
14	rs28624742	0	99439000	C	T
14	rs1257620	0	99439543	A	G
14	rs4905786	0	99439648	G	A
14	rs2131192	0	99439711	C	T
14	rs1257619	0	99439834	A	T
14	rs79312469	0	99439996	T	C
14	rs1257618	0	99440874	G	A
14	rs1257617	0	99441205	T	C
14	rs61981335	0	99441296	G	A
14	rs116851137	0	99441831	G	A
14	rs1257616	0	99441882	A	G
14	rs78458702	0	99442044	G	A
14	rs2172295	0	99442960	T	A
14	rs2149901	0	99443108	A	T
14	rs2149902	0	99443109	A	T
14	rs12432597	0	99443163	T	C
14	rs2400466	0	99443284	A	C
14	rs79187780	0	99443526	G	T
14	rs1257615	0	99443941	T	C
14	rs72700710	0	99443954	C	T
14	rs72631662	0	99444145	A	T
14	rs72700712	0	99444266	A	G
14	rs74526645	0	99444782	C	A
14	rs79961517	0	99444848	A	G
14	rs74594629	0	99445058	C	G
14	rs115625730	0	99445093	T	C
14	rs11852079	0	99445898	C	G
14	rs140048707	0	99446042	C	T
14	rs112948733	0	99446099	G	A
14	rs10131321	0	99446103	G	A
14	rs8007037	0	99446368	A	G
14	rs72700713	0	99446401	G	A
14	rs1602625	0	99447034	T	G
14	rs149824175	0	99447112	C	G
14	rs1257614	0	99447187	A	G
14	rs117350351	0	99447688	A	C
14	rs58279981	0	99447800	G	A
14	rs117686950	0	99447931	G	C
14	rs1257613	0	99448000	G	T
14	rs17546515	0	99448464	T	A
14	rs10484065	0	99448768	T	G
14	rs17546564	0	99448922	G	C
14	rs10484066	0	99449395	A	C
14	rs1257612	0	99449411	A	G
14	rs72700715	0	99449995	G	A
14	rs72700717	0	99450114	A	T
14	rs72700718	0	99450267	G	A
14	rs61981339	0	99450283	T	C
14	rs61981340	0	99450325	C	G
14	rs72700719	0	99450356	T	G
14	rs61981341	0	99450411	T	G
14	rs61981342	0	99450417	T	C
14	rs72700720	0	99450546	T	C
14	rs8020164	0	99450635	A	G
14	rs72700721	0	99450767	G	C
14	rs61981343	0	99450810	C	T
14	rs7494445	0	99450916	A	G
14	rs12100480	0	99450986	C	T
14	rs67465138	0	99451005	T	C
14	rs11160491	0	99451058	T	C
14	rs147669151	0	99451281	G	A
14	rs11160492	0	99451339	G	A
14	rs1257611	0	99452321	T	C
14	rs1257609	0	99452699	C	T
14	rs1268702	0	99453035	T	A
14	rs55912477	0	99453556	C	T
14	rs1257606	0	99454416	C	A
14	rs146716889	0	99455970	A	G
14	rs10220662	0	99457391	A	G
14	rs10220484	0	99457631	T	C
14	rs114405301	0	99457751	A	G
14	rs1257604	0	99458131	T	C
14	rs1257601	0	99458545	A	G
14	rs6575706	0	99459237	G	C
14	rs115170206	0	99459545	G	A
14	rs61340848	0	99459590	C	T
14	rs148993313	0	99459753	G	A
14	rs2131191	0	99459773	C	T
14	rs1272741	0	99460216	A	G
14	rs2638819	0	99460274	A	G
14	rs7145492	0	99460680	T	C
14	rs4905790	0	99461622	C	G
14	rs1257594	0	99461634	C	A
14	rs117306094	0	99461701	C	T
14	rs7150733	0	99461932	C	A
14	rs79181155	0	99462098	T	C
14	rs1257593	0	99462121	C	T
14	rs11851049	0	99462127	C	A
14	rs1257592	0	99462158	G	A
14	rs2638816	0	99462446	T	C
14	rs2988109	0	99462452	T	C
14	rs1270142	0	99463057	T	C
14	rs17098122	0	99463243	T	C
14	rs17629110	0	99463784	A	G
14	rs1257591	0	99463834	C	G
14	rs17629170	0	99464026	C	T
14	rs2988110	0	99464606	T	G
14	rs1262316	0	99464782	G	A
14	rs61979267	0	99465045	C	T
14	rs17098130	0	99465484	C	T
14	rs59894583	0	99465622	G	A
14	rs59275675	0	99465708	G	A
14	rs59703117	0	99465722	G	A
14	rs17098136	0	99465866	C	T
14	rs1257590	0	99466133	T	C
14	rs72700724	0	99466170	G	T
14	rs17098142	0	99466362	T	G
14	rs11160493	0	99466445	T	C
14	rs1257621	0	99466821	G	A
14	rs1257622	0	99466906	T	C
14	rs17629301	0	99467035	A	G
14	rs2131193	0	99467441	T	G
14	rs1571546	0	99467443	T	C
14	rs78006925	0	99467581	C	A
14	rs17098146	0	99467622	A	G
14	rs149220838	0	99467643	G	A
14	rs2772509	0	99467677	T	C
14	rs71418622	0	99467759	G	A
14	rs1257623	0	99467884	G	A
14	rs902810	0	99467933	G	A
14	rs902811	0	99467956	T	C
14	rs17098151	0	99468144	A	G
14	rs1888093	0	99468212	T	C
14	rs2400517	0	99468235	T	C
14	rs72700726	0	99468477	T	C
14	rs4145678	0	99468662	T	G
14	rs1257625	0	99468968	G	T
14	rs1257626	0	99469083	C	T
14	rs17098157	0	99469209	T	C
14	rs1257627	0	99469213	A	G
14	rs17098159	0	99469248	T	C
14	rs117538408	0	99469484	G	T
14	rs1257628	0	99470256	T	C
14	rs7150980	0	99470354	G	T
14	rs74364290	0	99470878	A	G
14	rs35590463	0	99470952	C	T
14	rs1257629	0	99471042	A	G
14	rs1257630	0	99471115	A	G
14	rs113280630	0	99471201	T	C
14	rs4403989	0	99471225	G	C
14	rs75063431	0	99471244	A	G
14	rs115453792	0	99471322	G	A
14	rs61598249	0	99471324	G	A
14	rs2210066	0	99471361	T	G
14	rs2210067	0	99471362	T	G
14	rs141068270	0	99471470	A	C
14	rs145102602	0	99471485	G	C
14	rs146888120	0	99471536	C	T
14	rs112753340	0	99471590	G	A
14	rs115174342	0	99471775	T	G
14	rs17098164	0	99471919	G	A
14	rs1257631	0	99472096	A	C
14	rs17547382	0	99472190	A	T
14	rs1546088	0	99472312	G	T
14	rs1269099	0	99472718	T	C
14	rs17098167	0	99472764	G	T
14	rs4905792	0	99472805	T	C
14	rs2638833	0	99472932	A	G
14	rs1257633	0	99472989	T	C
14	rs11626572	0	99473158	G	T
14	rs17098177	0	99473585	A	T
14	rs1257634	0	99474098	A	G
14	rs1565611	0	99474165	A	G
14	rs1257635	0	99474228	A	G
14	rs116778404	0	99474433	C	T
14	rs1873660	0	99474492	C	T
14	rs35036331	0	99474723	G	C
14	rs114260295	0	99474734	C	T
14	rs17098178	0	99474938	T	C
14	rs12437171	0	99475287	G	A
14	rs17098179	0	99475374	T	C
14	rs1262319	0	99475583	C	T
14	rs2014829	0	99475868	T	C
14	rs716957	0	99476306	T	C
14	rs718654	0	99476343	A	G
14	rs17098186	0	99476373	T	C
14	rs11849353	0	99476939	T	C
14	rs113310976	0	99477434	A	G
14	rs36061503	0	99477583	A	G
14	rs17098188	0	99477752	C	T
14	rs2015350	0	99477874	G	T
14	rs944122	0	99478030	C	G
14	rs1257636	0	99478187	A	G
14	rs1492307	0	99478363	C	A
14	rs78779524	0	99478434	C	T
14	rs1270550	0	99478507	G	A
14	rs17098195	0	99478562	T	G
14	rs1267254	0	99478616	G	A
14	rs1268703	0	99479119	T	C
14	rs1257637	0	99479209	A	G
14	rs60999362	0	99479381	C	T
14	rs77808563	0	99479599	T	C
14	rs4905793	0	99479606	G	A
14	rs4905794	0	99479669	G	A
14	rs1257639	0	99480109	C	T
14	rs34885974	0	99480274	G	A
14	rs1257641	0	99480395	A	G
14	rs1873661	0	99480422	G	T
14	rs1257642	0	99480943	A	G
14	rs2026115	0	99480956	C	G
14	rs1257643	0	99481054	G	A
14	rs7154838	0	99481069	A	G
14	rs116934527	0	99481143	G	A
14	rs10137107	0	99481224	A	G
14	rs57035516	0	99481237	G	T
14	rs10137263	0	99481284	C	T
14	rs11623894	0	99481427	G	C
14	rs1257644	0	99481642	C	A
14	rs61979289	0	99481788	G	A
14	rs77091692	0	99481937	C	G
14	rs11624936	0	99481973	C	T
14	rs1257645	0	99482110	A	T
14	rs4905796	0	99482251	T	C
14	rs11848088	0	99482313	C	T
14	rs35243131	0	99482351	G	C
14	rs141592870	0	99482361	G	A
14	rs34992495	0	99482405	C	T
14	rs35823690	0	99482412	C	A
14	rs7140403	0	99482438	G	A
14	rs10141069	0	99482666	G	A
14	rs74083132	0	99482678	G	A
14	rs8004991	0	99482859	T	G
14	rs61979291	0	99483035	G	C
14	rs6575707	0	99483276	A	G
14	rs17630267	0	99483482	G	A
14	rs944123	0	99483815	A	G
14	rs729733	0	99483941	T	G
14	rs729732	0	99483957	T	C
14	rs193062349	0	99484073	G	A
14	rs744095	0	99484096	G	A
14	rs729734	0	99484255	A	G
14	rs12889506	0	99484345	G	A
14	rs142398031	0	99484475	G	A
14	rs138611240	0	99484639	G	A
14	rs1257650	0	99484769	C	T
14	rs1257651	0	99484852	A	G
14	rs1565612	0	99484879	G	A
14	rs34711586	0	99484932	G	A
14	rs1565613	0	99485004	G	C
14	rs1267255	0	99485426	C	A
14	rs7158889	0	99485537	G	T
14	rs2895736	0	99485572	T	C
14	rs2220691	0	99485802	G	A
14	rs1388771	0	99485821	G	T
14	rs1388772	0	99486038	C	T
14	rs1826380	0	99486071	G	A
14	rs1472143	0	99486276	A	C
14	rs4900424	0	99487562	G	T
14	rs1257654	0	99487980	C	T
14	rs1257655	0	99488001	C	T
14	rs1257656	0	99488048	G	A
14	rs72700747	0	99488337	G	C
14	rs145445289	0	99488359	G	A
14	rs72700748	0	99488931	C	T
14	rs1257657	0	99489196	A	G
14	rs1257658	0	99489220	T	G
14	rs7140921	0	99489394	T	C
14	rs1958566	0	99489665	T	C
14	rs1272197	0	99489954	A	G
14	rs1257659	0	99490077	G	A
14	rs1257660	0	99490099	C	T
14	rs1257661	0	99490364	C	T
14	rs72631664	0	99490379	G	A
14	rs1257662	0	99490383	G	A
14	rs1257663	0	99490418	C	T
14	rs1257664	0	99490479	T	G
14	rs72700752	0	99490584	A	G
14	rs1257665	0	99490620	T	C
14	rs1257666	0	99490669	C	T
14	rs8020192	0	99490739	T	A
14	rs1257667	0	99490873	G	A
14	rs1257668	0	99491237	C	A
14	rs11844359	0	99491703	G	C
14	rs11620968	0	99491775	C	T
14	rs79248506	0	99492053	C	T
14	rs56182450	0	99492094	G	A
14	rs1257669	0	99492192	G	A
14	rs1257670	0	99492973	G	A
14	rs1257671	0	99493459	C	T
14	rs2988111	0	99493584	C	G
14	rs1257672	0	99493934	A	G
14	rs1257673	0	99494210	A	G
14	rs11629216	0	99494266	T	G
14	rs1257674	0	99494548	G	A
14	rs1268704	0	99494873	T	C
14	rs4905798	0	99495270	G	A
14	rs59262658	0	99495477	C	A
14	rs2638835	0	99495670	A	G
14	rs72700761	0	99495844	A	G
14	rs9324005	0	99495927	C	T
14	rs78799720	0	99496208	G	A
14	rs56281424	0	99496331	C	T
14	rs74830951	0	99496421	C	G
14	rs74080228	0	99496927	C	T
14	rs7157284	0	99497347	T	C
14	rs12147920	0	99497710	G	A
14	rs1257676	0	99497912	G	A
14	rs1257677	0	99498606	T	C
14	rs6575708	0	99498607	G	A
14	rs11621963	0	99499375	C	T
14	rs1257678	0	99499666	A	C
14	rs74080230	0	99499944	T	A
14	rs113528537	0	99500268	G	A
14	rs112413059	0	99500501	A	G
14	rs61979306	0	99500506	G	A
14	rs140596237	0	99500624	T	G
14	rs4905799	0	99500669	C	A
14	rs61979307	0	99500866	T	A
14	rs72700762	0	99500932	C	T
14	rs75244392	0	99501044	C	T
14	rs76079165	0	99501119	C	G
14	rs1257679	0	99502095	T	C
14	rs112462703	0	99502352	C	A
14	rs12436492	0	99502707	C	A
14	rs140576731	0	99503027	G	A
14	rs12437170	0	99503109	C	T
14	rs77148660	0	99503200	C	T
14	rs79794614	0	99504335	G	C
14	rs1257680	0	99504372	A	G
14	rs1257681	0	99504870	T	C
14	rs755449	0	99504959	G	A
14	rs9324006	0	99505534	G	A
14	rs112278532	0	99505594	C	T
14	rs11623067	0	99505834	C	A
14	rs11623046	0	99505854	A	G
14	rs6575709	0	99506342	C	T
14	rs8019310	0	99506427	G	A
14	rs1257682	0	99506506	A	G
14	rs61979309	0	99507254	G	A
14	rs12879721	0	99507417	G	A
14	rs60870028	0	99507621	A	G
14	rs58465794	0	99507956	T	C
14	rs59507123	0	99508048	G	C
14	rs75243930	0	99508249	G	A
14	rs1257685	0	99508544	G	A
14	rs1257686	0	99509041	G	A
14	rs36144867	0	99509053	G	T
14	rs61979311	0	99509171	G	A
14	rs59057448	0	99509196	G	A
14	rs1257687	0	99509235	G	A
14	rs74493629	0	99509578	G	A
14	rs59513159	0	99509604	C	T
14	rs55918909	0	99510106	G	A
14	rs56957682	0	99510152	T	C
14	rs61979312	0	99510183	A	G
14	rs78558395	0	99510304	C	A
14	rs61979313	0	99511024	T	G
14	rs151027485	0	99511422	G	A
14	rs140997218	0	99511442	G	A
14	rs146977418	0	99511885	G	A
14	rs61979314	0	99511895	G	T
14	rs2772511	0	99512077	A	G
14	rs79178732	0	99512788	G	A
14	rs879305	0	99513130	T	C
14	rs879306	0	99513185	A	G
14	rs35529956	0	99513236	T	C
14	rs1257580	0	99513836	A	C
14	rs17630918	0	99514239	G	A
14	rs992362	0	99514819	C	A
14	rs76575156	0	99515053	T	C
14	rs79671337	0	99515265	A	C
14	rs1257581	0	99515297	G	A
14	rs78461420	0	99515300	G	A
14	rs77320864	0	99515381	G	A
14	rs1257582	0	99515409	A	G
14	rs118038253	0	99515419	C	T
14	rs1257583	0	99515503	G	A
14	rs74366075	0	99515987	T	C
14	rs78352912	0	99516078	C	A
14	rs57680592	0	99516530	A	G
14	rs12432644	0	99517551	A	G
14	rs2988103	0	99517591	C	A
14	rs11622478	0	99517603	A	G
14	rs1257584	0	99517843	G	T
14	rs1262315	0	99518276	C	T
14	rs117971520	0	99518707	T	G
14	rs11624965	0	99519484	A	T
14	rs35304710	0	99519753	T	G
14	rs139917303	0	99519977	T	G
14	rs12878542	0	99521336	C	T
14	rs1257585	0	99521392	A	C
14	rs7141243	0	99521433	G	A
14	rs11625680	0	99521795	T	C
14	rs79253039	0	99522519	G	A
14	rs34073390	0	99522740	G	T
14	rs56034910	0	99523011	G	A
14	rs11846368	0	99523143	A	C
14	rs2772486	0	99523213	C	G
14	rs11623509	0	99523786	G	A
14	rs17548965	0	99524410	A	G
14	rs2012176	0	99525417	C	T
14	rs149672847	0	99525438	A	C
14	rs10873499	0	99525707	G	A
14	rs78255199	0	99525806	T	A
14	rs736177	0	99526227	G	A
14	rs902814	0	99526320	T	C
14	rs1257586	0	99527060	A	G
14	rs34232727	0	99528084	G	A
14	rs142593266	0	99528105	G	A
14	rs1257587	0	99528205	G	A
14	rs1257588	0	99528242	A	G
14	rs61979324	0	99528466	T	A
14	rs8004111	0	99528737	G	A
14	rs8004268	0	99528798	G	A
14	rs7146327	0	99529327	C	T
14	rs7147065	0	99529685	C	T
14	rs11625640	0	99530939	A	G
14	rs1475540	0	99531107	G	C
14	rs807357	0	99531630	T	C
14	rs11626814	0	99531692	C	T
14	rs807359	0	99532221	A	G
14	rs12892531	0	99532481	T	C
14	rs807361	0	99532534	A	G
14	rs807362	0	99532667	C	G
14	rs807363	0	99533152	T	C
14	rs56098775	0	99534249	G	T
14	rs141065814	0	99534456	C	T
14	rs807364	0	99534465	A	G
14	rs7145205	0	99534524	G	T
14	rs807365	0	99534653	T	A
14	rs807366	0	99534723	T	G
14	rs11621789	0	99534834	G	C
14	rs59061314	0	99534885	G	C
14	rs12887611	0	99534987	G	A
14	rs17631267	0	99536104	T	C
14	rs34851115	0	99536220	G	C
14	rs12433774	0	99536338	C	T
14	rs58948914	0	99536354	C	T
14	rs12433800	0	99536551	A	C
14	rs78249155	0	99536598	C	T
14	rs807367	0	99536623	G	A
14	rs117580262	0	99537080	C	T
14	rs807369	0	99537641	C	T
14	rs74080252	0	99537990	C	A
14	rs7147001	0	99538133	C	T
14	rs807370	0	99538334	C	T
14	rs35518355	0	99538380	C	A
14	rs807371	0	99538733	C	A
14	rs61979326	0	99538945	C	G
14	rs80053114	0	99539242	C	T
14	rs56211535	0	99539445	C	T
14	rs807372	0	99539475	T	A
14	rs807373	0	99539770	A	T
14	rs807374	0	99539790	C	T
14	rs807375	0	99539812	G	A
14	rs807376	0	99539910	G	A
14	rs17549257	0	99540121	T	A
14	rs807377	0	99540162	A	C
14	rs807378	0	99540286	C	T
14	rs112968501	0	99540454	C	T
14	rs61979327	0	99540506	A	T
14	rs149317173	0	99540776	T	G
14	rs12888286	0	99540783	T	C
14	rs140499943	0	99540823	G	A
14	rs4900425	0	99540919	A	G
14	rs56268653	0	99541137	G	C
14	rs807379	0	99541320	C	T
14	rs11628390	0	99541450	T	C
14	rs8018764	0	99541593	T	C
14	rs61979328	0	99542237	C	A
14	rs79510849	0	99542346	C	T
14	rs61979329	0	99542410	A	C
14	rs807380	0	99542680	C	T
14	rs74470400	0	99543094	G	A
14	rs807382	0	99543347	G	A
14	rs12435254	0	99543351	C	T
14	rs7146309	0	99543785	A	G
14	rs74716355	0	99544146	C	T
14	rs10147043	0	99544369	G	A
14	rs10136159	0	99544443	T	C
14	rs11627590	0	99544541	G	T
14	rs11623469	0	99544805	T	C
14	rs11628681	0	99545361	A	G
14	rs7157886	0	99545385	A	C
14	rs7158429	0	99545615	C	T
14	rs55876615	0	99545932	T	G
14	rs710302	0	99546219	C	A
14	rs76341008	0	99546232	G	A
14	rs1492306	0	99546850	A	C
14	rs11622308	0	99547046	G	A
14	rs2029614	0	99547267	G	T
14	rs145761042	0	99547331	T	C
14	rs117017282	0	99547873	G	A
14	rs117322311	0	99547976	T	C
14	rs55711824	0	99548670	A	T
14	rs137975040	0	99548706	T	G
14	rs10151969	0	99549045	T	C
14	rs7161452	0	99549705	C	T
14	rs11625137	0	99549780	G	A
14	rs12147904	0	99550194	G	C
14	rs7156744	0	99550542	G	C
14	rs7157935	0	99550647	T	C
14	rs10149571	0	99550680	C	T
14	rs28781404	0	99550856	A	G
14	rs74692030	0	99550872	C	A
14	rs11160494	0	99550963	T	C
14	rs807389	0	99551015	T	A
14	rs11625417	0	99551167	T	C
14	rs7141841	0	99551298	T	C
14	rs17631503	0	99551484	G	A
14	rs17631516	0	99551545	A	G
14	rs8008908	0	99552095	C	T
14	rs10144748	0	99552213	T	C
14	rs12432373	0	99552347	G	A
14	rs10136013	0	99553533	A	G
14	rs78043407	0	99554129	G	A
14	rs79639633	0	99554379	G	A
14	rs11624647	0	99554644	C	G
14	rs116973817	0	99554898	T	C
14	rs61979332	0	99555147	A	G
14	rs12887971	0	99556336	T	C
14	rs34282344	0	99556621	T	C
14	rs10135115	0	99556643	T	C
14	rs34881810	0	99557138	T	C
14	rs9672009	0	99557666	A	C
14	rs77102092	0	99558470	A	T
14	rs34993198	0	99558686	G	A
14	rs77293239	0	99558691	G	T
14	rs10144320	0	99559026	T	C
14	rs115653832	0	99559181	T	C
14	rs12432405	0	99559688	G	A
14	rs12588695	0	99560053	G	A
14	rs2031981	0	99560185	C	T
14	rs61979335	0	99561580	G	C
14	rs17098262	0	99561840	T	C
14	rs11627820	0	99562216	C	T
14	rs71418625	0	99562392	G	C
14	rs2026116	0	99562642	C	T
14	rs73414519	0	99563027	A	G
14	rs148685685	0	99563403	C	A
14	rs4905800	0	99563481	G	A
14	rs75213662	0	99563482	C	T
14	rs17098268	0	99563496	A	G
14	rs12437288	0	99563682	C	T
14	rs12434512	0	99563710	T	C
14	rs11160495	0	99564031	A	C
14	rs12435210	0	99564157	T	C
14	rs35125160	0	99564384	T	C
14	rs7145095	0	99564776	A	G
14	rs11621658	0	99564832	A	G
14	rs17631887	0	99565201	G	A
14	rs11622782	0	99565260	C	T
14	rs11850349	0	99565285	T	C
14	rs2400521	0	99565340	G	A
14	rs28548282	0	99565483	C	T
14	rs12888905	0	99565834	G	A
14	rs1467723	0	99565838	C	T
14	rs8018858	0	99566468	C	T
14	rs1257499	0	99566723	T	C
14	rs12878382	0	99566974	C	T
14	rs1257500	0	99567054	A	C
14	rs11625210	0	99567056	C	T
14	rs12879981	0	99567247	T	G
14	rs12878906	0	99567270	C	G
14	rs12878760	0	99567272	A	G
14	rs147429901	0	99567316	G	A
14	rs1257501	0	99567351	C	T
14	rs1257502	0	99567450	C	T
14	rs1268697	0	99567471	C	G
14	rs12879575	0	99567555	G	T
14	rs1257503	0	99567791	T	A
14	rs34648778	0	99568806	C	G
14	rs67791045	0	99569449	T	C
14	rs11160496	0	99569480	A	C
14	rs11160497	0	99569486	C	G
14	rs72700791	0	99570140	A	G
14	rs7148836	0	99570459	A	C
14	rs7149661	0	99570692	G	A
14	rs2693703	0	99570693	G	T
14	rs1267228	0	99570781	G	C
14	rs8016182	0	99570975	A	G
14	rs8016200	0	99571005	A	G
14	rs1267229	0	99571022	G	A
14	rs55680742	0	99571076	G	C
14	rs71421220	0	99571240	G	A
14	rs10137092	0	99571397	C	T
14	rs10137454	0	99571632	G	C
14	rs11847070	0	99571917	C	T
14	rs11160499	0	99571945	C	T
14	rs57506042	0	99572202	C	A
14	rs7160993	0	99572289	C	T
14	rs6575711	0	99572577	T	C
14	rs1257508	0	99572613	T	C
14	rs7140246	0	99572654	G	T
14	rs112946775	0	99572670	C	T
14	rs146353661	0	99572740	A	C
14	rs2693706	0	99572766	C	T
14	rs7146296	0	99573093	T	A
14	rs12883053	0	99573247	G	T
14	rs7146873	0	99573405	T	C
14	rs12883140	0	99573534	A	G
14	rs79771187	0	99573686	C	T
14	rs75700151	0	99574045	T	C
14	rs12888645	0	99574097	G	A
14	rs35672395	0	99574140	C	G
14	rs35636156	0	99574411	G	A
14	rs35059563	0	99574563	A	G
14	rs61979353	0	99574605	C	T
14	rs1257510	0	99574760	A	G
14	rs1257511	0	99574818	T	G
14	rs12889571	0	99574820	C	G
14	rs12894561	0	99575220	G	A
14	rs138631336	0	99575306	C	A
14	rs11160500	0	99575391	A	G
14	rs2988105	0	99575709	T	C
14	rs10139804	0	99575866	T	C
14	rs72700795	0	99576102	G	C
14	rs2400523	0	99576168	T	C
14	rs12880019	0	99576229	G	A
14	rs12431760	0	99576730	A	G
14	rs7147849	0	99577117	C	T
14	rs7148197	0	99577265	C	T
14	rs7148398	0	99577410	C	T
14	rs8016194	0	99577985	G	A
14	rs12891143	0	99578036	G	A
14	rs7493960	0	99578217	G	A
14	rs11623547	0	99578286	C	G
14	rs149777864	0	99578364	T	C
14	rs10137180	0	99578858	A	G
14	rs10139632	0	99578981	A	G
14	rs10139729	0	99579008	C	T
14	rs61563051	0	99579125	C	T
14	rs4561391	0	99579180	C	T
14	rs4640112	0	99579245	C	T
14	rs4299089	0	99579268	A	G
14	rs4533205	0	99579298	T	C
14	rs3930495	0	99579945	A	C
14	rs3930496	0	99579952	T	A
14	rs3930497	0	99580050	T	C
14	rs72700796	0	99580495	C	T
14	rs35209165	0	99580840	C	T
14	rs2400526	0	99580914	T	G
14	rs79434075	0	99580991	G	T
14	rs2400527	0	99581034	A	G
14	rs75335191	0	99581101	C	G
14	rs78586514	0	99581153	A	T
14	rs11160501	0	99581487	T	G
14	rs117355998	0	99581923	A	C
14	rs8020962	0	99582187	C	A
14	rs34315322	0	99582302	G	C
14	rs8022744	0	99582467	T	C
14	rs12882816	0	99583294	T	C
14	rs11625944	0	99583371	C	A
14	rs147533693	0	99583395	T	C
14	rs10484067	0	99583579	G	A
14	rs71418626	0	99583585	G	A
14	rs71418627	0	99583842	G	A
14	rs71418628	0	99583849	T	C
14	rs11849143	0	99583908	G	T
14	rs60448034	0	99584172	G	T
14	rs74080288	0	99584188	C	G
14	rs34983345	0	99584219	G	C
14	rs28584270	0	99584988	T	C
14	rs111789789	0	99585031	T	C
14	rs809413	0	99585155	A	G
14	rs57998915	0	99585568	T	C
14	rs58577764	0	99585582	G	A
14	rs807439	0	99586170	G	C
14	rs807438	0	99586980	T	C
14	rs36176094	0	99587334	A	G
14	rs11621995	0	99587447	A	G
14	rs34680526	0	99587669	C	T
14	rs3850418	0	99588538	A	T
14	rs111516386	0	99588625	C	T
14	rs8016025	0	99588940	A	G
14	rs1257512	0	99589002	C	T
14	rs1257513	0	99589008	A	G
14	rs813417	0	99589157	G	A
14	rs807444	0	99590399	C	T
14	rs807445	0	99591320	T	C
14	rs150797079	0	99591647	G	T
14	rs807448	0	99591952	A	G
14	rs117322302	0	99592663	A	C
14	rs807449	0	99592940	T	C
14	rs11622852	0	99593063	C	T
14	rs1257515	0	99593169	G	T
14	rs35405125	0	99593248	G	A
14	rs79844533	0	99594037	G	A
14	rs77633533	0	99594042	C	T
14	rs57773242	0	99594225	C	T
14	rs34939000	0	99594425	G	A
14	rs75798395	0	99594430	C	T
14	rs72700802	0	99594572	C	T
14	rs34264757	0	99594979	G	A
14	rs150496806	0	99595535	C	T
14	rs2400528	0	99595780	A	G
14	rs118142217	0	99595841	T	C
14	rs77271295	0	99595916	C	G
14	rs111648747	0	99595963	A	T
14	rs72702603	0	99596452	C	T
14	rs56139032	0	99596492	C	T
14	rs75820255	0	99596519	G	A
14	rs28642724	0	99596637	T	C
14	rs145069165	0	99596673	G	A
14	rs72702604	0	99597539	T	C
14	rs112938262	0	99597557	T	C
14	rs28375955	0	99597575	T	C
14	rs147383448	0	99598203	T	G
14	rs117420595	0	99598312	C	T
14	rs139530898	0	99598470	G	C
14	rs75969586	0	99598566	T	C
14	rs12147051	0	99599032	A	C
14	rs139354597	0	99599100	C	A
14	rs28688006	0	99599964	C	T
14	rs3850419	0	99599981	T	C
14	rs144950069	0	99600064	C	T
14	rs34590685	0	99600121	G	A
14	rs7161738	0	99600203	G	C
14	rs75793874	0	99600289	G	A
14	rs868666	0	99600519	T	C
14	rs884606	0	99600709	T	A
14	rs1257496	0	99600836	G	C
14	rs1257495	0	99600890	A	G
14	rs55727874	0	99600910	C	T
14	rs10143475	0	99600968	A	G
14	rs1257494	0	99600987	T	C
14	rs1257493	0	99601309	C	T
14	rs1257492	0	99602092	A	G
14	rs61981462	0	99602205	G	A
14	rs11627507	0	99602321	A	G
14	rs10136896	0	99602932	T	C
14	rs143591157	0	99602969	G	A
14	rs146773942	0	99603002	G	A
14	rs1269096	0	99603119	C	T
14	rs944120	0	99603389	A	T
14	rs1257491	0	99603939	T	C
14	rs1257490	0	99604188	G	A
14	rs870826	0	99604293	A	G
14	rs870827	0	99604585	A	G
14	rs3850420	0	99604681	C	T
14	rs1257487	0	99604911	A	C
14	rs141618507	0	99605410	G	A
14	rs116870283	0	99605444	C	T
14	rs1009094	0	99605704	G	C
14	rs28446574	0	99605955	T	C
14	rs12891856	0	99606294	A	G
14	rs10137302	0	99606536	C	T
14	rs10137556	0	99606607	G	A
14	rs10149632	0	99606620	T	C
14	rs10137561	0	99606621	G	A
14	rs61363337	0	99607128	C	T
14	rs2693676	0	99607480	A	G
14	rs1262312	0	99607501	C	T
14	rs1257485	0	99607613	T	C
14	rs1257484	0	99607662	C	T
14	rs117374758	0	99607773	G	C
14	rs1273226	0	99607842	C	T
14	rs1269095	0	99608186	C	G
14	rs72631665	0	99608282	T	G
14	rs12435319	0	99608619	C	G
14	rs1257483	0	99608934	T	G
14	rs8009403	0	99608956	C	G
14	rs1273225	0	99609217	T	C
14	rs72702608	0	99609371	G	A
14	rs1257411	0	99610512	C	T
14	rs7148304	0	99610798	G	A
14	rs1270135	0	99611225	C	A
14	rs1257410	0	99611271	G	A
14	rs1152773	0	99611333	T	C
14	rs4905801	0	99612635	T	A
14	rs147897645	0	99612788	C	G
14	rs61981463	0	99612868	G	A
14	rs61981464	0	99615584	G	T
14	rs1257481	0	99616119	A	G
14	rs10129783	0	99616707	C	T
14	rs813418	0	99617122	T	A
14	rs61981466	0	99617743	A	G
14	rs1257522	0	99617770	C	T
14	rs73420742	0	99618220	A	G
14	rs72702614	0	99618733	C	T
14	rs149609165	0	99618894	C	G
14	rs61981467	0	99619140	C	A
14	rs8021088	0	99619595	C	T
14	rs2462914	0	99620603	T	C
14	rs1152774	0	99623030	C	T
14	rs56345308	0	99623826	A	G
14	rs947191	0	99624096	T	C
14	rs944121	0	99625216	T	C
14	rs117644776	0	99626291	C	T
14	rs2400536	0	99626723	G	A
14	rs12886144	0	99626833	G	A
14	rs117402521	0	99627295	C	T
14	rs807443	0	99628504	A	G
14	rs71418632	0	99628557	G	A
14	rs807442	0	99628730	G	A
14	rs138059781	0	99628996	G	A
14	rs1152775	0	99629286	G	C
14	rs4905802	0	99630342	C	G
14	rs1152776	0	99630358	T	C
14	rs4905803	0	99630365	T	C
14	rs1152777	0	99630889	A	G
14	rs1152778	0	99632990	C	T
14	rs145859461	0	99633733	A	G
14	rs2496479	0	99634214	C	A
14	rs55924157	0	99634596	A	T
14	rs2462915	0	99634838	C	T
14	rs74843005	0	99637651	C	T
14	rs1152781	0	99639270	T	G
14	rs74649889	0	99640905	G	A
14	rs1152783	0	99642360	C	G
14	rs2487507	0	99642647	T	A
14	rs2496478	0	99642714	G	C
14	rs807568	0	99642972	C	T
14	rs77604946	0	99643511	G	A
14	rs73420760	0	99643799	C	G
14	rs807569	0	99643854	A	G
14	rs807450	0	99643935	T	C
14	rs73420765	0	99644052	A	C
14	rs710305	0	99644287	T	C
14	rs2793315	0	99644722	T	C
14	rs11627229	0	99644837	C	G
14	rs2664314	0	99644954	G	A
14	rs2693677	0	99645012	C	G
14	rs77748159	0	99645093	C	T
14	rs3930173	0	99645420	A	C
14	rs807731	0	99646133	A	C
14	rs807732	0	99646566	C	T
14	rs142254576	0	99647055	T	C
14	rs2693680	0	99647329	T	G
14	rs11621953	0	99647386	C	T
14	rs74451104	0	99647764	C	T
14	rs710306	0	99647890	C	A
14	rs56106643	0	99648218	G	A
14	rs56132719	0	99648256	G	A
14	rs17098348	0	99648494	C	A
14	rs3850421	0	99648765	C	T
14	rs4905804	0	99649030	A	G
14	rs710307	0	99649064	T	C
14	rs710308	0	99649507	C	A
14	rs2693681	0	99649563	C	A
14	rs710309	0	99649580	C	T
14	rs17637919	0	99649597	G	A
14	rs710310	0	99649713	T	C
14	rs74080337	0	99650107	A	G
14	rs12590156	0	99650295	C	A
14	rs74080338	0	99650588	C	T
14	rs1257421	0	99650934	G	C
14	rs1257422	0	99651051	T	C
14	rs61981480	0	99651149	G	A
14	rs1257423	0	99652071	T	C
14	rs1257424	0	99652561	T	G
14	rs10484068	0	99653123	C	T
14	rs61981481	0	99654095	A	C
14	rs1257427	0	99654322	T	C
14	rs1257428	0	99654436	T	C
14	rs144423547	0	99655915	C	T
14	rs117879425	0	99656238	G	T
14	rs74080344	0	99656245	G	C
14	rs74080346	0	99656279	G	A
14	rs4095711	0	99656854	T	A
14	rs4095712	0	99656887	T	C
14	rs3915204	0	99657192	G	A
14	rs7153472	0	99657227	C	T
14	rs1257429	0	99659242	A	G
14	rs8007443	0	99659371	G	A
14	rs1257430	0	99662501	A	C
14	rs1257431	0	99663847	A	G
14	rs78792030	0	99663888	G	T
14	rs7148256	0	99664984	G	A
14	rs2664287	0	99665042	G	A
14	rs1257432	0	99665331	G	A
14	rs1257434	0	99666400	C	T
14	rs1257436	0	99666719	C	T
14	rs2664288	0	99667046	G	A
14	rs11160502	0	99667179	G	A
14	rs6575712	0	99667474	G	C
14	rs75682006	0	99667653	C	T
14	rs3936653	0	99667687	G	A
14	rs2793318	0	99668670	C	T
14	rs75484930	0	99668705	C	T
14	rs2693682	0	99668951	A	G
14	rs28607259	0	99669005	G	C
14	rs2664289	0	99669020	T	C
14	rs807565	0	99669504	T	C
14	rs2693683	0	99669536	G	T
14	rs2693684	0	99670005	A	C
14	rs807566	0	99670032	A	G
14	rs74952768	0	99670164	G	A
14	rs17098384	0	99670356	A	G
14	rs2693685	0	99670445	G	A
14	rs2664290	0	99670527	A	C
14	rs2793319	0	99670535	T	A
14	rs12885251	0	99670791	G	A
14	rs2614473	0	99670909	T	C
14	rs60378373	0	99670976	G	A
14	rs17098389	0	99671165	G	A
14	rs2793320	0	99671687	C	A
14	rs3850422	0	99671788	G	A
14	rs2462916	0	99672538	C	T
14	rs2693686	0	99672797	C	G
14	rs72702642	0	99672909	A	G
14	rs2693687	0	99672917	C	T
14	rs2614472	0	99672928	G	A
14	rs11624856	0	99672948	G	A
14	rs807567	0	99672966	C	T
14	rs2614471	0	99673278	T	C
14	rs10142427	0	99673324	A	C
14	rs10142429	0	99673334	A	G
14	rs17551628	0	99673518	T	C
14	rs74080358	0	99673706	G	A
14	rs2614470	0	99673857	A	G
14	rs2693688	0	99674079	C	G
14	rs2693689	0	99674304	G	A
14	rs2693690	0	99674496	T	C
14	rs17098399	0	99674673	C	T
14	rs1257437	0	99675579	G	A
14	rs55843916	0	99675948	C	G
14	rs2693692	0	99676048	G	A
14	rs2693693	0	99676186	G	A
14	rs2793321	0	99676623	T	C
14	rs2664292	0	99676807	A	G
14	rs77888930	0	99677017	G	C
14	rs17551753	0	99677128	C	T
14	rs2614469	0	99677204	A	T
14	rs139462678	0	99677562	C	T
14	rs3850423	0	99677906	T	C
14	rs807562	0	99678619	A	C
14	rs2462917	0	99678645	G	A
14	rs3994992	0	99679507	C	T
14	rs17638924	0	99679724	T	C
14	rs2693694	0	99679775	A	G
14	rs807564	0	99679796	A	G
14	rs55975444	0	99680603	G	T
14	rs7152190	0	99681012	T	A
14	rs78864538	0	99682756	A	G
14	rs2496477	0	99682910	C	T
14	rs11160503	0	99683189	C	T
14	rs11160504	0	99683246	T	C
14	rs1257438	0	99683969	G	A
14	rs884296	0	99684269	T	C
14	rs1257440	0	99684712	C	T
14	rs1257441	0	99686265	A	G
14	rs2614457	0	99686533	A	G
14	rs2793322	0	99686536	A	G
14	rs80255345	0	99686544	T	C
14	rs2693695	0	99686614	A	G
14	rs2614458	0	99686615	C	T
14	rs1257443	0	99686970	A	T
14	rs1257444	0	99687211	A	G
14	rs1257446	0	99687773	C	T
14	rs1257447	0	99688261	G	C
14	rs807733	0	99688409	G	A
14	rs807734	0	99688670	G	A
14	rs12590030	0	99688743	T	C
14	rs2793323	0	99688898	G	A
14	rs1876881	0	99689068	C	G
14	rs80238644	0	99690466	A	G
14	rs17098424	0	99690527	G	A
14	rs17098426	0	99690869	C	T
14	rs807736	0	99690907	C	A
14	rs2614459	0	99691180	G	T
14	rs1257448	0	99691329	G	T
14	rs8021454	0	99691793	G	C
14	rs4905807	0	99692254	T	C
14	rs4905808	0	99692271	T	C
14	rs1257450	0	99692430	G	A
14	rs4905809	0	99692739	G	A
14	rs17098440	0	99693587	G	A
14	rs55913542	0	99693843	G	T
14	rs1977806	0	99695268	G	A
14	rs3929904	0	99695490	T	C
14	rs74520856	0	99696075	G	A
14	rs1257416	0	99696104	C	T
14	rs62619922	0	99697157	G	A
14	rs142239059	0	99697665	G	A
14	rs182910245	0	99697985	T	G
14	rs536975439	0	99697990	A	G
14	rs17639343	0	99698791	T	C
14	rs56377180	0	99698842	G	C
14	rs1257415	0	99698931	C	A
14	rs146457501	0	99699077	T	C
14	rs80069922	0	99699113	C	T
14	rs117403098	0	99699663	G	A
14	rs78284991	0	99699696	C	T
14	rs61985735	0	99700019	T	A
14	rs4082793	0	99700080	C	T
14	rs1257414	0	99700454	C	T
14	rs1257413	0	99701459	G	C
14	rs56174406	0	99703474	G	A
14	rs10129264	0	99703968	C	T
14	rs2748814	0	99704181	C	A
14	rs17098446	0	99704244	G	A
14	rs10129582	0	99704427	A	G
14	rs10129812	0	99704452	G	A
14	rs1152784	0	99705291	T	A
14	rs3933088	0	99705331	T	C
14	rs1152785	0	99705336	G	A
14	rs1152786	0	99705954	G	A
14	rs75521152	0	99706212	G	A
14	rs10136429	0	99706474	G	A
14	rs1152787	0	99706620	G	A
14	rs2664313	0	99706837	A	T
14	rs1152788	0	99707217	G	A
14	rs3916222	0	99707933	C	T
14	rs78921868	0	99708647	G	A
14	rs941521	0	99708876	G	A
14	rs3888193	0	99709436	G	A
14	rs2487509	0	99709618	C	T
14	rs941520	0	99709702	A	C
14	rs2457444	0	99709761	A	G
14	rs61985736	0	99709870	G	A
14	rs61985737	0	99710446	C	T
14	rs17098461	0	99710687	C	T
14	rs1152790	0	99710843	C	T
14	rs1152792	0	99711331	G	A
14	rs1152793	0	99711394	T	C
14	rs1152794	0	99711953	A	G
14	rs1257412	0	99712301	G	A
14	rs17095099	0	99712369	C	G
14	rs111362020	0	99712406	G	A
14	rs2693699	0	99712449	T	C
14	rs12895055	0	99712794	C	T
14	rs116543900	0	99712893	T	C
14	rs11624408	0	99712945	A	G
14	rs3890086	0	99713546	C	A
14	rs1152795	0	99714757	G	A
14	rs189191001	0	99714772	T	C
14	rs2614490	0	99715407	G	A
14	rs12893398	0	99715924	T	G
14	rs79247990	0	99715978	A	C
14	rs79428639	0	99716562	C	T
14	rs111238111	0	99716578	T	C
14	rs7141044	0	99716908	T	C
14	rs7151737	0	99718105	T	C
14	rs28576256	0	99718173	G	A
14	rs2614482	0	99718923	G	A
14	rs72702663	0	99718925	G	A
14	rs2693698	0	99719219	A	G
14	rs10150710	0	99719680	T	C
14	rs58784678	0	99719728	A	G
14	rs56303180	0	99719873	A	G
14	rs10873500	0	99720979	G	A
14	rs185645635	0	99722280	C	G
14	rs34053174	0	99722290	G	C
14	rs11622539	0	99723297	G	C
14	rs2664307	0	99724783	G	A
14	rs56221143	0	99725133	C	T
14	rs2614462	0	99726000	G	C
14	rs10133235	0	99726719	T	C
14	rs12888948	0	99727086	G	A
14	rs10146840	0	99727114	G	A
14	rs10147094	0	99727591	A	G
14	rs7152245	0	99727592	A	G
14	rs76801057	0	99728448	C	T
14	rs1078050	0	99728793	C	T
14	rs112912434	0	99729120	C	T
14	rs12431782	0	99729387	G	A
14	rs2748810	0	99729549	A	G
14	rs2457443	0	99729807	C	A
14	rs941519	0	99729963	A	G
14	rs55772640	0	99731040	T	C
14	rs2664308	0	99731271	G	C
14	rs34611983	0	99731731	A	C
14	rs2693674	0	99732416	G	C
14	rs76929031	0	99732997	C	T
14	rs1540840	0	99733384	G	C
14	rs1405238	0	99733954	C	T
14	rs61985743	0	99734657	T	C
14	rs7146019	0	99734984	A	G
14	rs2748809	0	99735233	T	C
14	rs146154551	0	99737205	A	G
14	rs118067266	0	99739100	G	A
14	rs10131783	0	99740208	G	A
14	rs2693672	0	99741074	C	G
14	rs2664299	0	99742187	T	C
14	rs2748807	0	99743085	A	G
14	rs2614464	0	99743113	G	A
14	rs8004151	0	99743178	A	C
14	rs77085580	0	99743304	T	C
14	rs79989376	0	99745524	T	G
14	rs2614463	0	99746274	A	T
14	rs56388147	0	99747012	G	A
14	rs2693671	0	99747464	T	C
14	rs8008354	0	99747957	C	T
14	rs2614461	0	99747991	C	T
14	rs28571213	0	99748073	G	T
14	rs117158959	0	99749402	G	A
14	rs7157299	0	99749414	G	C
14	rs7157001	0	99749484	A	G
14	rs61987661	0	99749683	G	A
14	rs56844246	0	99749957	A	G
14	rs2496482	0	99750164	C	T
14	rs57919607	0	99750235	G	A
14	rs56261560	0	99750386	C	T
14	rs2664303	0	99750520	C	T
14	rs56331519	0	99750581	C	T
14	rs2664304	0	99751267	C	T
14	rs111283082	0	99751394	A	G
14	rs2614488	0	99751588	G	A
14	rs10150931	0	99751920	C	A
14	rs2049533	0	99751937	C	T
14	rs2614489	0	99753792	G	A
14	rs7161685	0	99755604	C	G
14	rs12589295	0	99756880	C	G
14	rs2748805	0	99757151	C	T
14	rs2748804	0	99758235	G	T
14	rs7159452	0	99760197	G	C
14	rs59035082	0	99760531	A	G
14	rs7143531	0	99760965	G	T
14	rs61342200	0	99761237	G	A
14	rs2614453	0	99761488	G	A
14	rs28776301	0	99761785	G	A
14	rs3002016	0	99761842	C	G
14	rs55971579	0	99762594	G	T
14	rs2693720	0	99762857	T	C
14	rs2693719	0	99762871	C	T
14	rs72702676	0	99763139	G	A
14	rs2246320	0	99763361	C	G
14	rs2693718	0	99763483	C	T
14	rs55913344	0	99764371	C	T
14	rs2693717	0	99764731	A	G
14	rs12431606	0	99764950	C	T
14	rs12432285	0	99765052	G	A
14	rs8009902	0	99765486	G	C
14	rs7147813	0	99765823	G	A
14	rs117669514	0	99766074	A	G
14	rs57888004	0	99766247	A	G
14	rs7153295	0	99766622	C	T
14	rs1358112	0	99767499	T	C
14	rs2614483	0	99767893	T	A
14	rs144314474	0	99767982	A	G
14	rs2693716	0	99768055	T	C
14	rs56273455	0	99768555	A	G
14	rs2614484	0	99768929	G	A
14	rs2748802	0	99769231	A	G
14	rs2664300	0	99769246	C	A
14	rs2748801	0	99769544	C	T
14	rs59454378	0	99769757	A	T
14	rs2614485	0	99769821	G	A
14	rs2614467	0	99770138	C	T
14	rs61987665	0	99770254	A	T
14	rs2664301	0	99770359	A	G
14	rs1257341	0	99770521	G	A
14	rs1912268	0	99770759	G	A
14	rs1912269	0	99770797	A	G
14	rs2474430	0	99772046	T	C
14	rs1742350	0	99773406	A	G
14	rs2474429	0	99774457	C	T
14	rs2614468	0	99774885	A	G
14	rs1271607	0	99775151	T	C
14	rs150320295	0	99775317	A	G
14	rs1033030	0	99775651	G	A
14	rs74833441	0	99775851	G	A
14	rs2089681	0	99777178	A	G
14	rs1152796	0	99777244	T	C
14	rs75258813	0	99777906	T	C
14	rs2252964	0	99778256	G	C
14	rs12147777	0	99778267	T	C
14	rs1704171	0	99778559	C	T
14	rs2748800	0	99778798	A	C
14	rs111632858	0	99779001	C	T
14	rs2754061	0	99779435	A	G
14	rs72702681	0	99781036	C	T
14	rs71418635	0	99781536	C	G
14	rs1257336	0	99781578	C	G
14	rs61984062	0	99781764	C	T
14	rs77057623	0	99781822	G	A
14	rs8018158	0	99782579	C	T
14	rs1257335	0	99782722	A	G
14	rs80158569	0	99782937	G	A
14	rs1257334	0	99783405	A	G
14	rs10141038	0	99783519	G	T
14	rs1257333	0	99783600	G	A
14	rs72702682	0	99783718	C	T
14	rs1257332	0	99783934	C	T
14	rs1257331	0	99784255	C	T
14	rs1257330	0	99784530	A	G
14	rs906932	0	99785010	T	C
14	rs117346169	0	99785340	T	C
14	rs8014920	0	99785345	G	A
14	rs117103087	0	99785387	C	T
14	rs734870	0	99785394	G	A
14	rs72702683	0	99785408	C	T
14	rs12889825	0	99785523	C	G
14	rs72702686	0	99785558	T	G
14	rs185758170	0	99785610	G	A
14	rs2004377	0	99785872	C	T
14	rs111270187	0	99785966	G	A
14	rs748988	0	99786241	A	G
14	rs1257329	0	99786914	C	T
14	rs11625841	0	99787017	T	C
14	rs78839849	0	99788403	C	T
14	rs1257327	0	99788558	C	T
14	rs74080553	0	99788583	G	A
14	rs4905818	0	99788584	A	T
14	rs10444761	0	99789082	C	T
14	rs1257326	0	99789267	C	A
14	rs1257325	0	99790032	G	A
14	rs1257324	0	99790540	A	C
14	rs67846882	0	99791166	C	T
14	rs80343998	0	99791285	G	A
14	rs710087	0	99791385	T	C
14	rs906926	0	99791571	C	T
14	rs1876879	0	99791679	T	C
14	rs8004845	0	99792108	T	C
14	rs73344765	0	99792362	T	C
14	rs11620890	0	99792426	C	T
14	rs4900429	0	99792587	T	C
14	rs4900430	0	99792712	C	A
14	rs36062431	0	99793422	T	G
14	rs10145277	0	99793449	T	A
14	rs11160509	0	99793564	T	C
14	rs10873502	0	99793593	A	G
14	rs11160510	0	99793689	A	G
14	rs10136135	0	99794174	C	G
14	rs10136050	0	99794199	A	G
14	rs10148325	0	99794216	T	C
14	rs72702695	0	99794328	G	A
14	rs4905819	0	99794482	A	G
14	rs4905820	0	99794675	A	G
14	rs4905821	0	99794733	A	G
14	rs2089680	0	99795093	T	C
14	rs2102484	0	99795279	C	T
14	rs10151746	0	99795449	T	C
14	rs10139690	0	99795512	C	T
14	rs1989579	0	99795695	T	C
14	rs11625914	0	99796168	G	C
14	rs72702702	0	99796233	G	C
14	rs11625947	0	99796445	C	T
14	rs4905823	0	99796699	A	G
14	rs76372917	0	99796790	G	A
14	rs113920649	0	99797150	C	T
14	rs8014288	0	99797623	T	C
14	rs116934601	0	99797802	T	G
14	rs8014765	0	99797886	T	C
14	rs113565949	0	99798462	C	T
14	rs2664295	0	99800163	G	A
14	rs4905826	0	99801344	C	A
14	rs4905827	0	99801355	C	T
14	rs1257321	0	99802109	G	A
14	rs2400632	0	99802465	C	T
14	rs1257320	0	99803638	T	C
14	rs12590360	0	99803877	G	A
14	rs1270110	0	99803997	G	A
14	rs7160895	0	99804286	G	T
14	rs7161056	0	99804379	G	A
14	rs1257319	0	99804778	G	T
14	rs1257318	0	99804815	C	A
14	rs146383904	0	99804928	T	C
14	rs35116463	0	99805898	T	C
14	rs1740248	0	99806055	G	C
14	rs7153149	0	99806695	T	C
14	rs28559678	0	99807383	G	A
14	rs1257316	0	99807792	C	T
14	rs2614492	0	99808849	T	G
14	rs1257315	0	99808865	A	G
14	rs1257314	0	99808958	A	G
14	rs67996394	0	99809978	A	T
14	rs1257312	0	99810032	C	A
14	rs1257311	0	99810067	C	T
14	rs1704172	0	99810153	T	A
14	rs1257310	0	99810427	C	A
14	rs8011849	0	99811275	C	T
14	rs941728	0	99812027	A	G
14	rs11160514	0	99812105	C	T
14	rs11160515	0	99812137	C	T
14	rs906933	0	99812577	C	A
14	rs4905830	0	99812675	A	G
14	rs1078608	0	99813213	T	G
14	rs149004404	0	99813636	T	C
14	rs12883171	0	99814130	C	T
14	rs2754069	0	99814365	G	A
14	rs731347	0	99816577	C	T
14	rs6575715	0	99818951	T	A
14	rs2748825	0	99819004	G	A
14	rs150716392	0	99819056	G	A
14	rs2614465	0	99819796	G	A
14	rs72704525	0	99819850	T	C
14	rs1257301	0	99820253	G	A
14	rs12893191	0	99821243	C	T
14	rs140957222	0	99821894	C	T
14	rs1257300	0	99822060	A	G
14	rs72704528	0	99822300	C	T
14	rs1257298	0	99822616	A	T
14	rs55931371	0	99822665	C	A
14	rs12434895	0	99822762	T	C
14	rs1257297	0	99822774	G	A
14	rs941734	0	99822860	A	G
14	rs906930	0	99822918	G	T
14	rs1810114	0	99823019	G	A
14	rs118125472	0	99823083	A	G
14	rs906931	0	99823216	C	T
14	rs941733	0	99823236	T	C
14	rs1740234	0	99823466	A	C
14	rs7147397	0	99823469	C	T
14	rs143950787	0	99823582	C	T
14	rs73346650	0	99823773	G	A
14	rs72704535	0	99823785	G	A
14	rs1257293	0	99824056	T	C
14	rs1257292	0	99824269	T	C
14	rs58264463	0	99824901	G	A
14	rs1257290	0	99825165	T	C
14	rs1257289	0	99825246	G	C
14	rs1257288	0	99825743	C	T
14	rs1257287	0	99826070	T	C
14	rs1257286	0	99826101	A	G
14	rs140410809	0	99826581	G	A
14	rs1257285	0	99827147	T	C
14	rs906929	0	99827637	C	G
14	rs906928	0	99827689	T	C
14	rs1257282	0	99828776	G	A
14	rs1257281	0	99828909	T	C
14	rs11620754	0	99829382	C	T
14	rs1828318	0	99829703	G	A
14	rs7141320	0	99829728	C	T
14	rs1257280	0	99829873	T	C
14	rs1257279	0	99830127	T	C
14	rs187542407	0	99830144	T	G
14	rs1257278	0	99830248	C	T
14	rs867996	0	99830455	C	G
14	rs941523	0	99830622	T	C
14	rs2748824	0	99830888	G	A
14	rs2614475	0	99830955	G	A
14	rs1257277	0	99831439	T	C
14	rs1257276	0	99833023	T	C
14	rs1257275	0	99833375	A	T
14	rs1257274	0	99834084	A	G
14	rs146318870	0	99834370	G	A
14	rs35133190	0	99834460	C	T
14	rs111554267	0	99834829	C	T
14	rs10143589	0	99834973	T	C
14	rs72704543	0	99835040	T	C
14	rs2614477	0	99835434	T	C
14	rs114289182	0	99835528	G	A
14	rs73346680	0	99835816	G	A
14	rs146959388	0	99835872	A	G
14	rs55753711	0	99835901	C	G
14	rs76450409	0	99835910	G	A
14	rs150463548	0	99836394	G	T
14	rs2614487	0	99837369	T	C
14	rs2614486	0	99837414	A	C
14	rs78910701	0	99837475	G	C
14	rs2754068	0	99837863	T	C
14	rs2614491	0	99838190	G	A
14	rs1257273	0	99839158	A	G
14	rs74793413	0	99839200	G	T
14	rs75213587	0	99839524	T	G
14	rs59898557	0	99840210	C	G
14	rs2614480	0	99840319	T	G
14	rs2614479	0	99841830	A	G
14	rs2614478	0	99841859	T	C
14	rs2748822	0	99842671	G	A
14	rs113828101	0	99842690	C	T
14	rs73346690	0	99843155	G	A
14	rs8003618	0	99843668	G	A
14	rs6575716	0	99844373	A	G
14	rs2748821	0	99844494	T	C
14	rs2748820	0	99844515	G	A
14	rs2748819	0	99844561	G	A
14	rs2748818	0	99845262	G	A
14	rs73346698	0	99845621	A	G
14	rs34592663	0	99845824	A	G
14	rs12895031	0	99846398	C	T
14	rs2895787	0	99846406	G	A
14	rs1257272	0	99846481	G	C
14	rs2754066	0	99846962	G	A
14	rs1742362	0	99847634	G	T
14	rs1257271	0	99848308	G	T
14	rs1740218	0	99848438	G	C
14	rs61984105	0	99848561	A	G
14	rs139230764	0	99848570	G	A
14	rs876852	0	99849192	T	C
14	rs881867	0	99849846	G	C
14	rs941522	0	99849879	G	A
14	rs12893901	0	99851695	C	A
14	rs117842008	0	99851742	C	T
14	rs61984106	0	99851843	G	A
14	rs1257270	0	99853330	A	T
14	rs12884562	0	99853495	C	T
14	rs2754064	0	99853799	C	G
14	rs1257269	0	99854113	C	T
14	rs2754063	0	99854703	G	A
14	rs149164176	0	99855017	C	T
14	rs2614481	0	99855389	C	T
14	rs112985296	0	99855517	C	T
14	rs12896570	0	99855655	G	T
14	rs144557209	0	99857418	C	T
14	rs2144595	0	99857836	A	G
14	rs2180266	0	99858182	G	A
14	rs9324007	0	99858453	G	A
14	rs9324008	0	99858456	A	G
14	rs9324009	0	99858739	G	T
14	rs1257267	0	99858970	C	A
14	rs11160517	0	99859072	G	A
14	rs10129211	0	99859247	C	T
14	rs12323338	0	99859897	C	T
14	rs9635296	0	99860134	A	C
14	rs11624357	0	99860714	C	T
14	rs34042297	0	99860724	A	G
14	rs1257266	0	99860811	C	T
14	rs11160518	0	99860840	A	G
14	rs11624368	0	99860858	A	G
14	rs11629067	0	99860911	T	G
14	rs145203742	0	99861000	G	A
14	rs12879956	0	99861519	C	A
14	rs12100920	0	99861588	C	T
14	rs12100924	0	99861619	G	A
14	rs3994980	0	99861645	C	T
14	rs749444	0	99861852	C	T
14	rs2009443	0	99862091	G	T
14	rs941732	0	99862889	T	C
14	rs2295697	0	99863065	C	T
14	rs2144594	0	99863297	C	T
14	rs1257265	0	99865672	C	T
14	rs116934385	0	99866319	C	T
14	rs6575717	0	99866839	G	T
14	rs11624183	0	99867527	C	T
14	rs8006163	0	99868661	T	C
14	rs1262304	0	99871812	T	G
14	rs2180265	0	99873471	T	C
14	rs113007010	0	99873598	G	A
14	rs8008307	0	99874119	G	A
14	rs117747491	0	99874156	G	A
14	rs1257263	0	99874257	G	C
14	rs2943	0	99876216	G	A
14	rs1047351	0	99876505	A	G
14	rs12886549	0	99878581	G	A
14	rs1270108	0	99879812	G	A
14	rs2400665	0	99880878	C	G
14	rs77763397	0	99881072	T	C
14	rs7150963	0	99885632	C	T
14	rs12878462	0	99887102	C	G
14	rs117219216	0	99887449	G	A
14	rs56055510	0	99889161	C	T
14	rs8015827	0	99889388	G	T
14	rs34322735	0	99891883	C	T
14	rs941731	0	99892365	G	A
14	rs12590989	0	99892618	C	T
14	rs111699837	0	99894633	A	G
14	rs12433874	0	99895333	C	A
14	rs11627984	0	99898406	C	T
14	rs10873503	0	99901124	T	C
14	rs74721020	0	99903863	C	A
14	rs2400667	0	99903973	C	T
14	rs12895433	0	99904186	G	A
14	rs6575719	0	99904620	C	T
14	rs75061583	0	99905163	G	A
14	rs7144486	0	99905929	G	T
14	rs7149149	0	99906393	A	G
14	rs1951142	0	99906863	G	A
14	rs11160519	0	99907532	T	C
14	rs12894479	0	99907896	T	C
14	rs6575720	0	99908808	C	T
14	rs12884473	0	99909296	T	C
14	rs2180841	0	99910059	T	A
14	rs80122368	0	99911141	C	A
14	rs79716773	0	99911301	T	C
14	rs7147843	0	99911420	G	C
14	rs145660422	0	99912825	G	A
14	rs77769901	0	99913656	A	G
14	rs12898128	0	99913671	T	C
14	rs72704570	0	99914248	C	T
14	rs12882515	0	99914577	G	A
14	rs79805554	0	99914825	G	A
14	rs12882612	0	99914891	A	G
14	rs117553818	0	99915172	G	A
14	rs149696396	0	99915951	G	A
14	rs11848590	0	99917574	T	C
14	rs118017342	0	99918755	T	G
14	rs10145484	0	99920745	C	T
14	rs182269790	0	99920967	T	C
14	rs138128120	0	99921270	G	C
14	rs1884527	0	99921905	A	G
14	rs8003384	0	99922406	T	C
14	rs8022919	0	99922538	G	C
14	rs117029825	0	99922593	A	G
14	rs941554	0	99924036	G	A
14	rs941553	0	99924220	G	A
14	rs147261147	0	99927389	C	T
14	rs10148889	0	99928924	G	A
14	rs2273386	0	99929801	G	A
14	rs2400669	0	99931123	T	G
14	rs112648750	0	99931908	G	A
14	rs2144798	0	99932341	A	C
14	rs112180253	0	99932356	T	C
14	rs3809412	0	99933825	C	T
14	rs141661568	0	99933951	G	A
14	rs144783496	0	99934133	C	T
14	rs1884526	0	99934161	T	C
14	rs34678166	0	99935018	T	C
14	rs11621155	0	99935261	A	G
14	rs72704578	0	99936005	C	T
14	rs8011670	0	99936258	G	A
14	rs8011858	0	99936321	G	A
14	rs11622717	0	99936947	C	G
14	rs8003260	0	99938024	T	C
14	rs941552	0	99938225	T	C
14	rs8023115	0	99938340	G	A
14	rs149363214	0	99939474	A	T
14	rs79400575	0	99939602	A	G
14	rs146036743	0	99940401	C	T
14	rs8004451	0	99940676	A	T
14	rs72704583	0	99941754	A	C
14	rs10136777	0	99942692	G	A
14	rs8013888	0	99945392	T	C
14	rs79272399	0	99945412	A	C
14	rs1950599	0	99945907	T	C
14	rs3918022	0	99946512	C	G
14	rs3918024	0	99946577	G	T
14	rs3918027	0	99946823	G	A
14	rs3918038	0	99948357	C	G
14	rs1950598	0	99948585	A	G
14	rs8015304	0	99949522	A	G
14	rs10145006	0	99950336	C	G
14	rs3918048	0	99953672	A	G
14	rs3918051	0	99954084	A	G
14	rs61984133	0	99954792	T	A
14	rs185297608	0	99955474	A	T
14	rs3918056	0	99956916	A	G
14	rs3918058	0	99957098	A	G
14	rs3918060	0	99957534	T	A
14	rs2400677	0	99957703	T	C
14	rs72704588	0	99961086	A	G
14	rs3783319	0	99961242	C	T
14	rs2069492	0	99961830	T	C
14	rs3918074	0	99963515	T	G
14	rs7158915	0	99964503	G	C
14	rs3918080	0	99965487	C	T
14	rs3918084	0	99966528	G	A
14	rs2069496	0	99968377	C	T
14	rs3918094	0	99971294	C	T
14	rs3918095	0	99971361	G	A
14	rs79497317	0	99972226	T	C
14	rs3918116	0	99975178	G	C
14	rs3918131	0	99978139	G	A
14	rs8015735	0	99979769	C	T
14	rs1998050	0	99980087	C	G
14	rs3742374	0	99981105	G	C
14	rs11621993	0	99981858	G	A
14	rs10135028	0	99981984	C	T
14	rs10135035	0	99982015	C	T
14	rs12323483	0	99982118	C	T
14	rs28627885	0	99983012	G	A
14	rs56085816	0	99983135	A	C
14	rs34772553	0	99983709	G	A
14	rs8004539	0	99983966	C	T
14	rs8004882	0	99984050	G	A
14	rs1884524	0	99984107	G	A
14	rs1884523	0	99984351	G	C
14	rs35220279	0	99984528	T	A
14	rs36094103	0	99984530	C	A
14	rs11625671	0	99984588	C	T
14	rs111354019	0	99984649	A	G
14	rs148003257	0	99985718	T	C
14	rs117622103	0	99986432	G	C
14	rs113362071	0	99987013	G	A
14	rs10220705	0	99987342	G	A
14	rs79884713	0	99987456	G	A
14	rs117208903	0	99987592	G	T
14	rs8022984	0	99987762	A	G
14	rs75827961	0	99988570	C	G
14	rs74715388	0	99988594	G	A
14	rs2400681	0	99988724	A	G
14	rs2400682	0	99988790	A	G
14	rs9788481	0	99989046	C	A
14	rs9788579	0	99989154	T	C
14	rs9788486	0	99989216	G	A
14	rs10135793	0	99989824	G	C
14	rs187222862	0	99989951	G	A
14	rs55898525	0	99990216	T	C
14	rs4905842	0	99990537	C	T
14	rs148371725	0	99990757	C	T
14	rs75891784	0	99991021	T	A
14	rs4905844	0	99991077	G	A
14	rs4905846	0	99991157	T	A
14	rs6575725	0	99991169	A	G
14	rs77979384	0	99991227	C	G
14	rs6575726	0	99991415	G	A
14	rs34376250	0	99991524	A	G
14	rs76959163	0	99991528	C	T
14	rs76972000	0	99991529	A	G
14	rs6575727	0	99991597	G	A
14	rs6575728	0	99991636	C	T
14	rs7155011	0	99991803	T	C
14	rs12434158	0	99991966	T	C
14	rs12896387	0	99992147	T	C
14	rs7159702	0	99992739	C	G
14	rs7160040	0	99992745	G	A
14	rs8007777	0	99993555	T	C
14	rs142866517	0	99994086	C	T
14	rs11845792	0	99994260	C	A
14	rs8013165	0	99994824	G	A
14	rs8018079	0	99995436	G	A
14	rs117514569	0	99995593	C	T
14	rs4905847	0	99995981	C	T
14	rs35498625	0	99996072	C	T
14	rs6575729	0	99996109	T	C
14	rs77149228	0	99996550	A	T
14	rs4905848	0	99996774	G	A
14	rs4905849	0	99999154	T	C
14	rs77491431	0	99999604	C	T
14	rs10873505	0	100000379	A	G
14	rs118132613	0	100003452	A	G
14	rs12888112	0	100003540	C	T
14	rs7140906	0	100004963	G	A
14	rs7140789	0	100005092	C	T
14	rs2400683	0	100005497	G	A
14	rs74414098	0	100007675	C	T
14	rs12436565	0	100007734	T	G
14	rs2400684	0	100007862	G	T
14	rs941546	0	100008400	A	G
14	rs12896255	0	100008428	C	G
14	rs12898161	0	100008766	T	C
14	rs12896891	0	100008865	A	G
14	rs941545	0	100009610	A	G
14	rs941544	0	100009619	C	G
14	rs2092960	0	100010822	G	A
14	rs77182825	0	100011046	C	T
14	rs880959	0	100011315	T	C
14	rs79083536	0	100011341	C	T
14	rs8014684	0	100012573	G	A
14	rs12433182	0	100012767	G	C
14	rs11160524	0	100013112	A	G
14	rs143166409	0	100013169	T	C
14	rs7158398	0	100013527	G	A
14	rs182869845	0	100013897	C	A
14	rs941543	0	100014438	G	A
14	rs11626746	0	100015326	C	T
14	rs11160525	0	100015528	T	C
14	rs4407000	0	100016045	C	T
14	rs61987267	0	100016283	G	A
14	rs2400685	0	100016312	C	T
14	rs12372919	0	100017361	A	G
14	rs12897152	0	100017381	C	T
14	rs12372922	0	100017422	G	C
14	rs12897741	0	100017729	C	A
14	rs35741827	0	100018097	T	C
14	rs34193966	0	100018114	T	C
14	rs34699335	0	100018128	G	A
14	rs12882990	0	100018422	G	T
14	rs12882605	0	100018454	A	G
14	rs8008699	0	100018722	G	C
14	rs12883395	0	100018856	C	T
14	rs12884667	0	100018879	T	C
14	rs12888131	0	100019268	A	G
14	rs12888297	0	100019307	C	T
14	rs12888156	0	100019308	A	G
14	rs7151558	0	100019371	G	A
14	rs12372863	0	100019566	A	G
14	rs2021099	0	100019731	C	T
14	rs2021098	0	100019740	C	T
14	rs2092962	0	100020014	G	A
14	rs2400686	0	100020032	G	A
14	rs4905851	0	100020051	T	G
14	rs941566	0	100020418	T	C
14	rs2021097	0	100020624	C	T
14	rs10144571	0	100020885	A	G
14	rs12889313	0	100021071	C	T
14	rs10136299	0	100021086	T	C
14	rs10146981	0	100021094	A	G
14	rs10147568	0	100021451	G	A
14	rs10147463	0	100021473	C	T
14	rs10147387	0	100021483	A	T
14	rs10147748	0	100021634	G	A
14	rs10136886	0	100021667	T	C
14	rs11850672	0	100021745	C	T
14	rs2021929	0	100021882	G	A
14	rs2021928	0	100022091	C	T
14	rs10150385	0	100022124	C	T
14	rs10150397	0	100022198	A	G
14	rs10139668	0	100022233	T	G
14	rs10150570	0	100022320	C	T
14	rs10150747	0	100022348	G	A
14	rs10150666	0	100022406	C	T
14	rs10150754	0	100022464	C	T
14	rs72706324	0	100022584	C	A
14	rs2144809	0	100022864	T	C
14	rs4445835	0	100023396	C	A
14	rs4243723	0	100023468	A	G
14	rs4243724	0	100023576	C	T
14	rs4243725	0	100023639	C	A
14	rs6575731	0	100023927	A	G
14	rs112458302	0	100023936	C	T
14	rs12885772	0	100023988	A	C
14	rs6575732	0	100024208	C	T
14	rs11845767	0	100024302	C	T
14	rs12892364	0	100025362	A	T
14	rs116852345	0	100025625	G	T
14	rs8018428	0	100025670	G	A
14	rs8019472	0	100025857	T	A
14	rs4905854	0	100025888	T	G
14	rs2021927	0	100026175	T	C
14	rs2021926	0	100026268	T	C
14	rs2895808	0	100026410	C	T
14	rs2144808	0	100026419	A	G
14	rs2144807	0	100026517	G	C
14	rs2180383	0	100026596	C	T
14	rs2400744	0	100026717	C	A
14	rs2400745	0	100026751	T	C
14	rs2180381	0	100026809	A	G
14	rs2180380	0	100026843	C	T
14	rs2144806	0	100026927	G	A
14	rs149206219	0	100027094	C	T
14	rs188993074	0	100027103	G	A
14	rs941565	0	100027376	C	A
14	rs941564	0	100027410	G	A
14	rs141942355	0	100027508	T	C
14	rs12884975	0	100027527	T	C
14	rs12884208	0	100027613	G	A
14	rs8015109	0	100027980	T	C
14	rs8014245	0	100028040	G	A
14	rs8014420	0	100028151	G	C
14	rs2144805	0	100028788	A	G
14	rs17640460	0	100028861	T	C
14	rs2144804	0	100028874	C	G
14	rs2180379	0	100029007	G	T
14	rs10136236	0	100029996	G	T
14	rs72706331	0	100030018	G	A
14	rs56362111	0	100030412	T	A
14	rs8016105	0	100030535	C	T
14	rs8016113	0	100030553	C	G
14	rs55977094	0	100030640	T	C
14	rs117618106	0	100030799	C	T
14	rs4900434	0	100030973	G	C
14	rs17098834	0	100031012	G	T
14	rs7159751	0	100031142	G	A
14	rs71418643	0	100031208	C	T
14	rs6575733	0	100031377	G	A
14	rs12434962	0	100031986	C	T
14	rs4905855	0	100032246	T	G
14	rs76815253	0	100032253	G	A
14	rs4905856	0	100032256	G	A
14	rs4905857	0	100032272	A	G
14	rs4905858	0	100032408	A	T
14	rs12432298	0	100032814	T	C
14	rs17098837	0	100032934	C	T
14	rs11160527	0	100032999	C	T
14	rs11627095	0	100033156	C	G
14	rs10873506	0	100033222	T	C
14	rs117486772	0	100033254	C	T
14	rs9671899	0	100033629	A	G
14	rs12888314	0	100033813	A	G
14	rs8017750	0	100033972	A	G
14	rs8018119	0	100034247	A	T
14	rs72706333	0	100034428	G	A
14	rs72706334	0	100034454	T	C
14	rs2021923	0	100034686	C	G
14	rs2400746	0	100034727	A	G
14	rs4268691	0	100034907	G	A
14	rs4516163	0	100034926	G	A
14	rs4545740	0	100035249	A	G
14	rs6575734	0	100035257	T	C
14	rs8004421	0	100035525	G	A
14	rs11620978	0	100035776	C	A
14	rs7147513	0	100036387	G	A
14	rs6575735	0	100036463	C	T
14	rs4536391	0	100036773	C	T
14	rs2400747	0	100036848	C	T
14	rs2400748	0	100036875	A	G
14	rs2400749	0	100037018	C	T
14	rs2400750	0	100037361	T	C
14	rs2400751	0	100037398	A	G
14	rs2400752	0	100037418	G	C
14	rs2400753	0	100037496	T	C
14	rs2400755	0	100037541	G	A
14	rs2400756	0	100037656	C	T
14	rs941563	0	100037770	G	A
14	rs2021096	0	100037996	G	T
14	rs2021095	0	100038118	T	C
14	rs2021922	0	100038195	C	G
14	rs7159168	0	100038337	A	G
14	rs2021921	0	100038394	T	C
14	rs10139497	0	100038427	C	G
14	rs941560	0	100038487	G	A
14	rs7143453	0	100039109	C	G
14	rs4905859	0	100039352	G	A
14	rs11625867	0	100039414	A	C
14	rs11625868	0	100039415	A	G
14	rs11626005	0	100039507	G	A
14	rs7144192	0	100039595	A	G
14	rs6575736	0	100039923	G	A
14	rs8022033	0	100040185	A	G
14	rs8022352	0	100040266	C	G
14	rs10140947	0	100040382	T	C
14	rs17641119	0	100040385	C	G
14	rs7140670	0	100040407	T	C
14	rs7144742	0	100041124	A	C
14	rs60091599	0	100041338	A	T
14	rs34692435	0	100041538	C	T
14	rs59357956	0	100041597	C	T
14	rs57773806	0	100041676	G	A
14	rs56247310	0	100041996	T	G
14	rs10135037	0	100042192	C	G
14	rs941559	0	100042291	G	A
14	rs941558	0	100042339	A	T
14	rs941557	0	100042361	C	T
14	rs2021920	0	100042874	G	T
14	rs2021919	0	100042879	T	C
14	rs78757773	0	100043401	T	C
14	rs78071276	0	100043403	C	T
14	rs116954942	0	100043454	T	A
14	rs113769244	0	100043571	T	C
14	rs77210500	0	100043750	G	A
14	rs17098855	0	100045645	T	C
14	rs75601261	0	100046136	T	A
14	rs113574307	0	100046287	T	C
14	rs78395743	0	100046373	A	T
14	rs12892075	0	100046774	C	T
14	rs113361514	0	100046813	G	A
14	rs8021410	0	100047081	A	C
14	rs8021979	0	100047445	A	G
14	rs8022133	0	100047491	A	G
14	rs17098856	0	100047717	A	G
14	rs113453823	0	100048036	A	G
14	rs77306194	0	100048071	C	T
14	rs77481446	0	100048315	T	C
14	rs755480	0	100048517	G	T
14	rs17098860	0	100048803	C	T
14	rs139269444	0	100049019	C	T
14	rs77532303	0	100049167	A	T
14	rs57610016	0	100049433	C	G
14	rs112197725	0	100049440	A	G
14	rs113859399	0	100049502	A	T
14	rs111562913	0	100050006	A	G
14	rs112290393	0	100050060	A	G
14	rs78200208	0	100050756	C	T
14	rs78556368	0	100050866	G	A
14	rs77298062	0	100051009	A	G
14	rs56132473	0	100051426	C	T
14	rs74083737	0	100051550	T	C
14	rs8015386	0	100051749	C	A
14	rs8015948	0	100051939	G	A
14	rs8020028	0	100051972	G	A
14	rs8020049	0	100052014	G	C
14	rs117815326	0	100052790	C	T
14	rs12880780	0	100053176	G	A
14	rs73346445	0	100054347	T	C
14	rs80080540	0	100054369	G	C
14	rs12891677	0	100054997	C	T
14	rs12892887	0	100055023	T	G
14	rs115888654	0	100055524	G	A
14	rs8017663	0	100055544	C	A
14	rs8017842	0	100055722	A	G
14	rs4900435	0	100055796	G	A
14	rs74602948	0	100055854	C	T
14	rs75925636	0	100055855	A	G
14	rs12897461	0	100056165	A	G
14	rs12897979	0	100056208	G	A
14	rs117084428	0	100056411	C	T
14	rs8182002	0	100056446	C	T
14	rs8181914	0	100056487	T	C
14	rs78205176	0	100056710	T	C
14	rs17641534	0	100056720	G	C
14	rs76218989	0	100056950	A	G
14	rs117207233	0	100057511	C	T
14	rs10144195	0	100057639	G	C
14	rs8009218	0	100057672	C	T
14	rs60692965	0	100058003	G	A
14	rs117779677	0	100058044	C	T
14	rs77635638	0	100058516	G	C
14	rs12436881	0	100058986	G	A
14	rs2144803	0	100059494	C	T
14	rs12590743	0	100059771	C	T
14	rs11847690	0	100061153	C	T
14	rs11847802	0	100061545	A	G
14	rs11847852	0	100061713	A	T
14	rs139347472	0	100062176	A	G
14	rs113981846	0	100062286	C	G
14	rs61987275	0	100062367	C	T
14	rs11160529	0	100062377	C	G
14	rs117669414	0	100062418	G	A
14	rs77380931	0	100062679	C	G
14	rs6575740	0	100062901	C	G
14	rs78212934	0	100062992	G	A
14	rs4900436	0	100063084	T	C
14	rs117493843	0	100063158	C	T
14	rs4905862	0	100063508	C	T
14	rs60647994	0	100063688	A	G
14	rs78063057	0	100063844	C	T
14	rs73346463	0	100063947	G	T
14	rs2144801	0	100063991	T	C
14	rs79552141	0	100064100	T	G
14	rs11160530	0	100064674	A	G
14	rs71422779	0	100064874	C	T
14	rs8019522	0	100064941	G	A
14	rs57106852	0	100065018	T	C
14	rs79295878	0	100065040	C	T
14	rs58884100	0	100065290	G	A
14	rs116926683	0	100065722	G	A
14	rs141828685	0	100066113	G	A
14	rs8010418	0	100066787	C	T
14	rs12885354	0	100066802	G	A
14	rs12590202	0	100067422	T	C
14	rs11624798	0	100068721	G	T
14	rs78942089	0	100069123	G	A
14	rs8007401	0	100069742	G	A
14	rs78667152	0	100070030	G	A
14	rs572726808	0	100070906	C	T
14	rs11160531	0	100072779	G	C
14	rs12433803	0	100072999	G	A
14	rs2895810	0	100073091	G	A
14	rs61984365	0	100073097	G	A
14	rs4619332	0	100073216	C	G
14	rs76385130	0	100073462	C	T
14	rs12437096	0	100073719	T	G
14	rs12434036	0	100073864	G	C
14	rs8005317	0	100074000	T	C
14	rs2022745	0	100074389	C	T
14	rs79863097	0	100074501	A	T
14	rs2022744	0	100074667	G	A
14	rs17098887	0	100074991	G	A
14	rs4243726	0	100075334	C	T
14	rs12432708	0	100075390	T	G
14	rs2400759	0	100075456	C	T
14	rs11160532	0	100075520	C	T
14	rs12589542	0	100075680	C	T
14	rs4509937	0	100075684	C	T
14	rs11160533	0	100075773	C	T
14	rs11627855	0	100075998	G	C
14	rs4905865	0	100076059	T	G
14	rs34963392	0	100076671	C	T
14	rs34901717	0	100076725	C	T
14	rs12892088	0	100076885	C	T
14	rs12891978	0	100076939	A	C
14	rs35816523	0	100077077	A	G
14	rs72706361	0	100077377	T	A
14	rs12432083	0	100078331	G	T
14	rs182109447	0	100078777	A	G
14	rs17098899	0	100078900	G	A
14	rs137943060	0	100080197	G	A
14	rs76779747	0	100080540	G	A
14	rs61418407	0	100081235	A	T
14	rs11628535	0	100081851	A	C
14	rs61984369	0	100082170	C	T
14	rs78315003	0	100082208	A	G
14	rs75668445	0	100082470	T	C
14	rs12431621	0	100082561	G	A
14	rs12434830	0	100082624	T	C
14	rs12586338	0	100082748	G	T
14	rs12431670	0	100082793	G	A
14	rs12431656	0	100082902	C	T
14	rs17095114	0	100083318	A	G
14	rs17095115	0	100083455	A	C
14	rs60960677	0	100083926	C	T
14	rs6575741	0	100084771	T	C
14	rs2144800	0	100085450	T	G
14	rs7159682	0	100085637	A	C
14	rs12588417	0	100085748	G	A
14	rs118022189	0	100086053	G	A
14	rs150091338	0	100086649	C	T
14	rs11627059	0	100087364	A	G
14	rs111574729	0	100087797	G	A
14	rs141982550	0	100088293	C	A
14	rs77391518	0	100088426	A	G
14	rs7161519	0	100088980	C	T
14	rs767068	0	100089842	T	C
14	rs79586898	0	100090566	C	T
14	rs2282016	0	100091968	C	T
14	rs145814499	0	100092849	C	A
14	rs17098908	0	100093155	C	T
14	rs12882487	0	100095407	C	G
14	rs61984370	0	100096510	G	A
14	rs67361374	0	100096513	C	T
14	rs74510328	0	100096543	G	A
14	rs117475492	0	100097207	C	G
14	rs4900438	0	100097239	G	C
14	rs35464923	0	100098571	T	C
14	rs2022566	0	100098848	A	C
14	rs11626570	0	100099000	G	A
14	rs72706367	0	100099039	C	T
14	rs11160534	0	100099546	G	A
14	rs79902965	0	100099766	C	G
14	rs941551	0	100099938	G	A
14	rs7143061	0	100100164	G	A
14	rs72706368	0	100100230	G	A
14	rs61984394	0	100101455	G	C
14	rs6575743	0	100102576	C	G
14	rs34518442	0	100103051	G	A
14	rs17098912	0	100104329	G	A
14	rs118050771	0	100104696	G	A
14	rs12884035	0	100104834	C	T
14	rs61984397	0	100105374	A	T
14	rs12889862	0	100105763	C	A
14	rs12894271	0	100106063	A	G
14	rs11628800	0	100106362	G	C
14	rs55928085	0	100107006	T	C
14	rs117610180	0	100107661	T	C
14	rs8010785	0	100108117	C	T
14	rs12886102	0	100108322	G	T
14	rs76222085	0	100108778	G	T
14	rs12887206	0	100108894	G	A
14	rs12886724	0	100108918	A	G
14	rs4905872	0	100109335	C	G
14	rs12587879	0	100109464	G	A
14	rs2180378	0	100109629	A	G
14	rs4905873	0	100109824	A	G
14	rs4905874	0	100110024	G	A
14	rs9788569	0	100110120	G	A
14	rs4905875	0	100111052	A	G
14	rs4905876	0	100111125	G	A
14	rs8018136	0	100111155	G	A
14	rs71422782	0	100111409	C	G
14	rs12893887	0	100111565	G	A
14	rs10149871	0	100111955	C	T
14	rs12878622	0	100112221	G	A
14	rs149405115	0	100112282	G	T
14	rs73348539	0	100112300	C	G
14	rs144767726	0	100112787	C	A
14	rs12431602	0	100112819	C	T
14	rs73348541	0	100112978	G	C
14	rs7146731	0	100113288	C	T
14	rs4900440	0	100113382	A	T
14	rs4900441	0	100113424	C	T
14	rs4905877	0	100113480	T	A
14	rs35910916	0	100113662	G	A
14	rs145024506	0	100114013	C	T
14	rs12889334	0	100114044	A	G
14	rs9788495	0	100114076	A	G
14	rs9788497	0	100114078	G	A
14	rs60868289	0	100114351	T	C
14	rs12890020	0	100114438	A	G
14	rs11629115	0	100115147	T	C
14	rs78222176	0	100115473	G	A
14	rs10139462	0	100115527	C	T
14	rs4905878	0	100115608	C	T
14	rs35911833	0	100115799	C	T
14	rs12880985	0	100116225	C	A
14	rs28391527	0	100116252	G	A
14	rs4990377	0	100116586	C	T
14	rs34146338	0	100116730	A	G
14	rs8007470	0	100116788	G	A
14	rs2400762	0	100116842	A	G
14	rs2149415	0	100116935	C	T
14	rs11627015	0	100117410	A	G
14	rs142886636	0	100117458	C	A
14	rs11627153	0	100117459	G	A
14	rs10145905	0	100117639	A	G
14	rs11624028	0	100117959	T	A
14	rs11628093	0	100117988	A	T
14	rs73348552	0	100118160	G	A
14	rs3825570	0	100119238	G	T
14	rs7140490	0	100119440	C	T
14	rs57416838	0	100120817	G	T
14	rs34916886	0	100121487	G	A
14	rs7342498	0	100121772	C	A
14	rs12589575	0	100122731	G	T
14	rs79373239	0	100122744	C	T
14	rs36033161	0	100123487	T	C
14	rs35826699	0	100123559	C	A
14	rs12897285	0	100124055	T	C
14	rs12896317	0	100124226	A	G
14	rs4905879	0	100124648	C	T
14	rs60944192	0	100124661	G	A
14	rs7145262	0	100125721	C	T
14	rs11627489	0	100126328	T	G
14	rs2400763	0	100126416	T	C
14	rs4624107	0	100127440	G	C
14	rs7159011	0	100127805	T	C
14	rs10873507	0	100128875	G	A
14	rs10873508	0	100128985	T	G
14	rs11160535	0	100129071	A	G
14	rs10133513	0	100129072	T	G
14	rs34890784	0	100129327	G	A
14	rs111585616	0	100129934	C	G
14	rs113659539	0	100130468	G	C
14	rs34668196	0	100130946	C	G
14	rs12432679	0	100131282	G	A
14	rs9805960	0	100131970	C	T
14	rs11623755	0	100132266	G	A
14	rs11624903	0	100133090	C	A
14	rs71422784	0	100133148	C	T
14	rs17562391	0	100133250	C	T
14	rs11844169	0	100133398	T	C
14	rs2895811	0	100133942	T	C
14	rs11626111	0	100134092	A	G
14	rs35752324	0	100134209	C	T
14	rs56245424	0	100134313	C	T
14	rs12436072	0	100135306	G	A
14	rs8014986	0	100135718	G	A
14	rs17642708	0	100135750	A	G
14	rs1952425	0	100136363	C	A
14	rs2895812	0	100136420	A	G
14	rs9324011	0	100136575	A	C
14	rs192352583	0	100136581	T	C
14	rs1958321	0	100137141	T	C
14	rs1958320	0	100137162	A	G
14	rs1958319	0	100137166	T	C
14	rs11621243	0	100137596	G	A
14	rs11622347	0	100138125	G	T
14	rs116984801	0	100138404	A	T
14	rs80321378	0	100138831	G	A
14	rs78031563	0	100138872	C	T
14	rs12050196	0	100139434	C	T
14	rs151024343	0	100140368	G	T
14	rs11160538	0	100140370	C	T
14	rs56317087	0	100140511	C	T
14	rs56278115	0	100140849	G	A
14	rs7158073	0	100141689	T	C
14	rs138618048	0	100142541	G	A
14	rs943886	0	100142650	G	A
14	rs118010124	0	100145191	G	A
14	rs10139550	0	100145710	C	G
14	rs78677915	0	100145711	C	T
14	rs76234538	0	100146453	G	A
14	rs8019753	0	100148898	T	C
14	rs8003602	0	100148961	T	C
14	rs61984439	0	100149298	A	G
14	rs3783320	0	100149458	A	G
14	rs4145039	0	100149502	C	A
14	rs7157609	0	100150445	G	A
14	rs61984440	0	100150975	T	C
14	rs11626635	0	100152269	C	T
14	rs17098923	0	100153507	C	T
14	rs74443382	0	100153871	G	A
14	rs943884	0	100153902	C	T
14	rs115980883	0	100154760	C	A
14	rs7144398	0	100155415	A	G
14	rs1952423	0	100157099	C	A
14	rs3742375	0	100157224	C	G
14	rs943883	0	100157647	G	A
14	rs117244059	0	100157934	G	A
14	rs754203	0	100157967	A	G
14	rs4900442	0	100158241	C	T
14	rs117491281	0	100158310	G	A
14	rs187966168	0	100158677	A	G
14	rs34832190	0	100160352	A	G
14	rs28787321	0	100160370	G	A
14	rs34703277	0	100162288	C	T
14	rs79718477	0	100162617	A	C
14	rs10137574	0	100162924	C	G
14	rs7156258	0	100162941	G	C
14	rs8010253	0	100164800	T	C
14	rs8009011	0	100164857	C	T
14	rs3742376	0	100165673	C	T
14	rs3742377	0	100166228	G	A
14	rs943881	0	100166300	T	C
14	rs943880	0	100166489	G	C
14	rs12894973	0	100166652	C	T
14	rs147272400	0	100166949	T	G
14	rs4905880	0	100167190	T	G
14	rs4905881	0	100167595	C	T
14	rs35683282	0	100167890	A	T
14	rs34315028	0	100168006	C	A
14	rs7148158	0	100168149	G	A
14	rs36112081	0	100168173	A	G
14	rs7148504	0	100168298	G	T
14	rs180678415	0	100168863	C	G
14	rs57090479	0	100169075	T	C
14	rs1951575	0	100169479	T	C
14	rs1951576	0	100169617	A	G
14	rs34513148	0	100170616	A	G
14	rs12435918	0	100170895	A	G
14	rs61076771	0	100171013	T	G
14	rs17643008	0	100171077	C	T
14	rs17098927	0	100171095	A	C
14	rs71422785	0	100171100	T	C
14	rs34212776	0	100171403	A	G
14	rs11628270	0	100171452	A	T
14	rs34891372	0	100171990	G	A
14	rs35965011	0	100172256	T	C
14	rs12588744	0	100172362	T	C
14	rs2146238	0	100172729	T	G
14	rs117533382	0	100172736	G	A
14	rs2273839	0	100172899	A	G
14	rs76113576	0	100173535	G	C
14	rs3783321	0	100173567	T	G
14	rs4485283	0	100173694	A	T
14	rs36018216	0	100174178	G	A
14	rs184185267	0	100174543	T	C
14	rs4905882	0	100175109	C	T
14	rs12434024	0	100175275	C	G
14	rs11624593	0	100175652	C	G
14	rs116921022	0	100176294	T	G
14	rs12885960	0	100177128	A	C
14	rs10145696	0	100177506	C	G
14	rs68104925	0	100177681	C	T
14	rs12435858	0	100177915	A	G
14	rs58648175	0	100178707	A	C
14	rs11628362	0	100178900	A	G
14	rs75107773	0	100179671	G	A
14	rs28748133	0	100180140	T	C
14	rs35110752	0	100180852	C	A
14	rs11628052	0	100181563	A	G
14	rs11628089	0	100181652	C	T
14	rs3752957	0	100182082	T	C
14	rs3752958	0	100182687	C	A
14	rs8022722	0	100182725	A	G
14	rs911913	0	100182801	C	T
14	rs78527951	0	100182829	T	A
14	rs78482721	0	100182945	G	C
14	rs10131706	0	100183061	G	T
14	rs75136142	0	100183076	C	G
14	rs74784375	0	100183077	G	A
14	rs79445259	0	100183139	T	C
14	rs2295910	0	100184089	T	G
14	rs2295911	0	100184101	G	A
14	rs72708320	0	100184105	C	G
14	rs7151522	0	100184589	A	G
14	rs7151887	0	100184783	A	G
14	rs7157032	0	100185023	G	T
14	rs1957512	0	100186200	G	A
14	rs1957513	0	100186390	T	C
14	rs1957514	0	100186443	A	G
14	rs1957515	0	100186495	C	T
14	rs4905884	0	100187321	C	A
14	rs4905885	0	100187328	G	A
14	rs143540314	0	100187330	G	A
14	rs2273840	0	100188144	A	C
14	rs6575744	0	100188938	G	C
14	rs34640436	0	100189109	G	A
14	rs10151332	0	100189287	C	T
14	rs12896665	0	100189423	A	G
14	rs59098328	0	100189689	G	A
14	rs76057882	0	100190063	A	G
14	rs8018381	0	100190130	T	A
14	rs10129557	0	100191060	T	C
14	rs11848129	0	100191202	G	A
14	rs76927709	0	100191710	C	T
14	rs76677434	0	100192066	G	A
14	rs78438059	0	100192468	G	T
14	rs11850643	0	100193684	G	A
14	rs73350470	0	100193846	G	C
14	rs73350477	0	100194128	T	C
14	rs8019904	0	100194281	A	G
14	rs8020813	0	100194638	G	A
14	rs4905886	0	100194848	C	T
14	rs4905887	0	100194861	C	T
14	rs8011599	0	100196409	C	T
14	rs79983810	0	100196692	C	T
14	rs2181228	0	100196928	G	A
14	rs2281682	0	100197723	C	T
14	rs75016974	0	100197940	C	T
14	rs8003129	0	100197993	T	A
14	rs8003178	0	100198810	A	C
14	rs113604146	0	100199340	G	A
14	rs114425231	0	100199351	C	T
14	rs11620766	0	100199988	G	A
14	rs116035415	0	100200135	G	A
14	rs11620750	0	100200230	A	G
14	rs8003657	0	100200284	A	G
14	rs8009754	0	100201351	C	T
14	rs1555514	0	100201864	G	A
14	rs58733778	0	100203110	T	C
14	rs59482410	0	100203151	A	G
14	rs1467582	0	100203421	C	A
14	rs4905888	0	100203661	G	A
14	rs12896788	0	100203887	A	G
14	rs183347579	0	100204098	G	A
14	rs12435062	0	100204570	C	T
14	rs186285733	0	100204579	G	A
14	rs12232161	0	100204681	A	G
14	rs11160541	0	100204707	C	T
14	rs4905890	0	100205888	T	C
14	rs4905891	0	100205981	G	A
14	rs1077901	0	100207687	A	T
14	rs10144665	0	100208156	T	G
14	rs1957516	0	100208990	A	G
14	rs11623170	0	100209154	A	G
14	rs149900961	0	100209399	C	T
14	rs7154200	0	100209930	G	A
14	rs8011140	0	100210370	G	A
14	rs151243321	0	100210792	C	G
14	rs8018045	0	100211567	T	C
14	rs75604884	0	100211701	C	G
14	rs10438231	0	100211950	C	T
14	rs17564013	0	100212017	C	T
14	rs12437274	0	100212394	C	A
14	rs78014881	0	100212433	C	T
14	rs117120461	0	100212468	C	G
14	rs9324013	0	100212566	G	A
14	rs9324014	0	100213309	G	A
14	rs75060272	0	100213344	A	G
14	rs11621662	0	100213461	C	A
14	rs150373499	0	100213473	C	T
14	rs11160542	0	100213612	A	G
14	rs11160543	0	100213911	C	T
14	rs960891	0	100214342	C	T
14	rs8014108	0	100214850	A	C
14	rs4905892	0	100215105	C	T
14	rs6575745	0	100215112	G	A
14	rs7158575	0	100215383	T	C
14	rs72708333	0	100215405	G	A
14	rs10138664	0	100215595	G	A
14	rs12433885	0	100215648	C	A
14	rs12433981	0	100215831	G	A
14	rs12879440	0	100216161	G	A
14	rs8004672	0	100216335	G	T
14	rs28576468	0	100216371	C	A
14	rs10141887	0	100216718	C	T
14	rs10141893	0	100216743	C	G
14	rs732787	0	100217036	A	G
14	rs911918	0	100217090	T	C
14	rs8011081	0	100217599	G	C
14	rs8015699	0	100218023	G	A
14	rs10148112	0	100218282	G	C
14	rs8016044	0	100218360	C	T
14	rs74869274	0	100218468	C	T
14	rs140019161	0	100218738	G	A
14	rs71422786	0	100220400	C	T
14	rs56075970	0	100220476	A	G
14	rs58375254	0	100220531	C	G
14	rs74621727	0	100220974	G	A
14	rs11625037	0	100221324	C	G
14	rs11844271	0	100221479	T	C
14	rs35543760	0	100221612	T	C
14	rs2015968	0	100221840	T	A
14	rs1006927	0	100221935	C	T
14	rs113352598	0	100222110	A	G
14	rs8008914	0	100222531	C	T
14	rs1548271	0	100222896	A	C
14	rs1972482	0	100222974	T	G
14	rs148526127	0	100223053	C	T
14	rs1972483	0	100223108	C	T
14	rs8014181	0	100223304	A	G
14	rs4900444	0	100223532	T	C
14	rs117247315	0	100224552	G	A
14	rs55655133	0	100224938	A	G
14	rs1475130	0	100225144	T	C
14	rs141976762	0	100225226	G	T
14	rs1885595	0	100225481	T	G
14	rs10130992	0	100225957	A	C
14	rs17099012	0	100226099	G	A
14	rs140517442	0	100226753	C	T
14	rs7150911	0	100226775	T	C
14	rs11622669	0	100226837	G	C
14	rs9324015	0	100227884	T	A
14	rs8022811	0	100228290	G	A
14	rs17099026	0	100228342	C	T
14	rs74083917	0	100228471	T	C
14	rs12050262	0	100228552	A	G
14	rs143818429	0	100228967	C	T
14	rs10132363	0	100228978	T	A
14	rs8008821	0	100229003	T	G
14	rs7145539	0	100229230	G	A
14	rs80271555	0	100229240	T	A
14	rs59979979	0	100229275	T	C
14	rs55713131	0	100229447	A	T
14	rs7147075	0	100229516	T	C
14	rs927464	0	100229987	T	A
14	rs142041893	0	100230652	G	T
14	rs146701151	0	100230675	G	A
14	rs144032617	0	100230772	G	A
14	rs11620962	0	100230841	C	G
14	rs10873509	0	100230846	T	C
14	rs10873510	0	100230906	T	C
14	rs75307345	0	100231118	A	G
14	rs11621965	0	100231175	C	G
14	rs8010280	0	100231685	C	T
14	rs11160545	0	100231703	T	C
14	rs61985997	0	100231854	C	T
14	rs118151659	0	100231913	T	C
14	rs10135882	0	100232157	C	G
14	rs117757296	0	100232194	G	A
14	rs11160546	0	100233353	C	T
```
