## Supplementary material for "Characterization of shared and ancestry-specific signals driving complex traits using multi-ancestry fine-mapping": s2.afreq

```
#CHROM	ID	REF	ALT	ALT_FREQS	OBS_CT
14	rs80287648	G	A	0.190476	1008
14	rs35013591	T	G	0.177579	1008
14	rs75995131	C	T	0.0257937	1008
14	rs17533457	T	C	0.308532	1008
14	rs79869465	G	A	0.190476	1008
14	rs78427840	T	A	0.117063	1008
14	rs77674832	G	A	0.0257937	1008
14	rs12897121	T	C	0.264881	1008
14	rs4905762	A	G	0.171627	1008
14	rs76331750	G	A	0.171627	1008
14	rs77255543	G	A	0.171627	1008
14	rs72712154	G	A	0.00198413	1008
14	rs77091156	A	G	0.0376984	1008
14	rs8004419	T	A	0.767857	1008
14	rs17612133	G	A	0.00198413	1008
14	rs34517808	T	C	0.264881	1008
14	rs73403785	T	C	0.154762	1008
14	rs117436576	G	C	0.0357143	1008
14	rs75832722	A	T	0.174603	1008
14	rs79231080	C	A	0.183532	1008
14	rs75357972	C	T	0.183532	1008
14	rs7145611	T	C	0.772817	1008
14	rs74402410	A	G	0.183532	1008
14	rs2144447	T	A	0.589286	1008
14	rs2144448	C	T	0.589286	1008
14	rs35775276	G	A	0.232143	1008
14	rs58437623	G	A	0.183532	1008
14	rs71418606	G	A	0.232143	1008
14	rs8010003	G	A	0.234127	1008
14	rs60238759	A	G	0.183532	1008
14	rs8014257	C	T	0.772817	1008
14	rs12895196	A	G	0.233135	1008
14	rs2295694	A	G	0.183532	1008
14	rs1159799	A	C	0.772817	1008
14	rs142134301	T	C	0.0178571	1008
14	rs4569191	G	C	0.227183	1008
14	rs2207737	A	T	0.227183	1008
14	rs2207738	T	G	0.808532	1008
14	rs2224093	T	C	0.227183	1008
14	rs2224094	G	A	0.227183	1008
14	rs11628178	G	C	0.227183	1008
14	rs75339531	G	A	0.185516	1008
14	rs1997984	T	G	0.412698	1008
14	rs11628157	A	G	0.227183	1008
14	rs11624154	T	C	0.227183	1008
14	rs1997985	A	G	0.185516	1008
14	rs12893591	G	A	0.227183	1008
14	rs12897832	G	T	0.227183	1008
14	rs11625244	T	C	0.227183	1008
14	rs4905764	G	A	0.185516	1008
14	rs12898112	C	G	0.227183	1008
14	rs61981355	G	A	0.355159	1008
14	rs10141428	T	C	0.582341	1008
14	rs7161681	A	G	0.227183	1008
14	rs17097800	C	T	0.355159	1008
14	rs8004974	T	C	0.356151	1008
14	rs1950462	A	C	0.227183	1008
14	rs6575690	G	T	0.227183	1008
14	rs8009702	T	C	0.227183	1008
14	rs2236049	C	A	0.767857	1008
14	rs2236050	C	T	0.227183	1008
14	rs1955902	G	C	0.227183	1008
14	rs2236051	T	C	0.227183	1008
14	rs1950463	C	T	0.227183	1008
14	rs1950464	C	A	0.227183	1008
14	rs17097803	C	A	0.184524	1008
14	rs1950465	C	A	0.227183	1008
14	rs7147469	G	A	0.227183	1008
14	rs7147481	G	T	0.227183	1008
14	rs7148805	T	C	0.227183	1008
14	rs12885596	A	T	0.227183	1008
14	rs12891230	T	C	0.227183	1008
14	rs11627674	A	G	0.227183	1008
14	rs11623562	T	C	0.227183	1008
14	rs2104078	C	T	0.185516	1008
14	rs2104079	C	T	0.185516	1008
14	rs8016471	G	C	0.227183	1008
14	rs8016362	A	T	0.227183	1008
14	rs17097805	G	A	0.356151	1008
14	rs8021100	C	A	0.228175	1008
14	rs12896400	A	G	0.581349	1008
14	rs28620060	C	T	0.227183	1008
14	rs28713682	A	G	0.227183	1008
14	rs61982860	A	T	0.227183	1008
14	rs34546374	G	T	0.227183	1008
14	rs35333695	C	T	0.227183	1008
14	rs67457077	T	C	0.228175	1008
14	rs73405539	T	C	0.227183	1008
14	rs61982862	A	C	0.227183	1008
14	rs61979260	T	C	0.227183	1008
14	rs75045877	C	T	0.22619	1008
14	rs17613163	A	G	0.227183	1008
14	rs12883739	T	G	0.225198	1008
14	rs6575691	G	A	0.227183	1008
14	rs1950468	G	A	0.227183	1008
14	rs1015225	C	T	0.227183	1008
14	rs7149860	A	G	0.356151	1008
14	rs7150005	A	G	0.356151	1008
14	rs1015226	T	C	0.230159	1008
14	rs1547047	A	G	0.771825	1008
14	rs113975130	G	A	0.181548	1008
14	rs77014619	A	G	0.184524	1008
14	rs7140350	A	G	0.767857	1008
14	rs8003680	C	T	0.771825	1008
14	rs117066962	T	A	0.0644841	1008
14	rs6575692	A	T	0.582341	1008
14	rs7148011	T	C	0.353175	1008
14	rs2224425	A	T	0.766865	1008
14	rs12432628	T	C	0.353175	1008
14	rs28635666	C	G	0.352183	1008
14	rs10136851	T	C	0.414683	1008
14	rs10147661	C	T	0.415675	1008
14	rs17541543	G	A	0.0347222	1008
14	rs58088893	A	C	0.430556	1008
14	rs34597068	C	A	0.414683	1008
14	rs79525386	G	T	0.176587	1008
14	rs2400460	G	A	0.761905	1008
14	rs113712013	C	T	0.175595	1008
14	rs11160482	G	A	0.584325	1008
14	rs1012897	C	T	0.584325	1008
14	rs12161889	G	A	0.407738	1008
14	rs2400461	C	T	0.575397	1008
14	rs76230865	G	A	0.00595238	1008
14	rs75764579	C	A	0.177579	1008
14	rs139922685	T	C	0.0188492	1008
14	rs116768156	G	A	0.177579	1008
14	rs66884995	G	T	0.383929	1008
14	rs151333828	C	G	0.014881	1008
14	rs7148549	A	G	0.769841	1008
14	rs58150022	T	C	0.174603	1008
14	rs56875652	T	A	0.174603	1008
14	rs78443401	G	T	0.174603	1008
14	rs74082808	C	T	0.174603	1008
14	rs10484060	C	A	0.180556	1008
14	rs17097824	G	A	0.177579	1008
14	rs17097827	G	A	0.174603	1008
14	rs79987401	G	A	0.178571	1008
14	rs75603785	G	A	0.0238095	1008
14	rs1997986	G	A	0.749008	1008
14	rs61588440	A	G	0.180556	1008
14	rs17097828	T	C	0.180556	1008
14	rs17097831	C	T	0.174603	1008
14	rs76713813	C	G	0.174603	1008
14	rs17097838	C	G	0.174603	1008
14	rs17097840	T	C	0.174603	1008
14	rs79122130	G	A	0.174603	1008
14	rs17097843	C	T	0.174603	1008
14	rs17097848	T	G	0.174603	1008
14	rs17097851	C	T	0.174603	1008
14	rs17097853	C	T	0.174603	1008
14	rs189217300	C	T	0.0119048	1008
14	rs17097854	C	T	0.174603	1008
14	rs146774524	A	T	0.00892857	1008
14	rs8018665	A	C	0.548611	1008
14	rs911365	T	C	0.180556	1008
14	rs911366	G	A	0.174603	1008
14	rs73405581	T	C	0.180556	1008
14	rs17097858	G	A	0.174603	1008
14	rs1955903	C	A	0.71131	1008
14	rs60676545	C	G	0.174603	1008
14	rs74387729	C	T	0.174603	1008
14	rs7147127	A	G	0.181548	1008
14	rs1997987	C	T	0.343254	1008
14	rs8019869	A	C	0.183532	1008
14	rs12437176	T	C	0.369048	1008
14	rs60326091	T	G	0.177579	1008
14	rs7143826	G	C	0.183532	1008
14	rs57977207	G	T	0.183532	1008
14	rs7143515	A	G	0.183532	1008
14	rs6575693	G	A	0.183532	1008
14	rs17095078	A	G	0.177579	1008
14	rs17097865	G	A	0.177579	1008
14	rs11621797	G	T	0.177579	1008
14	rs34032936	C	A	0.359127	1008
14	rs34445270	G	A	0.358135	1008
14	rs17097866	C	T	0.177579	1008
14	rs7153087	T	A	0.177579	1008
14	rs11624192	G	A	0.177579	1008
14	rs6575695	G	A	0.178571	1008
14	rs6575696	A	C	0.183532	1008
14	rs17097873	C	T	0.177579	1008
14	rs17097874	G	A	0.178571	1008
14	rs80240418	C	T	0.174603	1008
14	rs75529685	G	A	0.174603	1008
14	rs17097875	G	A	0.177579	1008
14	rs7148667	C	T	0.718254	1008
14	rs7152969	A	G	0.767857	1008
14	rs75249706	T	C	0.178571	1008
14	rs10143719	T	C	0.175595	1008
14	rs77829851	C	T	0.175595	1008
14	rs79496258	G	A	0.175595	1008
14	rs117893282	G	A	0.175595	1008
14	rs73425384	C	T	0.175595	1008
14	rs8007334	T	C	0.179563	1008
14	rs12432655	G	A	0.401786	1008
14	rs17097888	C	T	0.175595	1008
14	rs2104077	T	C	0.405754	1008
14	rs755630	C	T	0.397817	1008
14	rs7155154	C	A	0.574405	1008
14	rs75063418	C	T	0.00694444	1008
14	rs73425393	G	A	0.176587	1008
14	rs76553988	A	G	0.176587	1008
14	rs12586985	T	G	0.593254	1008
14	rs113702732	C	G	0.176587	1008
14	rs12436873	C	A	0.176587	1008
14	rs12890466	G	C	0.405754	1008
14	rs59441431	T	C	0.176587	1008
14	rs11309630	G	A	0.176587	1008
14	rs11624556	C	G	0.176587	1008
14	rs17097899	T	C	0.414683	1008
14	rs17097900	C	G	0.175595	1008
14	rs10131842	T	G	0.15377	1008
14	rs8006897	C	T	0.329365	1008
14	rs8007091	C	G	0.15377	1008
14	rs1885104	T	C	0.337302	1008
14	rs12435811	A	G	0.184524	1008
14	rs12435902	G	A	0.183532	1008
14	rs10467883	C	T	0.15377	1008
14	rs17097902	T	C	0.15377	1008
14	rs12436627	G	A	0.183532	1008
14	rs10149155	C	T	0.15377	1008
14	rs7141259	T	C	0.337302	1008
14	rs73427304	A	C	0.183532	1008
14	rs61665784	G	T	0.184524	1008
14	rs117496578	A	G	0.0376984	1008
14	rs8014301	A	G	0.184524	1008
14	rs8014609	C	T	0.732143	1008
14	rs117461355	G	A	0.014881	1008
14	rs8016078	T	C	0.184524	1008
14	rs1555409	G	A	0.393849	1008
14	rs2895723	A	T	0.186508	1008
14	rs60342123	G	A	0.184524	1008
14	rs4992916	G	A	0.184524	1008
14	rs4992917	G	A	0.184524	1008
14	rs4992918	A	G	0.184524	1008
14	rs911367	T	C	0.733135	1008
14	rs12588338	C	T	0.183532	1008
14	rs12588389	G	T	0.183532	1008
14	rs11160485	G	A	0.183532	1008
14	rs11160486	G	A	0.184524	1008
14	rs11160487	G	A	0.183532	1008
14	rs10131530	T	C	0.742063	1008
14	rs34416457	T	C	0.183532	1008
14	rs12432081	T	C	0.183532	1008
14	rs74080438	G	A	0.183532	1008
14	rs17097920	G	C	0.183532	1008
14	rs79460978	A	G	0.183532	1008
14	rs80041069	G	A	0.183532	1008
14	rs8022583	C	A	0.183532	1008
14	rs8003549	T	C	0.183532	1008
14	rs8006647	A	C	0.183532	1008
14	rs10143562	T	C	0.15377	1008
14	rs1998228	A	G	0.558532	1008
14	rs17097925	C	A	0.15377	1008
14	rs79131527	G	A	0.15377	1008
14	rs74080442	T	A	0.183532	1008
14	rs17095083	A	G	0.0367063	1008
14	rs59858072	C	T	0.183532	1008
14	rs78524321	A	G	0.15377	1008
14	rs12432929	C	T	0.183532	1008
14	rs10484061	G	A	0.15377	1008
14	rs58163630	G	A	0.15377	1008
14	rs115661230	T	C	0.152778	1008
14	rs143103275	G	A	0.152778	1008
14	rs12433940	G	A	0.183532	1008
14	rs148450295	T	C	0.152778	1008
14	rs142714363	C	T	0.152778	1008
14	rs17097931	A	G	0.152778	1008
14	rs12434615	C	A	0.183532	1008
14	rs1033739	T	G	0.742063	1008
14	rs17097936	G	A	0.183532	1008
14	rs75327539	G	A	0.183532	1008
14	rs874654	T	C	0.741071	1008
14	rs113684187	G	A	0.0128968	1008
14	rs74597744	C	T	0.183532	1008
14	rs12101039	G	C	0.184524	1008
14	rs12101031	C	A	0.184524	1008
14	rs7148142	C	T	0.151786	1008
14	rs7148639	G	A	0.335317	1008
14	rs10147500	A	G	0.151786	1008
14	rs911368	C	T	0.393849	1008
14	rs79701434	C	A	0.184524	1008
14	rs17097944	G	T	0.387897	1008
14	rs10484062	A	C	0.335317	1008
14	rs79214529	G	A	0.335317	1008
14	rs12587359	A	C	0.335317	1008
14	rs1022704	G	A	0.728175	1008
14	rs12883387	G	A	0.391865	1008
14	rs12589277	C	T	0.335317	1008
14	rs11626447	C	T	0.391865	1008
14	rs7151488	G	C	0.728175	1008
14	rs17097957	G	A	0.185516	1008
14	rs77782993	G	A	0.184524	1008
14	rs59291160	A	G	0.33631	1008
14	rs76965664	C	T	0.33631	1008
14	rs76755365	T	G	0.151786	1008
14	rs7148369	G	A	0.384921	1008
14	rs17097965	A	G	0.151786	1008
14	rs11160488	G	A	0.184524	1008
14	rs12587194	G	A	0.0248016	1008
14	rs11160489	T	C	0.184524	1008
14	rs35993089	C	A	0.384921	1008
14	rs35889365	G	A	0.384921	1008
14	rs117162981	G	A	0.0813492	1008
14	rs12433577	C	T	0.728175	1008
14	rs11624858	G	A	0.727183	1008
14	rs77714784	T	C	0.152778	1008
14	rs11629440	T	G	0.728175	1008
14	rs34911513	T	C	0.381944	1008
14	rs148198278	T	C	0.150794	1008
14	rs7161395	G	C	0.541667	1008
14	rs12434410	A	G	0.185516	1008
14	rs4905766	T	C	0.59127	1008
14	rs4905767	C	T	0.729167	1008
14	rs4905768	C	T	0.53869	1008
14	rs4905769	T	C	0.541667	1008
14	rs145388334	A	G	0.0109127	1008
14	rs7144802	A	G	0.549603	1008
14	rs10138875	T	C	0.14881	1008
14	rs1956885	T	C	0.741071	1008
14	rs75384705	G	A	0.166667	1008
14	rs10135944	A	G	0.152778	1008
14	rs10136419	C	T	0.152778	1008
14	rs10139098	A	G	0.151786	1008
14	rs4900418	C	G	0.731151	1008
14	rs4905770	C	T	0.409722	1008
14	rs35373625	A	C	0.417659	1008
14	rs60443526	G	T	0.168651	1008
14	rs11628103	C	T	0.00297619	1008
14	rs1956886	A	G	0.151786	1008
14	rs10149248	A	C	0.151786	1008
14	rs116211778	A	T	0.151786	1008
14	rs1956887	T	C	0.741071	1008
14	rs78140391	A	G	0.168651	1008
14	rs10129433	G	T	0.151786	1008
14	rs28726305	A	G	0.151786	1008
14	rs28740827	A	C	0.151786	1008
14	rs2400462	A	C	0.152778	1008
14	rs149794760	A	G	0.0257937	1008
14	rs11847550	C	T	0.00297619	1008
14	rs8022060	T	C	0.416667	1008
14	rs8005714	C	T	0.150794	1008
14	rs61981294	C	A	0.578373	1008
14	rs6575698	A	T	0.151786	1008
14	rs6575699	C	T	0.740079	1008
14	rs6575700	G	A	0.736111	1008
14	rs7143880	C	G	0.151786	1008
14	rs7143920	A	G	0.151786	1008
14	rs79541455	A	T	0.151786	1008
14	rs4526962	T	C	0.740079	1008
14	rs78745207	C	G	0.147817	1008
14	rs140902962	C	T	0.0198413	1008
14	rs17097969	T	C	0.168651	1008
14	rs7149774	A	G	0.739087	1008
14	rs80258771	G	A	0.0416667	1008
14	rs4614651	A	G	0.168651	1008
14	rs2400463	T	C	0.505952	1008
14	rs11622976	A	G	0.188492	1008
14	rs11623043	C	T	0.592262	1008
14	rs2145548	A	T	0.740079	1008
14	rs1475025	A	T	0.740079	1008
14	rs8018312	A	G	0.147817	1008
14	rs11847212	C	G	0.235119	1008
14	rs17097974	T	C	0.0406746	1008
14	rs6575701	T	A	0.14881	1008
14	rs4900419	G	A	0.581349	1008
14	rs182958123	C	T	0.0178571	1008
14	rs115525579	A	T	0.149802	1008
14	rs78040811	G	C	0.149802	1008
14	rs79927749	G	A	0.0218254	1008
14	rs4905771	G	A	0.738095	1008
14	rs17097980	C	T	0.165675	1008
14	rs12323921	C	G	0.749008	1008
14	rs17097982	C	T	0.167659	1008
14	rs17097985	G	A	0.166667	1008
14	rs10873496	A	G	0.744048	1008
14	rs6575702	A	G	0.744048	1008
14	rs71418615	C	T	0.231151	1008
14	rs764028	C	T	0.231151	1008
14	rs764029	A	G	0.231151	1008
14	rs34432677	A	G	0.198413	1008
14	rs28698493	C	T	0.147817	1008
14	rs55770721	G	T	0.198413	1008
14	rs764027	A	G	0.744048	1008
14	rs77939468	C	T	0.0952381	1008
14	rs10142512	T	C	0.231151	1008
14	rs4509936	G	A	0.345238	1008
14	rs77313578	G	C	0.167659	1008
14	rs2400464	A	C	0.744048	1008
14	rs4616230	G	T	0.744048	1008
14	rs1998227	G	A	0.345238	1008
14	rs11160490	G	A	0.231151	1008
14	rs7154344	G	A	0.231151	1008
14	rs55854928	A	G	0.345238	1008
14	rs76223629	G	A	0.147817	1008
14	rs7155289	G	C	0.231151	1008
14	rs35023911	C	T	0.231151	1008
14	rs17615874	G	A	0.198413	1008
14	rs10873497	T	C	0.236111	1008
14	rs10139755	C	T	0.742063	1008
14	rs10139867	C	A	0.147817	1008
14	rs10139957	C	G	0.512897	1008
14	rs75998213	G	A	0.167659	1008
14	rs8022678	A	G	0.743056	1008
14	rs75228661	G	A	0.164683	1008
14	rs1951122	A	C	0.348214	1008
14	rs1956883	C	T	0.34127	1008
14	rs1956884	T	C	0.74504	1008
14	rs8014999	T	C	0.342262	1008
14	rs8014050	A	G	0.728175	1008
14	rs8014362	C	T	0.344246	1008
14	rs10146892	A	G	0.14881	1008
14	rs10149684	G	A	0.202381	1008
14	rs188490013	G	A	0.00992063	1008
14	rs11851456	G	T	0.190476	1008
14	rs77810929	G	A	0.169643	1008
14	rs8014626	G	C	0.136905	1008
14	rs12433299	C	A	0.14881	1008
14	rs71418616	C	T	0.34127	1008
14	rs10138900	A	G	0.126984	1008
14	rs10151294	T	C	0.386905	1008
14	rs4905772	G	A	0.0109127	1008
14	rs4900420	G	C	0.0109127	1008
14	rs4900421	C	T	0.0109127	1008
14	rs8006311	C	T	0.0109127	1008
14	rs17098007	A	G	0.382937	1008
14	rs7151130	T	C	0.382937	1008
14	rs4900422	G	A	0.147817	1008
14	rs57201281	T	A	0.25496	1008
14	rs2038501	A	G	0.380952	1008
14	rs8018511	T	C	0.126984	1008
14	rs200356	T	C	0.25496	1008
14	rs4905773	G	A	0.147817	1008
14	rs200354	G	T	0.749008	1008
14	rs200353	A	G	0.274802	1008
14	rs75005986	C	T	0.196429	1008
14	rs1492308	A	G	0.0119048	1008
14	rs1492309	G	A	0.0119048	1008
14	rs7140559	A	C	0.128968	1008
14	rs7145274	A	G	0.0109127	1008
14	rs1565615	G	A	0.15377	1008
14	rs1565616	C	T	0.0109127	1008
14	rs1565617	A	G	0.0109127	1008
14	rs1565618	G	A	0.0109127	1008
14	rs1565619	G	A	0.0188492	1008
14	rs10135423	G	A	0.12996	1008
14	rs200352	G	T	0.727183	1008
14	rs1472144	T	C	0.0109127	1008
14	rs200351	G	T	0.405754	1008
14	rs11850690	T	C	0.0109127	1008
14	rs75605571	C	T	0.0386905	1008
14	rs11851709	T	C	0.12996	1008
14	rs200349	T	C	0.732143	1008
14	rs1873662	C	A	0.12996	1008
14	rs1885103	C	G	0.0109127	1008
14	rs7143696	T	C	0.340278	1008
14	rs79278562	T	C	0.184524	1008
14	rs59750588	G	A	0.0297619	1008
14	rs58950184	G	A	0.0367063	1008
14	rs10134835	C	T	0.128968	1008
14	rs17098017	G	T	0.124008	1008
14	rs4905774	G	A	0.448413	1008
14	rs200348	A	G	0.957341	1008
14	rs76247320	T	A	0.126984	1008
14	rs12588095	A	G	0.136905	1008
14	rs35872804	C	A	0.0119048	1008
14	rs12588148	C	T	0.138889	1008
14	rs80113020	C	A	0.141865	1008
14	rs35227586	C	A	0.0357143	1008
14	rs200344	A	G	0.237103	1008
14	rs4905775	C	T	0.0357143	1008
14	rs17098020	G	A	0.199405	1008
14	rs12435579	G	A	0.316468	1008
14	rs17627407	G	A	0.0119048	1008
14	rs60763756	C	G	0.230159	1008
14	rs10140293	T	C	0.0357143	1008
14	rs10151322	G	A	0.0238095	1008
14	rs10151172	C	T	0.0357143	1008
14	rs200339	A	G	0.456349	1008
14	rs11625159	T	G	0.0119048	1008
14	rs200338	T	C	0.456349	1008
14	rs200337	G	A	0.234127	1008
14	rs200336	A	T	0.468254	1008
14	rs12435447	T	C	0.319444	1008
14	rs200335	T	G	0.247024	1008
14	rs144579901	C	T	0.0238095	1008
14	rs10484063	G	T	0.319444	1008
14	rs28368927	A	G	0.22123	1008
14	rs200334	A	G	0.468254	1008
14	rs200333	G	A	0.468254	1008
14	rs200332	A	G	0.247024	1008
14	rs200331	A	G	0.247024	1008
14	rs145937680	C	A	0.0238095	1008
14	rs200330	T	C	0.247024	1008
14	rs200329	T	A	0.247024	1008
14	rs9652400	G	T	0.22123	1008
14	rs149853571	G	A	0.0367063	1008
14	rs200328	T	C	0.246032	1008
14	rs1492305	T	C	0.222222	1008
14	rs200327	A	T	0.246032	1008
14	rs78057503	T	G	0.0327381	1008
14	rs200326	A	G	0.246032	1008
14	rs71418618	C	T	0.318452	1008
14	rs10484064	C	T	0.22123	1008
14	rs200325	T	C	0.246032	1008
14	rs10150536	G	T	0.22123	1008
14	rs200324	T	G	0.246032	1008
14	rs17545164	G	A	0.0119048	1008
14	rs200323	G	A	0.24504	1008
14	rs17098037	T	C	0.133929	1008
14	rs200322	A	T	0.234127	1008
14	rs200321	G	A	0.246032	1008
14	rs200320	A	G	0.246032	1008
14	rs200319	C	T	0.24504	1008
14	rs10130898	A	G	0.0238095	1008
14	rs57774443	G	A	0.320437	1008
14	rs140227882	G	A	0.0337302	1008
14	rs200318	C	G	0.787698	1008
14	rs11622529	C	T	0.0347222	1008
14	rs4900423	T	G	0.350198	1008
14	rs200317	C	G	0.590278	1008
14	rs200316	G	A	0.241071	1008
14	rs200315	A	C	0.60119	1008
14	rs200314	G	T	0.24504	1008
14	rs200313	G	A	0.613095	1008
14	rs57057273	T	C	0.392857	1008
14	rs4905779	T	A	0.772817	1008
14	rs17098039	G	A	0.0555556	1008
14	rs7151445	A	C	0.430556	1008
14	rs7153222	T	C	0.779762	1008
14	rs17098043	T	A	0.430556	1008
14	rs17098044	T	G	0.350198	1008
14	rs17545317	T	C	0.350198	1008
14	rs10130070	C	T	0.426587	1008
14	rs17098046	C	T	0.0575397	1008
14	rs60020450	C	A	0.340278	1008
14	rs8006467	A	G	0.0863095	1008
14	rs28742167	T	C	0.0625	1008
14	rs28410398	C	T	0.0615079	1008
14	rs74245705	T	C	0.210317	1008
14	rs200307	A	G	0.991071	1008
14	rs200305	T	C	0.563492	1008
14	rs116847766	C	T	0.0128968	1008
14	rs200303	G	T	0.5625	1008
14	rs200300	C	T	0.563492	1008
14	rs77389429	G	A	0.344246	1008
14	rs200297	A	G	0.337302	1008
14	rs10147791	T	A	0.0595238	1008
14	rs79031015	C	G	0.127976	1008
14	rs34938424	G	A	0.345238	1008
14	rs139305113	A	C	0.0238095	1008
14	rs149941925	T	C	0.0238095	1008
14	rs17098066	G	T	0.268849	1008
14	rs200294	G	A	0.0625	1008
14	rs1388773	G	A	0.267857	1008
14	rs1022705	C	T	0.0287698	1008
14	rs200292	T	C	0.078373	1008
14	rs17545631	G	A	0.30754	1008
14	rs200290	T	C	0.078373	1008
14	rs807339	C	G	0.723214	1008
14	rs149593193	C	T	0.0297619	1008
14	rs809896	T	C	0.078373	1008
14	rs2009100	G	A	0.0634921	1008
14	rs732440	C	T	0.0625	1008
14	rs112633984	T	C	0.0168651	1008
14	rs17098079	A	G	0.275794	1008
14	rs78057219	A	G	0.015873	1008
14	rs10130201	T	G	0.0813492	1008
14	rs10141321	G	T	0.0813492	1008
14	rs17098085	G	C	0.0654762	1008
14	rs10141829	G	A	0.0813492	1008
14	rs17098088	A	G	0.0813492	1008
14	rs114251116	G	A	0.0813492	1008
14	rs17098089	A	C	0.0813492	1008
14	rs184888185	T	C	0.0257937	1008
14	rs807354	C	G	0.722222	1008
14	rs807353	C	T	0.72123	1008
14	rs12880967	G	A	0.0595238	1008
14	rs11621256	C	T	0.0535714	1008
14	rs807352	A	G	0.0753968	1008
14	rs807351	G	A	0.296627	1008
14	rs66823378	T	C	0.144841	1008
14	rs116924011	G	T	0.0367063	1008
14	rs7160540	C	T	0.428571	1008
14	rs807350	G	A	0.929563	1008
14	rs12897647	A	G	0.430556	1008
14	rs12898164	G	A	0.428571	1008
14	rs807349	C	T	0.864087	1008
14	rs4905782	A	G	0.0674603	1008
14	rs12895874	T	C	0.425595	1008
14	rs78593379	T	C	0.0863095	1008
14	rs7142912	G	A	0.488095	1008
14	rs77914446	G	A	0.0873016	1008
14	rs7143182	C	T	0.489087	1008
14	rs12432596	G	A	0.0863095	1008
14	rs76001119	G	A	0.0327381	1008
14	rs80076878	G	A	0.0863095	1008
14	rs75229379	C	T	0.0218254	1008
14	rs79847551	C	T	0.0863095	1008
14	rs76790017	C	T	0.0863095	1008
14	rs4905783	C	T	0.489087	1008
14	rs807345	T	C	0.864087	1008
14	rs75177018	A	G	0.0863095	1008
14	rs7140994	C	T	0.489087	1008
14	rs807343	G	A	0.864087	1008
14	rs78503776	C	A	0.0863095	1008
14	rs2094718	A	C	0.282738	1008
14	rs73417956	G	A	0.0882937	1008
14	rs1257693	A	T	0.28373	1008
14	rs957421	C	T	0.489087	1008
14	rs28624742	C	T	0.282738	1008
14	rs1257620	A	G	0.864087	1008
14	rs4905786	G	A	0.488095	1008
14	rs2131192	C	T	0.0882937	1008
14	rs1257619	A	T	0.864087	1008
14	rs79312469	T	C	0.0863095	1008
14	rs1257618	G	A	0.864087	1008
14	rs1257617	T	C	0.864087	1008
14	rs1257616	A	G	0.864087	1008
14	rs2172295	T	A	0.489087	1008
14	rs2149901	A	T	0.864087	1008
14	rs2149902	A	T	0.862103	1008
14	rs12432597	T	C	0.0863095	1008
14	rs79187780	G	T	0.0863095	1008
14	rs1257615	T	C	0.864087	1008
14	rs72700710	C	T	0.362103	1008
14	rs72631662	A	T	0.281746	1008
14	rs72700712	A	G	0.490079	1008
14	rs79961517	A	G	0.0863095	1008
14	rs74594629	C	G	0.0863095	1008
14	rs11852079	C	G	0.220238	1008
14	rs75837866	A	G	0.242063	1008
14	rs140048707	C	T	0.00297619	1008
14	rs8007037	A	G	0.481151	1008
14	rs1602625	T	G	0.134921	1008
14	rs1257614	A	G	0.848214	1008
14	rs58279981	G	A	0.239087	1008
14	rs1257613	G	T	0.134921	1008
14	rs17546564	G	C	0.134921	1008
14	rs1257612	A	G	0.134921	1008
14	rs61981339	T	C	0.241071	1008
14	rs61981340	C	G	0.241071	1008
14	rs61981341	T	G	0.241071	1008
14	rs61981342	T	C	0.241071	1008
14	rs72700720	T	C	0.242063	1008
14	rs8020164	A	G	0.472222	1008
14	rs61981343	C	T	0.241071	1008
14	rs7494445	A	G	0.241071	1008
14	rs67465138	T	C	0.241071	1008
14	rs11160491	T	C	0.241071	1008
14	rs11160492	G	A	0.241071	1008
14	rs1257611	T	C	0.135913	1008
14	rs138529970	C	T	0.0486111	1008
14	rs1257609	C	T	0.134921	1008
14	rs1268702	T	A	0.135913	1008
14	rs55912477	C	T	0.241071	1008
14	rs1257606	C	A	0.132937	1008
14	rs10220662	A	G	0.848214	1008
14	rs10220484	T	C	0.378968	1008
14	rs1257604	T	C	0.849206	1008
14	rs1257601	A	G	0.850198	1008
14	rs139254643	C	T	0.0109127	1008
14	rs6575706	G	C	0.774802	1008
14	rs61340848	C	T	0.21131	1008
14	rs2131191	C	T	0.452381	1008
14	rs74900239	C	A	0.0327381	1008
14	rs1272741	A	G	0.115079	1008
14	rs2638819	A	G	0.112103	1008
14	rs7145492	T	C	0.454365	1008
14	rs4905790	C	G	0.452381	1008
14	rs1257594	C	A	0.112103	1008
14	rs7150733	C	A	0.21627	1008
14	rs1257593	C	T	0.111111	1008
14	rs1257592	G	A	0.111111	1008
14	rs2638816	T	C	0.330357	1008
14	rs2988109	T	C	0.112103	1008
14	rs1270142	T	C	0.112103	1008
14	rs1257591	C	G	0.112103	1008
14	rs2988110	T	G	0.112103	1008
14	rs1262316	G	A	0.112103	1008
14	rs17098136	C	T	0.214286	1008
14	rs1257590	T	C	0.112103	1008
14	rs11160493	T	C	0.111111	1008
14	rs1257621	G	A	0.112103	1008
14	rs1257622	T	C	0.112103	1008
14	rs2131193	T	G	0.112103	1008
14	rs1571546	T	C	0.459325	1008
14	rs17098146	A	G	0.353175	1008
14	rs2772509	T	C	0.112103	1008
14	rs1257623	G	A	0.112103	1008
14	rs902810	G	A	0.459325	1008
14	rs902811	T	C	0.112103	1008
14	rs1888093	T	C	0.794643	1008
14	rs2400517	T	C	0.794643	1008
14	rs4145678	T	G	0.219246	1008
14	rs1257625	G	T	0.102183	1008
14	rs1257626	C	T	0.793651	1008
14	rs1257627	A	G	0.112103	1008
14	rs1257628	T	C	0.33631	1008
14	rs147443554	C	G	0.0267857	1008
14	rs1257629	A	G	0.112103	1008
14	rs1257630	A	G	0.792659	1008
14	rs61598249	G	A	0.217262	1008
14	rs2210066	T	G	0.337302	1008
14	rs2210067	T	G	0.337302	1008
14	rs12433872	C	T	0.0396825	1008
14	rs1257631	A	C	0.12004	1008
14	rs17547382	A	T	0.217262	1008
14	rs1546088	G	T	0.440476	1008
14	rs1269099	T	C	0.780754	1008
14	rs4905792	T	C	0.445437	1008
14	rs2638833	A	G	0.119048	1008
14	rs1257633	T	C	0.121032	1008
14	rs11626572	G	T	0.44246	1008
14	rs17098177	A	T	0.217262	1008
14	rs1257634	A	G	0.784722	1008
14	rs1565611	A	G	0.446429	1008
14	rs1257635	A	G	0.337302	1008
14	rs1873660	C	T	0.111111	1008
14	rs35036331	G	C	0.00198413	1008
14	rs17098178	T	C	0.229167	1008
14	rs12437171	G	A	0.536706	1008
14	rs17098179	T	C	0.0367063	1008
14	rs1262319	C	T	0.281746	1008
14	rs117186805	A	G	0.0436508	1008
14	rs2014829	T	C	0.72123	1008
14	rs716957	T	C	0.0496032	1008
14	rs718654	A	G	0.56746	1008
14	rs17098186	T	C	0.269841	1008
14	rs11849353	T	C	0.0138889	1008
14	rs36061503	A	G	0.015873	1008
14	rs17098188	C	T	0.289683	1008
14	rs2015350	G	T	0.304563	1008
14	rs944122	C	G	0.553571	1008
14	rs1257636	A	G	0.559524	1008
14	rs1492307	C	A	0.24504	1008
14	rs1270550	G	A	0.304563	1008
14	rs17098195	T	G	0.292659	1008
14	rs1267254	G	A	0.547619	1008
14	rs1268703	T	C	0.532738	1008
14	rs1257637	A	G	0.623016	1008
14	rs60999362	C	T	0.228175	1008
14	rs4905793	G	A	0.526786	1008
14	rs4905794	G	A	0.52877	1008
14	rs1257639	C	T	0.517857	1008
14	rs138662918	G	C	0.0585317	1008
14	rs34885974	G	A	0.300595	1008
14	rs1257641	A	G	0.531746	1008
14	rs1873661	G	T	0.168651	1008
14	rs1257642	A	G	0.223214	1008
14	rs2026115	C	G	0.174603	1008
14	rs1257643	G	A	0.343254	1008
14	rs10137107	A	G	0.179563	1008
14	rs10137263	C	T	0.144841	1008
14	rs11623894	G	C	0.00198413	1008
14	rs1257644	C	A	0.503968	1008
14	rs11624936	C	T	0.00297619	1008
14	rs1257645	A	T	0.517857	1008
14	rs4905796	T	C	0.484127	1008
14	rs11848088	C	T	0.477183	1008
14	rs35243131	G	C	0.407738	1008
14	rs34992495	C	T	0.294643	1008
14	rs35823690	C	A	0.291667	1008
14	rs7140403	G	A	0.00496032	1008
14	rs10141069	G	A	0.247024	1008
14	rs8004991	T	G	0.25	1008
14	rs6575707	A	G	0.25	1008
14	rs79739293	C	T	0.0337302	1008
14	rs944123	A	G	0.555556	1008
14	rs729733	T	G	0.555556	1008
14	rs729732	T	C	0.555556	1008
14	rs744095	G	A	0.223214	1008
14	rs729734	A	G	0.555556	1008
14	rs1257650	C	T	0.554563	1008
14	rs1257651	A	G	0.555556	1008
14	rs1565612	G	A	0.25	1008
14	rs1565613	G	C	0.248016	1008
14	rs1267255	C	A	0.553571	1008
14	rs2895736	T	C	0.259921	1008
14	rs2220691	G	A	0.227183	1008
14	rs1388771	G	T	0.222222	1008
14	rs1388772	C	T	0.222222	1008
14	rs1826380	G	A	0.227183	1008
14	rs1472143	A	C	0.25	1008
14	rs4900424	G	T	0.169643	1008
14	rs1257654	C	T	0.327381	1008
14	rs1257655	C	T	0.327381	1008
14	rs1257656	G	A	0.327381	1008
14	rs1257657	A	G	0.00992063	1008
14	rs1257658	T	G	0.355159	1008
14	rs7140921	T	C	0.240079	1008
14	rs1958566	T	C	0.323413	1008
14	rs1272197	A	G	0.323413	1008
14	rs1257659	G	A	0.320437	1008
14	rs1257660	C	T	0.323413	1008
14	rs1257661	C	T	0.323413	1008
14	rs72631664	G	A	0.311508	1008
14	rs1257662	G	A	0.00992063	1008
14	rs1257663	C	T	0.561508	1008
14	rs1257664	T	G	0.323413	1008
14	rs1257665	T	C	0.323413	1008
14	rs1257666	C	T	0.323413	1008
14	rs1257667	G	A	0.323413	1008
14	rs1257668	C	A	0.322421	1008
14	rs11844359	G	C	0.239087	1008
14	rs56182450	G	A	0.311508	1008
14	rs1257669	G	A	0.321429	1008
14	rs1257670	G	A	0.349206	1008
14	rs1257671	C	T	0.00992063	1008
14	rs2988111	C	G	0.589286	1008
14	rs1257672	A	G	0.380952	1008
14	rs1257673	A	G	0.0109127	1008
14	rs1257674	G	A	0.37996	1008
14	rs1268704	T	C	0.380952	1008
14	rs59262658	C	A	0.190476	1008
14	rs2638835	A	G	0.615079	1008
14	rs9324005	C	T	0.552579	1008
14	rs74080228	C	T	0.128968	1008
14	rs80286801	G	C	0.0168651	1008
14	rs7157284	T	C	0.015873	1008
14	rs1257676	G	A	0.448413	1008
14	rs1257677	T	C	0.463294	1008
14	rs1257678	A	C	0.46627	1008
14	rs74080230	T	A	0.136905	1008
14	rs147230113	G	A	0.0337302	1008
14	rs112413059	A	G	0.233135	1008
14	rs61979306	G	A	0.0416667	1008
14	rs4905799	C	A	0.046627	1008
14	rs61979307	T	A	0.0426587	1008
14	rs75244392	C	T	0.126984	1008
14	rs1257679	T	C	0.440476	1008
14	rs117575858	C	A	0.0416667	1008
14	rs112462703	C	A	0.198413	1008
14	rs12436492	C	A	0.106151	1008
14	rs117548852	C	G	0.030754	1008
14	rs12437170	C	T	0.106151	1008
14	rs77148660	C	T	0.046627	1008
14	rs1257680	A	G	0.407738	1008
14	rs1257681	T	C	0.384921	1008
14	rs755449	G	A	0.107143	1008
14	rs11623067	C	A	0.0456349	1008
14	rs11623046	A	G	0.0456349	1008
14	rs8019310	G	A	0.0505952	1008
14	rs1257682	A	G	0.386905	1008
14	rs77066049	G	A	0.030754	1008
14	rs77144261	C	T	0.030754	1008
14	rs12879721	G	A	0.0912698	1008
14	rs60870028	A	G	0.174603	1008
14	rs58465794	T	C	0.175595	1008
14	rs59507123	G	C	0.175595	1008
14	rs78718448	A	G	0.030754	1008
14	rs75243930	G	A	0.175595	1008
14	rs1257685	G	A	0.126984	1008
14	rs1257686	G	A	0.126984	1008
14	rs36144867	G	T	0.0882937	1008
14	rs61979311	G	A	0.0882937	1008
14	rs59057448	G	A	0.175595	1008
14	rs1257687	G	A	0.0515873	1008
14	rs78515304	G	T	0.0297619	1008
14	rs59513159	C	T	0.175595	1008
14	rs55918909	G	A	0.00892857	1008
14	rs56957682	T	C	0.174603	1008
14	rs78558395	C	A	0.046627	1008
14	rs117169915	C	T	0.0297619	1008
14	rs2772511	A	G	0.302579	1008
14	rs79178732	G	A	0.175595	1008
14	rs879305	T	C	0.0238095	1008
14	rs35529956	T	C	0.0912698	1008
14	rs1257580	A	C	0.418651	1008
14	rs77332020	G	C	0.0297619	1008
14	rs17630918	G	A	0.046627	1008
14	rs992362	C	A	0.305556	1008
14	rs76575156	T	C	0.046627	1008
14	rs79671337	A	C	0.176587	1008
14	rs1257581	G	A	0.0525794	1008
14	rs78461420	G	A	0.046627	1008
14	rs1257582	A	G	0.409722	1008
14	rs118038253	C	T	0.0545635	1008
14	rs1257583	G	A	0.304563	1008
14	rs74366075	T	C	0.222222	1008
14	rs78352912	C	A	0.0456349	1008
14	rs57680592	A	G	0.176587	1008
14	rs75857923	A	G	0.0297619	1008
14	rs12432644	A	G	0.0912698	1008
14	rs2988103	C	A	0.0525794	1008
14	rs1257584	G	T	0.0525794	1008
14	rs137861616	C	T	0.00694444	1008
14	rs1262315	C	T	0.0525794	1008
14	rs117196341	C	T	0.030754	1008
14	rs138447309	T	A	0.0297619	1008
14	rs76966397	A	G	0.0218254	1008
14	rs35304710	T	G	0.0912698	1008
14	rs78635247	A	G	0.0297619	1008
14	rs12878542	C	T	0.0486111	1008
14	rs1257585	A	C	0.252976	1008
14	rs7141243	G	A	0.124008	1008
14	rs79253039	G	A	0.0456349	1008
14	rs34073390	G	T	0.0882937	1008
14	rs56034910	G	A	0.0138889	1008
14	rs117773629	G	A	0.0297619	1008
14	rs2772486	C	G	0.207341	1008
14	rs149569621	G	A	0.0218254	1008
14	rs17548965	A	G	0.0882937	1008
14	rs75726709	G	A	0.0297619	1008
14	rs2012176	C	T	0.0882937	1008
14	rs10873499	G	A	0.0456349	1008
14	rs75110082	C	G	0.0297619	1008
14	rs736177	G	A	0.0138889	1008
14	rs902814	T	C	0.0515873	1008
14	rs1257586	A	G	0.207341	1008
14	rs34232727	G	A	0.0138889	1008
14	rs1257587	G	A	0.0525794	1008
14	rs1257588	A	G	0.207341	1008
14	rs8004111	G	A	0.124008	1008
14	rs8004268	G	A	0.124008	1008
14	rs117012686	A	C	0.0297619	1008
14	rs77719284	G	A	0.0297619	1008
14	rs184414584	G	A	0.0277778	1008
14	rs148374438	T	C	0.0297619	1008
14	rs11625640	A	G	0.0456349	1008
14	rs1475540	G	C	0.135913	1008
14	rs73412567	T	C	0.0297619	1008
14	rs807357	T	C	0.0267857	1008
14	rs142829957	G	T	0.0297619	1008
14	rs11626814	C	T	0.0615079	1008
14	rs807359	A	G	0.0267857	1008
14	rs12892531	T	C	0.104167	1008
14	rs807361	A	G	0.111111	1008
14	rs807362	C	G	0.111111	1008
14	rs807363	T	C	0.258929	1008
14	rs77426348	A	T	0.0297619	1008
14	rs807364	A	G	0.140873	1008
14	rs807365	T	A	0.140873	1008
14	rs807366	T	G	0.259921	1008
14	rs11621789	G	C	0.0267857	1008
14	rs74746229	G	A	0.0297619	1008
14	rs12887611	G	A	0.104167	1008
14	rs75491499	G	C	0.0297619	1008
14	rs17631267	T	C	0.104167	1008
14	rs34851115	G	C	0.105159	1008
14	rs12433774	C	T	0.103175	1008
14	rs58948914	C	T	0.178571	1008
14	rs12433800	A	C	0.104167	1008
14	rs78249155	C	T	0.0575397	1008
14	rs79802438	G	A	0.0297619	1008
14	rs807367	G	A	0.111111	1008
14	rs77637010	G	C	0.0297619	1008
14	rs807369	C	T	0.111111	1008
14	rs74080252	C	A	0.0138889	1008
14	rs7147001	C	T	0.124008	1008
14	rs4992922	T	C	0.0297619	1008
14	rs807370	C	T	0.111111	1008
14	rs35518355	C	A	0.0486111	1008
14	rs807371	C	A	0.259921	1008
14	rs61979326	C	G	0.0992063	1008
14	rs17098235	T	A	0.0297619	1008
14	rs117020564	G	A	0.0297619	1008
14	rs56211535	C	T	0.00892857	1008
14	rs807372	T	A	0.140873	1008
14	rs807373	A	T	0.111111	1008
14	rs807374	C	T	0.111111	1008
14	rs807375	G	A	0.140873	1008
14	rs17549257	T	A	0.00892857	1008
14	rs807377	A	C	0.132937	1008
14	rs807378	C	T	0.103175	1008
14	rs149317173	T	G	0.0664683	1008
14	rs12888286	T	C	0.111111	1008
14	rs140499943	G	A	0.0644841	1008
14	rs4900425	A	G	0.0436508	1008
14	rs56268653	G	C	0.0972222	1008
14	rs75750970	G	A	0.031746	1008
14	rs11628390	T	C	0.0992063	1008
14	rs8018764	T	C	0.0952381	1008
14	rs76806196	C	A	0.030754	1008
14	rs145923263	C	A	0.030754	1008
14	rs79510849	C	T	0.0625	1008
14	rs74840606	T	C	0.030754	1008
14	rs149839149	T	C	0.0426587	1008
14	rs12435254	C	T	0.0952381	1008
14	rs7146309	A	G	0.162698	1008
14	rs74716355	C	T	0.0625	1008
14	rs10147043	G	A	0.0694444	1008
14	rs10136159	T	C	0.100198	1008
14	rs11627590	G	T	0.0367063	1008
14	rs11623469	T	C	0.10119	1008
14	rs11628681	A	G	0.0367063	1008
14	rs7157886	A	C	0.100198	1008
14	rs7158429	C	T	0.0327381	1008
14	rs117939068	T	C	0.030754	1008
14	rs55876615	T	G	0.0327381	1008
14	rs710302	C	A	0.176587	1008
14	rs150914075	A	G	0.030754	1008
14	rs8005070	C	T	0.030754	1008
14	rs11622308	G	A	0.0992063	1008
14	rs2029614	G	T	0.0327381	1008
14	rs117229305	G	T	0.030754	1008
14	rs78320326	C	T	0.030754	1008
14	rs79628784	T	C	0.030754	1008
14	rs10151969	T	C	0.0684524	1008
14	rs7161452	C	T	0.140873	1008
14	rs12147904	G	C	0.0367063	1008
14	rs7156744	G	C	0.0367063	1008
14	rs7157935	T	C	0.0674603	1008
14	rs10149571	C	T	0.127976	1008
14	rs28781404	A	G	0.127976	1008
14	rs11160494	T	C	0.0367063	1008
14	rs807389	T	A	0.463294	1008
14	rs11625417	T	C	0.0367063	1008
14	rs7141841	T	C	0.0367063	1008
14	rs17631503	G	A	0.140873	1008
14	rs17631516	A	G	0.140873	1008
14	rs8008908	C	T	0.140873	1008
14	rs10144748	T	C	0.128968	1008
14	rs75194857	G	C	0.030754	1008
14	rs117096596	A	G	0.030754	1008
14	rs12432373	G	A	0.140873	1008
14	rs74509324	A	T	0.0486111	1008
14	rs10136013	A	G	0.127976	1008
14	rs79639633	G	A	0.0962302	1008
14	rs11624647	C	G	0.141865	1008
14	rs75166373	G	T	0.030754	1008
14	rs7150383	T	A	0.606151	1008
14	rs75594008	A	G	0.030754	1008
14	rs12887971	T	C	0.140873	1008
14	rs34282344	T	C	0.140873	1008
14	rs10135115	T	C	0.0367063	1008
14	rs75013996	C	T	0.0297619	1008
14	rs34881810	T	C	0.0952381	1008
14	rs9672009	A	C	0.0605159	1008
14	rs112542910	A	C	0.0297619	1008
14	rs77102092	A	T	0.0595238	1008
14	rs34993198	G	A	0.142857	1008
14	rs77293239	G	T	0.0892857	1008
14	rs10144320	T	C	0.130952	1008
14	rs115653832	T	C	0.0625	1008
14	rs74875213	A	G	0.124008	1008
14	rs79349948	A	G	0.0992063	1008
14	rs12432405	G	A	0.189484	1008
14	rs12588695	G	A	0.736111	1008
14	rs149663314	C	T	0.0138889	1008
14	rs74340757	G	A	0.0962302	1008
14	rs2031981	C	T	0.49504	1008
14	rs188134655	C	T	0.0119048	1008
14	rs184655266	G	A	0.0109127	1008
14	rs182074839	T	C	0.0109127	1008
14	rs118041065	C	A	0.0109127	1008
14	rs185499696	C	A	0.0109127	1008
14	rs61979335	G	C	0.077381	1008
14	rs189142562	G	C	0.0109127	1008
14	rs17098262	T	C	0.077381	1008
14	rs74439806	G	A	0.0496032	1008
14	rs11627820	C	T	0.0525794	1008
14	rs71418625	G	C	0.047619	1008
14	rs2026116	C	T	0.473214	1008
14	rs73414517	T	C	0.0119048	1008
14	rs188329570	G	A	0.0119048	1008
14	rs73414519	A	G	0.0902778	1008
14	rs4905800	G	A	0.0515873	1008
14	rs75213662	C	T	0.0119048	1008
14	rs17098268	A	G	0.246032	1008
14	rs17098269	C	T	0.0248016	1008
14	rs142068159	G	A	0.0109127	1008
14	rs12437288	C	T	0.337302	1008
14	rs12434512	T	C	0.35119	1008
14	rs17098270	T	C	0.0297619	1008
14	rs11160495	A	C	0.428571	1008
14	rs112602336	A	G	0.0119048	1008
14	rs12435210	T	C	0.334325	1008
14	rs35125160	T	C	0.108135	1008
14	rs7145095	A	G	0.480159	1008
14	rs11621658	A	G	0.0833333	1008
14	rs17631887	G	A	0.109127	1008
14	rs181370861	G	A	0.0119048	1008
14	rs11622782	C	T	0.0486111	1008
14	rs11850349	T	C	0.108135	1008
14	rs2400521	G	A	0.477183	1008
14	rs28548282	C	T	0.427579	1008
14	rs1467723	C	T	0.478175	1008
14	rs180891470	C	A	0.0128968	1008
14	rs8018858	C	T	0.0486111	1008
14	rs1257499	T	C	0.433532	1008
14	rs12878382	C	T	0.093254	1008
14	rs1257500	A	C	0.0823413	1008
14	rs377490681	C	T	0.0188492	1008
14	rs12879981	T	G	0.0922619	1008
14	rs12878906	C	G	0.0922619	1008
14	rs12878760	A	G	0.352183	1008
14	rs1257501	C	T	0.0813492	1008
14	rs1257502	C	T	0.43254	1008
14	rs1268697	C	G	0.433532	1008
14	rs1257503	T	A	0.188492	1008
14	rs34648778	C	G	0.0595238	1008
14	rs151079136	C	A	0.014881	1008
14	rs67791045	T	C	0.368056	1008
14	rs11160496	A	C	0.0505952	1008
14	rs11160497	C	G	0.0664683	1008
14	rs72700791	A	G	0.10119	1008
14	rs7148836	A	C	0.00992063	1008
14	rs11160498	C	T	0.0863095	1008
14	rs2693703	G	T	0.53373	1008
14	rs1267228	G	C	0.453373	1008
14	rs8016182	A	G	0.430556	1008
14	rs8016200	A	G	0.00892857	1008
14	rs1267229	G	A	0.544643	1008
14	rs55680742	G	C	0.441468	1008
14	rs10137092	C	T	0.103175	1008
14	rs10137454	G	C	0.107143	1008
14	rs11847070	C	T	0.103175	1008
14	rs11160499	C	T	0.107143	1008
14	rs57506042	C	A	0.399802	1008
14	rs7160993	C	T	0.103175	1008
14	rs6575711	T	C	0.110119	1008
14	rs1257508	T	C	0.524802	1008
14	rs7140246	G	T	0.108135	1008
14	rs146353661	A	C	0.00297619	1008
14	rs2693706	C	T	0.512897	1008
14	rs7146296	T	A	0.110119	1008
14	rs12883053	G	T	0.104167	1008
14	rs12883140	A	G	0.108135	1008
14	rs79771187	C	T	0.0337302	1008
14	rs12888645	G	A	0.108135	1008
14	rs35672395	C	G	0.103175	1008
14	rs35636156	G	A	0.107143	1008
14	rs35059563	A	G	0.107143	1008
14	rs61979353	C	T	0.411706	1008
14	rs1257510	A	G	0.525794	1008
14	rs1257511	T	G	0.525794	1008
14	rs12894561	G	A	0.107143	1008
14	rs11160500	A	G	0.107143	1008
14	rs2988105	T	C	0.531746	1008
14	rs10139804	T	C	0.104167	1008
14	rs2400523	T	C	0.110119	1008
14	rs12880019	G	A	0.107143	1008
14	rs12431760	A	G	0.405754	1008
14	rs7147849	C	T	0.110119	1008
14	rs7148197	C	T	0.106151	1008
14	rs7148398	C	T	0.102183	1008
14	rs8016194	G	A	0.396825	1008
14	rs7493960	G	A	0.107143	1008
14	rs11623547	C	G	0.106151	1008
14	rs10137180	A	G	0.106151	1008
14	rs10139729	C	T	0.106151	1008
14	rs4561391	C	T	0.109127	1008
14	rs4640112	C	T	0.106151	1008
14	rs4299089	A	G	0.110119	1008
14	rs4533205	T	C	0.106151	1008
14	rs3930495	A	C	0.139881	1008
14	rs3930496	T	A	0.139881	1008
14	rs3930497	T	C	0.139881	1008
14	rs2400526	T	G	0.141865	1008
14	rs2400527	A	G	0.144841	1008
14	rs11160501	T	G	0.141865	1008
14	rs8020962	C	A	0.107143	1008
14	rs8022744	T	C	0.107143	1008
14	rs117859058	C	A	0.0575397	1008
14	rs12882816	T	C	0.103175	1008
14	rs75999173	C	T	0.0327381	1008
14	rs10484067	G	A	0.110119	1008
14	rs192106845	A	C	0.0257937	1008
14	rs71418628	T	C	0.00396825	1008
14	rs11849143	G	T	0.110119	1008
14	rs60448034	G	T	0.399802	1008
14	rs34983345	G	C	0.00396825	1008
14	rs28584270	T	C	0.287698	1008
14	rs111789789	T	C	0.00198413	1008
14	rs809413	A	G	0.00396825	1008
14	rs57998915	T	C	0.0119048	1008
14	rs58577764	G	A	0.364087	1008
14	rs115953267	C	T	0.00198413	1008
14	rs807439	G	C	0.83631	1008
14	rs807438	T	C	0.143849	1008
14	rs139957620	G	A	0.015873	1008
14	rs8016025	A	G	0.143849	1008
14	rs1257512	C	T	0.144841	1008
14	rs1257513	A	G	0.572421	1008
14	rs813417	G	A	0.587302	1008
14	rs809899	T	C	0.943452	1008
14	rs72700801	C	G	0.0386905	1008
14	rs807444	C	T	0.291667	1008
14	rs807445	T	C	0.27381	1008
14	rs807448	A	G	0.114087	1008
14	rs807449	T	C	0.115079	1008
14	rs1257515	G	T	0.37996	1008
14	rs35405125	G	A	0.0208333	1008
14	rs57773242	C	T	0.0109127	1008
14	rs34939000	G	A	0.0505952	1008
14	rs75798395	C	T	0.00793651	1008
14	rs72700802	C	T	0.00396825	1008
14	rs34264757	G	A	0.239087	1008
14	rs2400528	A	G	0.102183	1008
14	rs72702603	C	T	0.0565476	1008
14	rs145069165	G	A	0.0902778	1008
14	rs138858557	T	A	0.00793651	1008
14	rs72702604	T	C	0.21131	1008
14	rs28375955	T	C	0.0585317	1008
14	rs12147051	A	C	0.0168651	1008
14	rs28688006	C	T	0.0287698	1008
14	rs3850419	T	C	0.83631	1008
14	rs7161738	G	C	0.0297619	1008
14	rs75793874	G	A	0.0208333	1008
14	rs75818567	G	A	0.031746	1008
14	rs868666	T	C	0.772817	1008
14	rs884606	T	A	0.0138889	1008
14	rs1257496	G	C	0.0138889	1008
14	rs1257495	A	G	0.630952	1008
14	rs55727874	C	T	0.0426587	1008
14	rs10143475	A	G	0.686508	1008
14	rs1257494	T	C	0.0128968	1008
14	rs1257493	C	T	0.014881	1008
14	rs1257492	A	G	0.0208333	1008
14	rs11627507	A	G	0.155754	1008
14	rs10136896	T	C	0.590278	1008
14	rs1269096	C	T	0.585317	1008
14	rs870826	A	G	0.854167	1008
14	rs3850420	C	T	0.847222	1008
14	rs1257487	A	C	0.847222	1008
14	rs1009094	G	C	0.848214	1008
14	rs28446574	T	C	0.326389	1008
14	rs12891856	A	G	0.520833	1008
14	rs10137302	C	T	0.518849	1008
14	rs10137556	G	A	0.516865	1008
14	rs10149632	T	C	0.524802	1008
14	rs10137561	G	A	0.516865	1008
14	rs61363337	C	T	0.525794	1008
14	rs2693676	A	G	0.321429	1008
14	rs1262312	C	T	0.321429	1008
14	rs1257485	T	C	0.321429	1008
14	rs1257484	C	T	0.321429	1008
14	rs1273226	C	T	0.321429	1008
14	rs1269095	C	G	0.321429	1008
14	rs72631665	T	G	0.326389	1008
14	rs12435319	C	G	0.319444	1008
14	rs1257483	T	G	0.322421	1008
14	rs8009403	C	G	0.320437	1008
14	rs1273225	T	C	0.320437	1008
14	rs77972783	A	G	0.0168651	1008
14	rs1257411	C	T	0.321429	1008
14	rs7148304	G	A	0.542659	1008
14	rs1270135	C	A	0.328373	1008
14	rs1257410	G	A	0.318452	1008
14	rs1152773	T	C	0.875	1008
14	rs4905801	T	A	0.545635	1008
14	rs1257481	A	G	0.330357	1008
14	rs10129783	C	T	0.545635	1008
14	rs813418	T	A	0.589286	1008
14	rs1257522	C	T	0.875992	1008
14	rs75280652	T	A	0.0595238	1008
14	rs8021088	C	T	0.540675	1008
14	rs76959770	T	C	0.0962302	1008
14	rs1152774	C	T	0.872024	1008
14	rs947191	T	C	0.875	1008
14	rs944121	T	C	0.877976	1008
14	rs117644776	C	T	0.0952381	1008
14	rs2400536	G	A	0.535714	1008
14	rs57284712	T	C	0.0277778	1008
14	rs807443	A	G	0.337302	1008
14	rs807442	G	A	0.332341	1008
14	rs1152775	G	C	0.335317	1008
14	rs4905802	C	G	0.545635	1008
14	rs1152776	T	C	0.329365	1008
14	rs4905803	T	C	0.551587	1008
14	rs1152777	A	G	0.33631	1008
14	rs1152778	C	T	0.331349	1008
14	rs1152779	A	G	0.964286	1008
14	rs72702620	T	C	0.0208333	1008
14	rs1152781	T	G	0.117063	1008
14	rs1152783	C	G	0.339286	1008
14	rs2487507	T	A	0.386905	1008
14	rs807568	C	T	0.274802	1008
14	rs807569	A	G	0.728175	1008
14	rs807450	T	C	0.27877	1008
14	rs2793315	T	C	0.72123	1008
14	rs11627229	C	G	0.441468	1008
14	rs2664314	G	A	0.720238	1008
14	rs2693677	C	G	0.277778	1008
14	rs77748159	C	T	0.0277778	1008
14	rs3930173	A	C	0.44246	1008
14	rs807731	A	C	0.243056	1008
14	rs189921615	A	G	0.0228175	1008
14	rs807732	C	T	0.6875	1008
14	rs2693680	T	G	0.255952	1008
14	rs11621953	C	T	0.424603	1008
14	rs74451104	C	T	0.40377	1008
14	rs710306	C	A	0.801587	1008
14	rs56106643	G	A	0.331349	1008
14	rs56132719	G	A	0.333333	1008
14	rs17098348	C	A	0.390873	1008
14	rs3850421	C	T	0.774802	1008
14	rs11846608	C	T	0.114087	1008
14	rs4905804	A	G	0.41369	1008
14	rs710307	T	C	0.277778	1008
14	rs710308	C	A	0.802579	1008
14	rs2693681	C	A	0.12004	1008
14	rs710310	T	C	0.407738	1008
14	rs12590156	C	A	0.344246	1008
14	rs185611107	C	T	0.112103	1008
14	rs1257421	G	C	0.809524	1008
14	rs1257422	T	C	0.113095	1008
14	rs1257423	T	C	0.498016	1008
14	rs1257424	T	G	0.816468	1008
14	rs12432135	A	G	0.115079	1008
14	rs1257427	T	C	0.64881	1008
14	rs79756567	G	A	0.0892857	1008
14	rs1257428	T	C	0.622024	1008
14	rs74080344	G	C	0.0714286	1008
14	rs74080346	G	A	0.0714286	1008
14	rs76807456	C	T	0.0902778	1008
14	rs4095711	T	A	0.0248016	1008
14	rs4095712	T	C	0.0257937	1008
14	rs3915204	G	A	0.0724206	1008
14	rs7153472	C	T	0.077381	1008
14	rs75884620	G	A	0.219246	1008
14	rs117212709	C	T	0.0902778	1008
14	rs117559828	G	A	0.0902778	1008
14	rs1257429	A	G	0.497024	1008
14	rs8007443	G	A	0.146825	1008
14	rs79220814	T	C	0.0922619	1008
14	rs117987142	G	A	0.0277778	1008
14	rs1257430	A	C	0.584325	1008
14	rs1257431	A	G	0.655754	1008
14	rs78792030	G	T	0.0376984	1008
14	rs117574688	C	T	0.0952381	1008
14	rs79707116	C	T	0.0952381	1008
14	rs7148256	G	A	0.139881	1008
14	rs2664287	G	A	0.340278	1008
14	rs1257432	G	A	0.486111	1008
14	rs1257434	C	T	0.145833	1008
14	rs1257436	C	T	0.416667	1008
14	rs78408035	G	A	0.0962302	1008
14	rs2664288	G	A	0.342262	1008
14	rs11160502	G	A	0.0376984	1008
14	rs183235477	C	A	0.0198413	1008
14	rs6575712	G	C	0.349206	1008
14	rs3936653	G	A	0.345238	1008
14	rs2793318	C	T	0.448413	1008
14	rs2693682	A	G	0.359127	1008
14	rs28607259	G	C	0.141865	1008
14	rs2664289	T	C	0.448413	1008
14	rs79191993	G	T	0.0873016	1008
14	rs117748925	G	A	0.0287698	1008
14	rs807565	T	C	0.679563	1008
14	rs2693683	G	T	0.44246	1008
14	rs78304569	C	T	0.0863095	1008
14	rs2693684	A	C	0.445437	1008
14	rs807566	A	G	0.685516	1008
14	rs17098384	A	G	0.310516	1008
14	rs2693685	G	A	0.0287698	1008
14	rs2664290	A	C	0.0287698	1008
14	rs2793319	T	A	0.438492	1008
14	rs12885251	G	A	0.0456349	1008
14	rs2614473	T	C	0.0267857	1008
14	rs60378373	G	A	0.318452	1008
14	rs75758849	A	G	0.094246	1008
14	rs17098389	G	A	0.318452	1008
14	rs116876133	G	A	0.094246	1008
14	rs2793320	C	A	0.0257937	1008
14	rs3850422	G	A	0.0456349	1008
14	rs74403457	A	T	0.094246	1008
14	rs2462916	C	T	0.662698	1008
14	rs2693686	C	G	0.258929	1008
14	rs2693687	C	T	0.258929	1008
14	rs2614472	G	A	0.0267857	1008
14	rs807567	C	T	0.662698	1008
14	rs2614471	T	C	0.581349	1008
14	rs10142427	A	C	0.235119	1008
14	rs10142429	A	G	0.235119	1008
14	rs74080358	G	A	0.0634921	1008
14	rs2614470	A	G	0.130952	1008
14	rs2693688	C	G	0.0267857	1008
14	rs2693689	G	A	0.0188492	1008
14	rs2693690	T	C	0.0188492	1008
14	rs17098399	C	T	0.315476	1008
14	rs1257437	G	A	0.0396825	1008
14	rs17098400	A	G	0.109127	1008
14	rs55843916	C	G	0.388889	1008
14	rs2693692	G	A	0.554563	1008
14	rs2693693	G	A	0.0168651	1008
14	rs2793321	T	C	0.555556	1008
14	rs2664292	A	G	0.554563	1008
14	rs17551753	C	T	0.0714286	1008
14	rs2614469	A	T	0.0882937	1008
14	rs118045050	A	G	0.109127	1008
14	rs3850423	T	C	0.31746	1008
14	rs807562	A	C	0.554563	1008
14	rs2462917	G	A	0.0188492	1008
14	rs3994992	C	T	0.0396825	1008
14	rs2693694	A	G	0.512897	1008
14	rs807564	A	G	0.553571	1008
14	rs55975444	G	T	0.0694444	1008
14	rs7152190	T	A	0.0416667	1008
14	rs78260894	G	C	0.111111	1008
14	rs2496477	C	T	0.0178571	1008
14	rs11160503	C	T	0.0406746	1008
14	rs11160504	T	C	0.0416667	1008
14	rs1257438	G	A	0.559524	1008
14	rs884296	T	C	0.559524	1008
14	rs1257440	C	T	0.559524	1008
14	rs77984163	G	C	0.181548	1008
14	rs116967746	T	C	0.110119	1008
14	rs117371399	G	A	0.110119	1008
14	rs1257441	A	G	0.236111	1008
14	rs2614457	A	G	0.0595238	1008
14	rs2793322	A	G	0.0595238	1008
14	rs80255345	T	C	0.0674603	1008
14	rs2693695	A	G	0.0595238	1008
14	rs2614458	C	T	0.558532	1008
14	rs76700331	G	T	0.0744048	1008
14	rs1257443	A	T	0.0595238	1008
14	rs1257444	A	G	0.381944	1008
14	rs1257446	C	T	0.448413	1008
14	rs1257447	G	C	0.559524	1008
14	rs807733	G	A	0.493056	1008
14	rs807734	G	A	0.493056	1008
14	rs12590030	T	C	0.328373	1008
14	rs2793323	G	A	0.0178571	1008
14	rs12050177	G	T	0.111111	1008
14	rs1876881	C	G	0.329365	1008
14	rs150539838	G	C	0.0128968	1008
14	rs80238644	A	G	0.0634921	1008
14	rs17098424	G	A	0.174603	1008
14	rs807736	C	A	0.642857	1008
14	rs75187744	C	T	0.111111	1008
14	rs77758064	T	C	0.111111	1008
14	rs2614459	G	T	0.559524	1008
14	rs1257448	G	T	0.499008	1008
14	rs8021454	G	C	0.0634921	1008
14	rs4905807	T	C	0.0406746	1008
14	rs4905808	T	C	0.0416667	1008
14	rs4144133	T	G	0.111111	1008
14	rs1257450	G	A	0.428571	1008
14	rs76476097	G	A	0.204365	1008
14	rs4905809	G	A	0.0406746	1008
14	rs79909551	A	T	0.111111	1008
14	rs17098440	G	A	0.322421	1008
14	rs55913542	G	T	0.0634921	1008
14	rs1257451	C	A	0.111111	1008
14	rs1977806	G	A	0.323413	1008
14	rs3929904	T	C	0.331349	1008
14	rs1257416	C	T	0.559524	1008
14	rs1257415	C	A	0.171627	1008
14	rs61985735	T	A	0.28373	1008
14	rs4082793	C	T	0.0386905	1008
14	rs117455933	G	A	0.133929	1008
14	rs1257414	C	T	0.47619	1008
14	rs77675099	G	T	0.197421	1008
14	rs1257413	G	C	0.547619	1008
14	rs77300202	G	A	0.15873	1008
14	rs58608088	A	T	0.0238095	1008
14	rs76927979	C	G	0.16369	1008
14	rs10129264	C	T	0.0208333	1008
14	rs2748814	C	A	0.53373	1008
14	rs10129582	A	G	0.0208333	1008
14	rs10129812	G	A	0.0208333	1008
14	rs1152784	T	A	0.515873	1008
14	rs3933088	T	C	0.0208333	1008
14	rs1152785	G	A	0.488095	1008
14	rs1152786	G	A	0.514881	1008
14	rs10136429	G	A	0.0208333	1008
14	rs1152787	G	A	0.510913	1008
14	rs2664313	A	T	0.0644841	1008
14	rs1152788	G	A	0.530754	1008
14	rs3916222	C	T	0.0267857	1008
14	rs80009370	G	A	0.136905	1008
14	rs941521	G	A	0.178571	1008
14	rs3888193	G	A	0.144841	1008
14	rs2487509	C	T	0.0753968	1008
14	rs941520	A	C	0.172619	1008
14	rs2457444	A	G	0.0763889	1008
14	rs1152790	C	T	0.827381	1008
14	rs1152792	G	A	0.827381	1008
14	rs1152793	T	C	0.380952	1008
14	rs1152794	A	G	0.37996	1008
14	rs1257412	G	A	0.308532	1008
14	rs17095099	C	G	0.302579	1008
14	rs2693699	T	C	0.0744048	1008
14	rs17095103	A	T	0.00396825	1008
14	rs17095104	T	C	0.137897	1008
14	rs12895055	C	T	0.031746	1008
14	rs11624408	A	G	0.031746	1008
14	rs1152795	G	A	0.826389	1008
14	rs2614490	G	A	0.0694444	1008
14	rs12893398	T	G	0.0347222	1008
14	rs78626468	T	C	0.0436508	1008
14	rs79428639	C	T	0.300595	1008
14	rs111238111	T	C	0.077381	1008
14	rs7141044	T	C	0.0347222	1008
14	rs2136574	G	C	0.862103	1008
14	rs1983473	G	A	0.862103	1008
14	rs7151737	T	C	0.0347222	1008
14	rs28576256	G	A	0.144841	1008
14	rs2614482	G	A	0.552579	1008
14	rs72702663	G	A	0.303571	1008
14	rs2693698	A	G	0.968254	1008
14	rs10138205	A	G	0.0525794	1008
14	rs10150710	T	C	0.135913	1008
14	rs56303180	A	G	0.786706	1008
14	rs10873500	G	A	0.184524	1008
14	rs34053174	G	C	0.0198413	1008
14	rs11622539	G	C	0.119048	1008
14	rs56221143	C	T	0.0823413	1008
14	rs2614462	G	C	0.863095	1008
14	rs10133235	T	C	0.777778	1008
14	rs12888948	G	A	0.0198413	1008
14	rs10146840	G	A	0.775794	1008
14	rs10147094	A	G	0.779762	1008
14	rs7152245	A	G	0.117063	1008
14	rs76801057	C	T	0.0436508	1008
14	rs1078050	C	T	0.117063	1008
14	rs2748810	A	G	0.0744048	1008
14	rs2457443	C	A	0.0724206	1008
14	rs941519	A	G	0.85119	1008
14	rs2664308	G	C	0.861111	1008
14	rs34611983	A	C	0.0218254	1008
14	rs2693674	G	C	0.860119	1008
14	rs1540840	G	C	0.0744048	1008
14	rs1405238	C	T	0.987103	1008
14	rs61985743	T	C	0.0684524	1008
14	rs7146019	A	G	0.983135	1008
14	rs2748809	T	C	0.0367063	1008
14	rs146154551	A	G	0.0704365	1008
14	rs72702665	A	G	0.134921	1008
14	rs10131783	G	A	0.0654762	1008
14	rs2693672	C	G	0.046627	1008
14	rs2664299	T	C	0.0456349	1008
14	rs2748807	A	G	0.974206	1008
14	rs2614464	G	A	0.046627	1008
14	rs8004151	A	C	0.155754	1008
14	rs117671982	G	T	0.0357143	1008
14	rs2614463	A	T	0.047619	1008
14	rs2693671	T	C	0.202381	1008
14	rs75280037	T	C	0.0327381	1008
14	rs8008354	C	T	0.741071	1008
14	rs2614461	C	T	0.1875	1008
14	rs28571213	G	T	0.0565476	1008
14	rs151001117	G	T	0.014881	1008
14	rs75744189	G	A	0.214286	1008
14	rs7157299	G	C	0.140873	1008
14	rs7157001	A	G	0.739087	1008
14	rs61987661	G	A	0.0565476	1008
14	rs56844246	A	G	0.140873	1008
14	rs2496482	C	T	0.047619	1008
14	rs57919607	G	A	0.0565476	1008
14	rs56261560	C	T	0.724206	1008
14	rs2664303	C	T	0.047619	1008
14	rs2664304	C	T	0.0605159	1008
14	rs2614488	G	A	0.0714286	1008
14	rs10150931	C	A	0.922619	1008
14	rs2049533	C	T	0.394841	1008
14	rs2614489	G	A	0.732143	1008
14	rs7161685	C	G	0.251984	1008
14	rs12589295	C	G	0.251984	1008
14	rs2748805	C	T	0.0595238	1008
14	rs77840264	A	T	0.0248016	1008
14	rs2748804	G	T	0.0585317	1008
14	rs7159452	G	C	0.266865	1008
14	rs59035082	A	G	0.25	1008
14	rs7143531	G	T	0.265873	1008
14	rs61342200	G	A	0.164683	1008
14	rs2614453	G	A	0.97619	1008
14	rs28776301	G	A	0.0873016	1008
14	rs3002016	C	G	0.145833	1008
14	rs2693720	T	C	0.196429	1008
14	rs2693719	C	T	0.289683	1008
14	rs2246320	C	G	0.208333	1008
14	rs2693718	C	T	0.28869	1008
14	rs55913344	C	T	0.338294	1008
14	rs2693717	A	G	0.664683	1008
14	rs12431606	C	T	0.0803571	1008
14	rs12432285	G	A	0.0803571	1008
14	rs8009902	G	C	0.365079	1008
14	rs7147813	G	A	0.352183	1008
14	rs57888004	A	G	0.0664683	1008
14	rs7153295	C	T	0.352183	1008
14	rs1358112	T	C	0.289683	1008
14	rs2614483	T	A	0.289683	1008
14	rs2693716	T	C	0.289683	1008
14	rs56273455	A	G	0.34623	1008
14	rs2614484	G	A	0.289683	1008
14	rs2748802	A	G	0.301587	1008
14	rs2664300	C	A	0.301587	1008
14	rs2748801	C	T	0.301587	1008
14	rs59454378	A	T	0.0664683	1008
14	rs2614485	G	A	0.301587	1008
14	rs2614467	C	T	0.28869	1008
14	rs61987665	A	T	0.354167	1008
14	rs2664301	A	G	0.22123	1008
14	rs1257341	G	A	0.644841	1008
14	rs1912268	G	A	0.0664683	1008
14	rs1912269	A	G	0.0664683	1008
14	rs2474430	T	C	0.306548	1008
14	rs1742350	A	G	0.654762	1008
14	rs2474429	C	T	0.21131	1008
14	rs2614468	A	G	0.21131	1008
14	rs1271607	T	C	0.647817	1008
14	rs1033030	G	A	0.212302	1008
14	rs73344729	A	T	0.0178571	1008
14	rs114018608	G	C	0.0178571	1008
14	rs941730	A	G	0.739087	1008
14	rs147612010	T	A	0.0178571	1008
14	rs142312315	A	G	0.0178571	1008
14	rs2089681	A	G	0.00992063	1008
14	rs1152796	T	C	0.358135	1008
14	rs147781225	T	C	0.0178571	1008
14	rs147995805	G	A	0.0178571	1008
14	rs184583578	G	C	0.0178571	1008
14	rs145840403	C	G	0.0178571	1008
14	rs138409840	C	T	0.0178571	1008
14	rs146142710	G	A	0.0178571	1008
14	rs2252964	G	C	0.304563	1008
14	rs12147777	T	C	0.0257937	1008
14	rs144736528	G	A	0.0178571	1008
14	rs1704171	C	T	0.0724206	1008
14	rs1268691	A	G	0.939484	1008
14	rs148544146	G	A	0.0178571	1008
14	rs2748800	A	C	0.286706	1008
14	rs147199343	A	G	0.0178571	1008
14	rs147843380	G	A	0.0198413	1008
14	rs2754061	A	G	0.304563	1008
14	rs149867858	C	T	0.0178571	1008
14	rs149071812	A	T	0.0178571	1008
14	rs138427125	C	T	0.0178571	1008
14	rs567883397	G	A	0.0178571	1008
14	rs536523826	C	G	0.0178571	1008
14	rs1257336	C	G	0.690476	1008
14	rs61984062	C	T	0.587302	1008
14	rs77057623	G	A	0.272817	1008
14	rs8018158	C	T	0.585317	1008
14	rs1257335	A	G	0.694444	1008
14	rs80158569	G	A	0.00793651	1008
14	rs1257334	A	G	0.0833333	1008
14	rs10141038	G	T	0.272817	1008
14	rs1257333	G	A	0.66369	1008
14	rs7140908	C	G	0.0208333	1008
14	rs1257332	C	T	0.0724206	1008
14	rs1257331	C	T	0.39881	1008
14	rs1257330	A	G	0.220238	1008
14	rs906932	T	C	0.507937	1008
14	rs734870	G	A	0.424603	1008
14	rs12889825	C	G	0.25	1008
14	rs2004377	C	T	0.582341	1008
14	rs748988	A	G	0.581349	1008
14	rs1257329	C	T	0.115079	1008
14	rs11625841	T	C	0.56746	1008
14	rs78839849	C	T	0.227183	1008
14	rs1257327	C	T	0.924603	1008
14	rs74080553	G	A	0.227183	1008
14	rs4905818	A	T	0.830357	1008
14	rs10444761	C	T	0.603175	1008
14	rs1257326	C	A	0.324405	1008
14	rs1257325	G	A	0.0952381	1008
14	rs77757346	G	A	0.0436508	1008
14	rs1257324	A	C	0.331349	1008
14	rs67846882	C	T	0.235119	1008
14	rs710087	T	C	0.332341	1008
14	rs906926	C	T	0.094246	1008
14	rs1876879	T	C	0.594246	1008
14	rs73344765	T	C	0.236111	1008
14	rs4900429	T	C	0.594246	1008
14	rs1270112	T	C	0.926587	1008
14	rs4900430	C	A	0.594246	1008
14	rs36062431	T	G	0.248016	1008
14	rs10145277	T	A	0.595238	1008
14	rs11160509	T	C	0.595238	1008
14	rs10873502	A	G	0.595238	1008
14	rs11160510	A	G	0.594246	1008
14	rs10136135	C	G	0.595238	1008
14	rs10136050	A	G	0.595238	1008
14	rs10148325	T	C	0.595238	1008
14	rs4905819	A	G	0.595238	1008
14	rs4905820	A	G	0.59623	1008
14	rs4905821	A	G	0.595238	1008
14	rs2089680	T	C	0.595238	1008
14	rs2102484	C	T	0.594246	1008
14	rs10151746	T	C	0.595238	1008
14	rs10139690	C	T	0.595238	1008
14	rs1989579	T	C	0.59623	1008
14	rs11625914	G	C	0.594246	1008
14	rs1257323	C	T	0.926587	1008
14	rs11625947	C	T	0.59623	1008
14	rs4905823	A	G	0.59623	1008
14	rs76372917	G	A	0.0287698	1008
14	rs941729	A	G	0.926587	1008
14	rs139435023	T	A	0.0119048	1008
14	rs1257322	T	C	0.939484	1008
14	rs8014288	T	C	0.248016	1008
14	rs1270545	G	C	0.928571	1008
14	rs2664295	G	A	0.571429	1008
14	rs1257321	G	A	0.613095	1008
14	rs2400632	C	T	0.206349	1008
14	rs1630821	G	A	0.928571	1008
14	rs1257320	T	C	0.619048	1008
14	rs12590360	G	A	0.338294	1008
14	rs1270110	G	A	0.619048	1008
14	rs1273218	T	C	0.929563	1008
14	rs7160895	G	T	0.105159	1008
14	rs7161056	G	A	0.106151	1008
14	rs1257319	G	T	0.62004	1008
14	rs1257318	C	A	0.62004	1008
14	rs35116463	T	C	0.199405	1008
14	rs1740248	G	C	0.730159	1008
14	rs1740247	A	G	0.929563	1008
14	rs76096017	C	T	0.198413	1008
14	rs7153149	T	C	0.294643	1008
14	rs59999801	C	A	0.197421	1008
14	rs28559678	G	A	0.0962302	1008
14	rs1257316	C	T	0.634921	1008
14	rs2614492	T	G	0.571429	1008
14	rs1257315	A	G	0.634921	1008
14	rs1257314	A	G	0.834325	1008
14	rs75729787	C	T	0.205357	1008
14	rs1257313	A	G	0.929563	1008
14	rs67996394	A	T	0.0248016	1008
14	rs1257312	C	A	0.90377	1008
14	rs1257311	C	T	0.606151	1008
14	rs1704172	T	A	0.598214	1008
14	rs1257310	C	A	0.701389	1008
14	rs8011849	C	T	0.0962302	1008
14	rs149328342	C	T	0.0238095	1008
14	rs941728	A	G	0.719246	1008
14	rs11160514	C	T	0.269841	1008
14	rs11160515	C	T	0.0654762	1008
14	rs906933	C	A	0.700397	1008
14	rs76735192	G	A	0.0277778	1008
14	rs1078608	T	G	0.638889	1008
14	rs12883171	C	T	0.190476	1008
14	rs2754069	G	A	0.639881	1008
14	rs1257305	A	G	0.886905	1008
14	rs145949511	G	C	0.0277778	1008
14	rs731347	C	T	0.639881	1008
14	rs941735	A	G	0.886905	1008
14	rs1257304	C	T	0.884921	1008
14	rs117176648	G	C	0.0803571	1008
14	rs6575715	T	A	0.451389	1008
14	rs2748825	G	A	0.167659	1008
14	rs78930262	G	A	0.0436508	1008
14	rs1257303	T	C	0.881944	1008
14	rs2614465	G	A	0.599206	1008
14	rs1257302	T	C	0.880952	1008
14	rs1257301	G	A	0.0406746	1008
14	rs116933449	G	A	0.031746	1008
14	rs12893191	C	T	0.201389	1008
14	rs118114471	C	A	0.0386905	1008
14	rs1257300	A	G	0.28869	1008
14	rs72704528	C	T	0.00496032	1008
14	rs1257298	A	T	0.28869	1008
14	rs1257297	G	A	0.0386905	1008
14	rs941734	A	G	0.28869	1008
14	rs906930	G	T	0.213294	1008
14	rs1810114	G	A	0.213294	1008
14	rs906931	C	T	0.0386905	1008
14	rs941733	T	C	0.289683	1008
14	rs1740234	A	C	0.0386905	1008
14	rs7147397	C	T	0.0386905	1008
14	rs73346650	G	A	0.0396825	1008
14	rs1257293	T	C	0.0327381	1008
14	rs1257292	T	C	0.396825	1008
14	rs75335077	C	G	0.0962302	1008
14	rs36083154	G	A	0.0496032	1008
14	rs58264463	G	A	0.356151	1008
14	rs1257290	T	C	0.0277778	1008
14	rs1257289	G	C	0.191468	1008
14	rs1257288	C	T	0.0277778	1008
14	rs1257287	T	C	0.191468	1008
14	rs1257286	A	G	0.0277778	1008
14	rs1257285	T	C	0.0347222	1008
14	rs906929	C	G	0.0347222	1008
14	rs906928	T	C	0.0347222	1008
14	rs149445365	G	T	0.0168651	1008
14	rs1257282	G	A	0.0367063	1008
14	rs1257281	T	C	0.0367063	1008
14	rs1828318	G	A	0.392857	1008
14	rs7141320	C	T	0.347222	1008
14	rs1257280	T	C	0.0367063	1008
14	rs1257279	T	C	0.0357143	1008
14	rs1257278	C	T	0.0357143	1008
14	rs867996	C	G	0.170635	1008
14	rs941523	T	C	0.0367063	1008
14	rs2748824	G	A	0.00595238	1008
14	rs2614475	G	A	0.392857	1008
14	rs1257277	T	C	0.0367063	1008
14	rs1257276	T	C	0.0367063	1008
14	rs1257275	A	T	0.0357143	1008
14	rs1257274	A	G	0.430556	1008
14	rs35133190	C	T	0.387897	1008
14	rs111554267	C	T	0.121032	1008
14	rs10143589	T	C	0.78373	1008
14	rs2614477	T	C	0.481151	1008
14	rs114289182	G	A	0.0297619	1008
14	rs73346680	G	A	0.295635	1008
14	rs76450409	G	A	0.298611	1008
14	rs2614487	T	C	0.481151	1008
14	rs2614486	A	C	0.481151	1008
14	rs78910701	G	C	0.0297619	1008
14	rs2754068	T	C	0.485119	1008
14	rs2614491	G	A	0.481151	1008
14	rs1257273	A	G	0.483135	1008
14	rs74793413	G	T	0.0297619	1008
14	rs75213587	T	G	0.0297619	1008
14	rs59898557	C	G	0.156746	1008
14	rs2614480	T	G	0.784722	1008
14	rs118037362	G	A	0.0694444	1008
14	rs2614479	A	G	0.478175	1008
14	rs2614478	T	C	0.478175	1008
14	rs2748822	G	A	0.478175	1008
14	rs73346690	G	A	0.306548	1008
14	rs78519232	G	A	0.0327381	1008
14	rs6575716	A	G	0.785714	1008
14	rs2748821	T	C	0.785714	1008
14	rs2748820	G	A	0.486111	1008
14	rs2748819	G	A	0.486111	1008
14	rs140911982	C	T	0.015873	1008
14	rs2748818	G	A	0.78869	1008
14	rs73346698	A	G	0.181548	1008
14	rs34592663	A	G	0.494048	1008
14	rs12895031	C	T	0.0803571	1008
14	rs2895787	G	A	0.487103	1008
14	rs1257272	G	C	0.301587	1008
14	rs2754066	G	A	0.784722	1008
14	rs1257271	G	T	0.728175	1008
14	rs1740218	G	C	0.757937	1008
14	rs876852	T	C	0.650794	1008
14	rs881867	G	C	0.649802	1008
14	rs77211452	C	T	0.126984	1008
14	rs12893901	C	A	0.0426587	1008
14	rs117842008	C	T	0.0357143	1008
14	rs76055199	T	C	0.117063	1008
14	rs1257270	A	T	0.109127	1008
14	rs12884562	C	T	0.00198413	1008
14	rs2754064	C	G	0.702381	1008
14	rs1257269	C	T	0.730159	1008
14	rs2754063	G	A	0.622024	1008
14	rs2614481	C	T	0.505952	1008
14	rs112985296	C	T	0.143849	1008
14	rs12896570	G	T	0.763889	1008
14	rs1262305	C	T	0.0505952	1008
14	rs80103809	G	A	0.142857	1008
14	rs2144595	A	G	0.802579	1008
14	rs2180266	G	A	0.802579	1008
14	rs9324007	G	A	0.802579	1008
14	rs9324008	A	G	0.802579	1008
14	rs9324009	G	T	0.802579	1008
14	rs1257267	C	A	0.652778	1008
14	rs11160517	G	A	0.802579	1008
14	rs10129211	C	T	0.802579	1008
14	rs148184132	T	A	0.0228175	1008
14	rs12323338	C	T	0.0545635	1008
14	rs9635296	A	C	0.603175	1008
14	rs11624357	C	T	0.0565476	1008
14	rs34042297	A	G	0.603175	1008
14	rs1257266	C	T	0.656746	1008
14	rs11160518	A	G	0.801587	1008
14	rs11624368	A	G	0.603175	1008
14	rs11629067	T	G	0.603175	1008
14	rs12879956	C	A	0.597222	1008
14	rs12100920	C	T	0.599206	1008
14	rs12100924	G	A	0.552579	1008
14	rs3994980	C	T	0.599206	1008
14	rs749444	C	T	0.598214	1008
14	rs2009443	G	T	0.803571	1008
14	rs941732	T	C	0.553571	1008
14	rs2295697	C	T	0.553571	1008
14	rs2144594	C	T	0.77877	1008
14	rs1257265	C	T	0.5625	1008
14	rs116934385	C	T	0.0892857	1008
14	rs6575717	G	T	0.805556	1008
14	rs11624183	C	T	0.566468	1008
14	rs73348698	G	A	0.126984	1008
14	rs8006163	T	C	0.566468	1008
14	rs1262304	T	G	0.56746	1008
14	rs2180265	T	C	0.564484	1008
14	rs8008307	G	A	0.564484	1008
14	rs1257263	G	C	0.564484	1008
14	rs2943	G	A	0.561508	1008
14	rs1047351	A	G	0.566468	1008
14	rs117399949	G	A	0.0595238	1008
14	rs4146769	C	A	0.047619	1008
14	rs12886549	G	A	0.280754	1008
14	rs1270108	G	A	0.565476	1008
14	rs2400665	C	G	0.564484	1008
14	rs77461750	C	T	0.046627	1008
14	rs7150963	C	T	0.564484	1008
14	rs150770405	A	T	0.0367063	1008
14	rs12878462	C	G	0.564484	1008
14	rs56055510	C	T	0.565476	1008
14	rs8015827	G	T	0.565476	1008
14	rs142325892	A	G	0.0248016	1008
14	rs79758763	T	C	0.0585317	1008
14	rs941731	G	A	0.565476	1008
14	rs12590989	C	T	0.565476	1008
14	rs12433874	C	A	0.565476	1008
14	rs11627984	C	T	0.565476	1008
14	rs10873503	T	C	0.565476	1008
14	rs2400667	C	T	0.563492	1008
14	rs12895433	G	A	0.563492	1008
14	rs6575719	C	T	0.565476	1008
14	rs7144486	G	T	0.565476	1008
14	rs7149149	A	G	0.565476	1008
14	rs1951142	G	A	0.565476	1008
14	rs11160519	T	C	0.565476	1008
14	rs12894479	T	C	0.565476	1008
14	rs2895789	C	A	0.213294	1008
14	rs6575720	C	T	0.565476	1008
14	rs144996650	A	G	0.0109127	1008
14	rs12884473	T	C	0.565476	1008
14	rs142195190	T	G	0.0257937	1008
14	rs2180841	T	A	0.565476	1008
14	rs80122368	C	A	0.00198413	1008
14	rs7147843	G	C	0.565476	1008
14	rs141023913	T	G	0.0347222	1008
14	rs12898128	T	C	0.565476	1008
14	rs72704570	C	T	0.193452	1008
14	rs12882612	A	G	0.565476	1008
14	rs11848590	T	C	0.565476	1008
14	rs10145484	C	T	0.434524	1008
14	rs1884527	A	G	0.565476	1008
14	rs8003384	T	C	0.565476	1008
14	rs8022919	G	C	0.565476	1008
14	rs139854175	C	A	0.0347222	1008
14	rs941554	G	A	0.434524	1008
14	rs941553	G	A	0.565476	1008
14	rs10148889	G	A	0.305556	1008
14	rs2273386	G	A	0.565476	1008
14	rs2400669	T	G	0.565476	1008
14	rs2144798	A	C	0.565476	1008
14	rs3809413	T	C	0.0992063	1008
14	rs3809412	C	T	0.565476	1008
14	rs1884526	T	C	0.434524	1008
14	rs8021023	A	G	0.125992	1008
14	rs11621155	A	G	0.565476	1008
14	rs8011670	G	A	0.43254	1008
14	rs8011858	G	A	0.43254	1008
14	rs118178450	C	T	0.0535714	1008
14	rs11622717	C	G	0.0575397	1008
14	rs79082628	C	T	0.125	1008
14	rs8003260	T	C	0.43254	1008
14	rs941552	T	C	0.565476	1008
14	rs8023115	G	A	0.565476	1008
14	rs8004451	A	T	0.676587	1008
14	rs139900545	G	A	0.0257937	1008
14	rs10136777	G	A	0.306548	1008
14	rs8013888	T	C	0.565476	1008
14	rs1950599	T	C	0.111111	1008
14	rs3918022	C	G	0.565476	1008
14	rs3918024	G	T	0.565476	1008
14	rs3918027	G	A	0.434524	1008
14	rs3918038	C	G	0.434524	1008
14	rs1950598	A	G	0.566468	1008
14	rs8015304	A	G	0.435516	1008
14	rs10145006	C	G	0.433532	1008
14	rs3918051	A	G	0.566468	1008
14	rs61984133	T	A	0.0565476	1008
14	rs3918056	A	G	0.00198413	1008
14	rs2400677	T	C	0.43254	1008
14	rs3783319	C	T	0.434524	1008
14	rs2069492	T	C	0.375	1008
14	rs3918074	T	G	0.566468	1008
14	rs7158915	G	C	0.433532	1008
14	rs117164425	C	T	0.0277778	1008
14	rs3918080	C	T	0.111111	1008
14	rs3918084	G	A	0.00396825	1008
14	rs2069493	A	T	0.015873	1008
14	rs2069496	C	T	0.566468	1008
14	rs3918094	C	T	0.433532	1008
14	rs3918101	A	C	0.0456349	1008
14	rs3918123	C	T	0.0228175	1008
14	rs3918135	C	T	0.123016	1008
14	rs1998050	C	G	0.0575397	1008
14	rs3742374	G	C	0.439484	1008
14	rs11621993	G	A	0.43254	1008
14	rs10135028	C	T	0.212302	1008
14	rs10135035	C	T	0.21131	1008
14	rs28627885	G	A	0.125992	1008
14	rs56085816	A	C	0.547619	1008
14	rs58668399	G	A	0.00793651	1008
14	rs34772553	G	A	0.00694444	1008
14	rs116870998	C	T	0.0198413	1008
14	rs11625671	C	T	0.310516	1008
14	rs118020607	C	G	0.0615079	1008
14	rs79226044	C	T	0.0327381	1008
14	rs78261729	T	A	0.0575397	1008
14	rs7155011	T	C	0.989087	1008
14	rs150245078	G	A	0.0208333	1008
14	rs8007777	T	C	0.736111	1008
14	rs11845792	C	A	0.517857	1008
14	rs8013165	G	A	0.515873	1008
14	rs8018079	G	A	0.515873	1008
14	rs4905847	C	T	0.519841	1008
14	rs35498625	C	T	0.516865	1008
14	rs6575729	T	C	0.883929	1008
14	rs4905848	G	A	0.518849	1008
14	rs4905849	T	C	0.517857	1008
14	rs10873505	A	G	0.520833	1008
14	rs12888112	C	T	0.517857	1008
14	rs7140906	G	A	0.506944	1008
14	rs7140789	C	T	0.519841	1008
14	rs2400683	G	A	0.531746	1008
14	rs142392746	T	C	0.0188492	1008
14	rs12436565	T	G	0.546627	1008
14	rs2400684	G	T	0.536706	1008
14	rs941546	A	G	0.388889	1008
14	rs12896255	C	G	0.412698	1008
14	rs12898161	T	C	0.543651	1008
14	rs12896891	A	G	0.539683	1008
14	rs941545	A	G	0.545635	1008
14	rs941544	C	G	0.540675	1008
14	rs2092960	G	A	0.52381	1008
14	rs880959	T	C	0.540675	1008
14	rs8014684	G	A	0.545635	1008
14	rs12433182	G	C	0.540675	1008
14	rs11160524	A	G	0.179563	1008
14	rs143166409	T	C	0.00297619	1008
14	rs7158398	G	A	0.540675	1008
14	rs76008764	G	A	0.0505952	1008
14	rs941543	G	A	0.52877	1008
14	rs11160525	T	C	0.134921	1008
14	rs4407000	C	T	0.516865	1008
14	rs61987267	G	A	0.174603	1008
14	rs2400685	C	T	0.545635	1008
14	rs12372919	A	G	0.540675	1008
14	rs12897152	C	T	0.517857	1008
14	rs12372922	G	C	0.540675	1008
14	rs12897741	C	A	0.545635	1008
14	rs117818251	A	G	0.0962302	1008
14	rs35741827	T	C	0.546627	1008
14	rs34193966	T	C	0.541667	1008
14	rs34699335	G	A	0.541667	1008
14	rs12882990	G	T	0.541667	1008
14	rs12882605	A	G	0.540675	1008
14	rs12883395	C	T	0.540675	1008
14	rs12884667	T	C	0.540675	1008
14	rs12888131	A	G	0.540675	1008
14	rs12888297	C	T	0.540675	1008
14	rs12888156	A	G	0.545635	1008
14	rs7151558	G	A	0.541667	1008
14	rs12372863	A	G	0.0228175	1008
14	rs2021099	C	T	0.540675	1008
14	rs2021098	C	T	0.517857	1008
14	rs2092962	G	A	0.540675	1008
14	rs2400686	G	A	0.541667	1008
14	rs4905851	T	G	0.541667	1008
14	rs117320803	T	C	0.0168651	1008
14	rs941566	T	C	0.540675	1008
14	rs2021097	C	T	0.540675	1008
14	rs10144571	A	G	0.540675	1008
14	rs12889313	C	T	0.540675	1008
14	rs10136299	T	C	0.540675	1008
14	rs10146981	A	G	0.540675	1008
14	rs10147568	G	A	0.540675	1008
14	rs10147463	C	T	0.540675	1008
14	rs10147387	A	T	0.540675	1008
14	rs10147748	G	A	0.541667	1008
14	rs10136886	T	C	0.540675	1008
14	rs11850672	C	T	0.521825	1008
14	rs2021929	G	A	0.540675	1008
14	rs2021928	C	T	0.526786	1008
14	rs10150385	C	T	0.541667	1008
14	rs10150397	A	G	0.540675	1008
14	rs10139668	T	G	0.543651	1008
14	rs10150570	C	T	0.540675	1008
14	rs10150747	G	A	0.539683	1008
14	rs10150666	C	T	0.540675	1008
14	rs117202196	A	C	0.0178571	1008
14	rs10150754	C	T	0.540675	1008
14	rs72706324	C	A	0.0228175	1008
14	rs2144809	T	C	0.540675	1008
14	rs4445835	C	A	0.540675	1008
14	rs4243723	A	G	0.540675	1008
14	rs4243724	C	T	0.540675	1008
14	rs4243725	C	A	0.540675	1008
14	rs6575731	A	G	0.543651	1008
14	rs112458302	C	T	0.0228175	1008
14	rs12885772	A	C	0.517857	1008
14	rs6575732	C	T	0.540675	1008
14	rs11845767	C	T	0.0228175	1008
14	rs12892364	A	T	0.540675	1008
14	rs8018428	G	A	0.540675	1008
14	rs8019472	T	A	0.543651	1008
14	rs4905854	T	G	0.540675	1008
14	rs147086015	C	T	0.0406746	1008
14	rs2021927	T	C	0.517857	1008
14	rs2021926	T	C	0.520833	1008
14	rs2895808	C	T	0.0218254	1008
14	rs2144808	A	G	0.517857	1008
14	rs2144807	G	C	0.517857	1008
14	rs2180383	C	T	0.517857	1008
14	rs2400744	C	A	0.540675	1008
14	rs2400745	T	C	0.540675	1008
14	rs2180382	C	T	0.0128968	1008
14	rs2180381	A	G	0.539683	1008
14	rs2180380	C	T	0.540675	1008
14	rs2144806	G	A	0.540675	1008
14	rs941565	C	A	0.543651	1008
14	rs941564	G	A	0.540675	1008
14	rs12884975	T	C	0.540675	1008
14	rs12884208	G	A	0.540675	1008
14	rs8015109	T	C	0.540675	1008
14	rs8014245	G	A	0.540675	1008
14	rs8014420	G	C	0.540675	1008
14	rs80071266	C	T	0.0882937	1008
14	rs2144805	A	G	0.545635	1008
14	rs17640460	T	C	0.0218254	1008
14	rs2144804	C	G	0.542659	1008
14	rs2180379	G	T	0.542659	1008
14	rs17098827	T	C	0.0882937	1008
14	rs10136236	G	T	0.458333	1008
14	rs74389860	A	T	0.0337302	1008
14	rs56362111	T	A	0.457341	1008
14	rs8016105	C	T	0.52381	1008
14	rs8016113	C	G	0.542659	1008
14	rs55977094	T	C	0.457341	1008
14	rs4900434	G	C	0.457341	1008
14	rs7159751	G	A	0.0228175	1008
14	rs6575733	G	A	0.454365	1008
14	rs12434962	C	T	0.545635	1008
14	rs4905855	T	G	0.546627	1008
14	rs4905856	G	A	0.546627	1008
14	rs4905857	A	G	0.546627	1008
14	rs4905858	A	T	0.545635	1008
14	rs12432298	T	C	0.545635	1008
14	rs11160527	C	T	0.545635	1008
14	rs11627095	C	G	0.454365	1008
14	rs10873506	T	C	0.545635	1008
14	rs9671899	A	G	0.545635	1008
14	rs12888314	A	G	0.518849	1008
14	rs8017750	A	G	0.545635	1008
14	rs8018119	A	T	0.545635	1008
14	rs72706334	T	C	0.133929	1008
14	rs2021923	C	G	0.546627	1008
14	rs2400746	A	G	0.548611	1008
14	rs4268691	G	A	0.547619	1008
14	rs4516163	G	A	0.521825	1008
14	rs4545740	A	G	0.546627	1008
14	rs6575734	T	C	0.547619	1008
14	rs8004421	G	A	0.522817	1008
14	rs11620978	C	A	0.154762	1008
14	rs7147513	G	A	0.525794	1008
14	rs6575735	C	T	0.522817	1008
14	rs4536391	C	T	0.526786	1008
14	rs2400747	C	T	0.526786	1008
14	rs2400748	A	G	0.521825	1008
14	rs2400749	C	T	0.525794	1008
14	rs2400750	T	C	0.526786	1008
14	rs2400751	A	G	0.526786	1008
14	rs2400752	G	C	0.52381	1008
14	rs2400753	T	C	0.526786	1008
14	rs2400755	G	A	0.525794	1008
14	rs2400756	C	T	0.524802	1008
14	rs941563	G	A	0.525794	1008
14	rs2021096	G	T	0.506944	1008
14	rs2021095	T	C	0.510913	1008
14	rs2021922	C	G	0.667659	1008
14	rs7159168	A	G	0.789683	1008
14	rs2021921	T	C	0.660714	1008
14	rs10139497	C	G	0.641865	1008
14	rs941560	G	A	0.718254	1008
14	rs7143453	C	G	0.214286	1008
14	rs4905859	G	A	0.806548	1008
14	rs11625867	A	C	0.15873	1008
14	rs11625868	A	G	0.15873	1008
14	rs7144192	A	G	0.166667	1008
14	rs151284826	G	A	0.00297619	1008
14	rs6575736	G	A	0.167659	1008
14	rs8022033	A	G	0.162698	1008
14	rs8022352	C	G	0.162698	1008
14	rs10140947	T	C	0.162698	1008
14	rs17641119	C	G	0.0119048	1008
14	rs7140670	T	C	0.162698	1008
14	rs7144742	A	C	0.161706	1008
14	rs60091599	A	T	0.161706	1008
14	rs34692435	C	T	0.224206	1008
14	rs59357956	C	T	0.161706	1008
14	rs57773806	G	A	0.161706	1008
14	rs56247310	T	G	0.157738	1008
14	rs10135037	C	G	0.162698	1008
14	rs941559	G	A	0.16369	1008
14	rs941558	A	T	0.161706	1008
14	rs941557	C	T	0.225198	1008
14	rs78087957	G	A	0.160714	1008
14	rs2021920	G	T	0.161706	1008
14	rs2021919	T	C	0.161706	1008
14	rs78757773	T	C	0.161706	1008
14	rs78071276	C	T	0.161706	1008
14	rs80061479	G	A	0.145833	1008
14	rs17095110	G	A	0.146825	1008
14	rs77210500	G	A	0.161706	1008
14	rs17098855	T	C	0.161706	1008
14	rs79108464	T	C	0.146825	1008
14	rs75601261	T	A	0.161706	1008
14	rs113574307	T	C	0.159722	1008
14	rs112761781	C	G	0.159722	1008
14	rs78395743	A	T	0.160714	1008
14	rs12892075	C	T	0.22619	1008
14	rs113361514	G	A	0.159722	1008
14	rs8021410	A	C	0.159722	1008
14	rs8021979	A	G	0.161706	1008
14	rs8022133	A	G	0.160714	1008
14	rs17098856	A	G	0.159722	1008
14	rs113453823	A	G	0.159722	1008
14	rs77306194	C	T	0.159722	1008
14	rs941556	T	C	0.960317	1008
14	rs77481446	T	C	0.162698	1008
14	rs755480	G	T	0.233135	1008
14	rs17098860	C	T	0.157738	1008
14	rs59233132	T	C	0.14881	1008
14	rs77532303	A	T	0.156746	1008
14	rs57610016	C	G	0.157738	1008
14	rs112197725	A	G	0.156746	1008
14	rs113859399	A	T	0.156746	1008
14	rs111562913	A	G	0.156746	1008
14	rs112290393	A	G	0.155754	1008
14	rs78200208	C	T	0.155754	1008
14	rs78556368	G	A	0.155754	1008
14	rs77298062	A	G	0.156746	1008
14	rs56132473	C	T	0.15377	1008
14	rs74083737	T	C	0.0277778	1008
14	rs8015386	C	A	0.667659	1008
14	rs76733068	G	A	0.16369	1008
14	rs8015948	G	A	0.329365	1008
14	rs8020028	G	A	0.330357	1008
14	rs8020049	G	C	0.279762	1008
14	rs117815326	C	T	0.0357143	1008
14	rs12880780	G	A	0.641865	1008
14	rs73346445	T	C	0.352183	1008
14	rs80080540	G	C	0.34623	1008
14	rs140227036	T	C	0.0357143	1008
14	rs12891677	C	T	0.125992	1008
14	rs12892887	T	G	0.508929	1008
14	rs115888654	G	A	0.21627	1008
14	rs8017663	C	A	0.510913	1008
14	rs8017842	A	G	0.518849	1008
14	rs56814459	G	A	0.25496	1008
14	rs4900435	G	A	0.197421	1008
14	rs74602948	C	T	0.215278	1008
14	rs75925636	A	G	0.215278	1008
14	rs12897461	A	G	0.510913	1008
14	rs12897979	G	A	0.295635	1008
14	rs8182002	C	T	0.215278	1008
14	rs8181914	T	C	0.215278	1008
14	rs78205176	T	C	0.21627	1008
14	rs17641534	G	C	0.489087	1008
14	rs117207233	C	T	0.0357143	1008
14	rs10144195	G	C	0.296627	1008
14	rs8009218	C	T	0.488095	1008
14	rs60692965	G	A	0.215278	1008
14	rs58319013	G	A	0.290675	1008
14	rs2895809	G	A	0.290675	1008
14	rs12436881	G	A	0.127976	1008
14	rs2144803	C	T	0.487103	1008
14	rs12590743	C	T	0.215278	1008
14	rs11847690	C	T	0.487103	1008
14	rs11847802	A	G	0.492063	1008
14	rs11847852	A	T	0.491071	1008
14	rs11160529	C	G	0.59127	1008
14	rs6575740	C	G	0.644841	1008
14	rs4900436	T	C	0.632937	1008
14	rs4905862	C	T	0.632937	1008
14	rs60647994	A	G	0.647817	1008
14	rs78063057	C	T	0.0188492	1008
14	rs73346463	G	T	0.35119	1008
14	rs2144801	T	C	0.630952	1008
14	rs79552141	T	G	0.0188492	1008
14	rs11160530	A	G	0.649802	1008
14	rs8019522	G	A	0.628968	1008
14	rs57106852	T	C	0.352183	1008
14	rs79295878	C	T	0.0188492	1008
14	rs58884100	G	A	0.352183	1008
14	rs8010418	C	T	0.0188492	1008
14	rs12885354	G	A	0.630952	1008
14	rs12590202	T	C	0.35119	1008
14	rs78942089	G	A	0.0188492	1008
14	rs8007401	G	A	0.985119	1008
14	rs78667152	G	A	0.343254	1008
14	rs11160531	G	C	0.655754	1008
14	rs2895810	G	A	0.936508	1008
14	rs61984365	G	A	0.0634921	1008
14	rs4619332	C	G	0.9375	1008
14	rs76385130	C	T	0.286706	1008
14	rs12437096	T	G	0.650794	1008
14	rs12434036	G	C	0.650794	1008
14	rs8005317	T	C	0.349206	1008
14	rs2022745	C	T	0.650794	1008
14	rs2022744	G	A	0.650794	1008
14	rs17098887	G	A	0.286706	1008
14	rs4243726	C	T	0.650794	1008
14	rs2400759	C	T	0.649802	1008
14	rs11160532	C	T	0.650794	1008
14	rs12589542	C	T	0.349206	1008
14	rs4509937	C	T	0.650794	1008
14	rs11160533	C	T	0.650794	1008
14	rs11627855	G	C	0.650794	1008
14	rs4905865	T	G	0.650794	1008
14	rs34963392	C	T	0.650794	1008
14	rs34901717	C	T	0.650794	1008
14	rs12892088	C	T	0.650794	1008
14	rs12891978	A	C	0.649802	1008
14	rs35816523	A	G	0.651786	1008
14	rs17098899	G	A	0.0724206	1008
14	rs61418407	A	T	0.302579	1008
14	rs11628535	A	C	0.625	1008
14	rs2400761	C	T	0.279762	1008
14	rs12586338	G	T	0.302579	1008
14	rs12586342	C	A	0.281746	1008
14	rs148225457	C	A	0.0664683	1008
14	rs6575741	T	C	0.689484	1008
14	rs17095120	C	A	0.0198413	1008
14	rs78582836	G	A	0.0674603	1008
14	rs2144800	T	G	0.630952	1008
14	rs7159682	A	C	0.631944	1008
14	rs12588417	G	A	0.305556	1008
14	rs11627059	A	G	0.625	1008
14	rs77391518	A	G	0.00198413	1008
14	rs7161519	C	T	0.616071	1008
14	rs767068	T	C	0.623016	1008
14	rs2282016	C	T	0.375992	1008
14	rs17098903	G	A	0.0962302	1008
14	rs17098908	C	T	0.319444	1008
14	rs12882487	C	G	0.0565476	1008
14	rs147531672	G	C	0.0575397	1008
14	rs67361374	C	T	0.320437	1008
14	rs78303218	G	T	0.0426587	1008
14	rs4900438	G	C	0.320437	1008
14	rs35464923	T	C	0.62004	1008
14	rs2022566	A	C	0.900794	1008
14	rs11160534	G	A	0.960317	1008
14	rs941551	G	A	0.960317	1008
14	rs7143061	G	A	0.480159	1008
14	rs76134926	G	C	0.0952381	1008
14	rs61984394	G	C	0.224206	1008
14	rs6575743	C	G	0.133929	1008
14	rs34518442	G	A	0.00198413	1008
14	rs17098912	G	A	0.220238	1008
14	rs12884035	C	T	0.222222	1008
14	rs12889862	C	A	0.222222	1008
14	rs12894271	A	G	0.222222	1008
14	rs11628800	G	C	0.223214	1008
14	rs55928085	T	C	0.047619	1008
14	rs74619306	G	A	0.115079	1008
14	rs8010785	C	T	0.595238	1008
14	rs12886102	G	T	0.231151	1008
14	rs76222085	G	T	0.078373	1008
14	rs12887206	G	A	0.372024	1008
14	rs12886724	A	G	0.373016	1008
14	rs141196960	C	T	0.0208333	1008
14	rs4905872	C	G	0.251984	1008
14	rs12587879	G	A	0.24504	1008
14	rs2180378	A	G	0.688492	1008
14	rs4905873	A	G	0.75496	1008
14	rs4905874	G	A	0.75496	1008
14	rs9788569	G	A	0.251984	1008
14	rs4905875	A	G	0.757937	1008
14	rs4905876	G	A	0.757937	1008
14	rs8018136	G	A	0.757937	1008
14	rs71422782	C	G	0.25	1008
14	rs12893887	G	A	0.319444	1008
14	rs79570438	A	C	0.220238	1008
14	rs10149871	C	T	0.366071	1008
14	rs12878622	G	A	0.240079	1008
14	rs73348539	C	G	0.0694444	1008
14	rs12431602	C	T	0.367063	1008
14	rs7146731	C	T	0.367063	1008
14	rs4900440	A	T	0.239087	1008
14	rs4900441	C	T	0.239087	1008
14	rs77419534	C	T	0.0376984	1008
14	rs4905877	T	A	0.239087	1008
14	rs35910916	G	A	0.239087	1008
14	rs12889334	A	G	0.240079	1008
14	rs9788495	A	G	0.758929	1008
14	rs9788497	G	A	0.323413	1008
14	rs60868289	T	C	0.0694444	1008
14	rs12890020	A	G	0.281746	1008
14	rs11629115	T	C	0.718254	1008
14	rs10139462	C	T	0.365079	1008
14	rs4905878	C	T	0.365079	1008
14	rs35911833	C	T	0.282738	1008
14	rs146155295	C	T	0.0357143	1008
14	rs12880985	C	A	0.282738	1008
14	rs28391527	G	A	0.362103	1008
14	rs4990377	C	T	0.362103	1008
14	rs34146338	A	G	0.257937	1008
14	rs8007470	G	A	0.0694444	1008
14	rs2400762	A	G	0.361111	1008
14	rs2149415	C	T	0.28373	1008
14	rs11627015	A	G	0.28373	1008
14	rs11627153	G	A	0.280754	1008
14	rs10145905	A	G	0.363095	1008
14	rs11624028	T	A	0.282738	1008
14	rs11628093	A	T	0.282738	1008
14	rs3825570	G	T	0.27877	1008
14	rs7140490	C	T	0.436508	1008
14	rs78228841	G	A	0.217262	1008
14	rs34916886	G	A	0.277778	1008
14	rs7342498	C	A	0.561508	1008
14	rs12589575	G	T	0.280754	1008
14	rs36033161	T	C	0.280754	1008
14	rs35826699	C	A	0.25496	1008
14	rs149920314	A	G	0.0178571	1008
14	rs12897285	T	C	0.282738	1008
14	rs12896317	A	G	0.719246	1008
14	rs4905879	C	T	0.723214	1008
14	rs7145262	C	T	0.275794	1008
14	rs11627489	T	G	0.541667	1008
14	rs2400763	T	C	0.459325	1008
14	rs4624107	G	C	0.258929	1008
14	rs7159011	T	C	0.274802	1008
14	rs10873507	G	A	0.272817	1008
14	rs10873508	T	G	0.270833	1008
14	rs11160535	A	G	0.272817	1008
14	rs10133513	T	G	0.272817	1008
14	rs34668196	C	G	0.259921	1008
14	rs12432679	G	A	0.260913	1008
14	rs560540606	T	C	0.0357143	1008
14	rs527729974	C	T	0.0357143	1008
14	rs9805960	C	T	0.451389	1008
14	rs11623755	G	A	0.286706	1008
14	rs17562391	C	T	0.257937	1008
14	rs11844169	T	C	0.548611	1008
14	rs2895811	T	C	0.259921	1008
14	rs11626111	A	G	0.467262	1008
14	rs35752324	C	T	0.253968	1008
14	rs56245424	C	T	0.546627	1008
14	rs79722614	G	A	0.113095	1008
14	rs116629554	T	C	0.0277778	1008
14	rs12436072	G	A	0.259921	1008
14	rs17098917	G	T	0.132937	1008
14	rs8014986	G	A	0.28373	1008
14	rs17642708	A	G	0.18254	1008
14	rs1952425	C	A	0.181548	1008
14	rs2895812	A	G	0.727183	1008
14	rs9324011	A	C	0.44246	1008
14	rs1958321	T	C	0.323413	1008
14	rs1958320	A	G	0.717262	1008
14	rs1958319	T	C	0.323413	1008
14	rs11621243	G	A	0.137897	1008
14	rs11622347	G	T	0.135913	1008
14	rs12050196	C	T	0.631944	1008
14	rs11160538	C	T	0.612103	1008
14	rs56317087	C	T	0.031746	1008
14	rs7158073	T	C	0.613095	1008
14	rs943886	G	A	0.0297619	1008
14	rs74793500	A	G	0.0267857	1008
14	rs77639524	G	T	0.0168651	1008
14	rs10139550	C	G	0.360119	1008
14	rs8019753	T	C	0.577381	1008
14	rs8003602	T	C	0.607143	1008
14	rs3783320	A	G	0.607143	1008
14	rs4145039	C	A	0.25	1008
14	rs7157609	G	A	0.354167	1008
14	rs61984440	T	C	0.358135	1008
14	rs11626635	C	T	0.106151	1008
14	rs17098923	C	T	0.00396825	1008
14	rs74443382	G	A	0.0188492	1008
14	rs943884	C	T	0.981151	1008
14	rs115980883	C	A	0.030754	1008
14	rs7144398	A	G	0.377976	1008
14	rs1952423	C	A	0.173611	1008
14	rs3742375	C	G	0.285714	1008
14	rs943883	G	A	0.492063	1008
14	rs754203	A	G	0.344246	1008
14	rs4900442	C	T	0.491071	1008
14	rs183123838	C	T	0.0248016	1008
14	rs142237600	T	C	0.0337302	1008
14	rs34832190	A	G	0.222222	1008
14	rs28787321	G	A	0.492063	1008
14	rs79718477	A	C	0.147817	1008
14	rs10137574	C	G	0.343254	1008
14	rs7156258	G	C	0.775794	1008
14	rs8010253	T	C	0.77877	1008
14	rs8009011	C	T	0.777778	1008
14	rs3742376	C	T	0.343254	1008
14	rs3742377	G	A	0.14881	1008
14	rs943881	T	C	0.22123	1008
14	rs943880	G	C	0.22123	1008
14	rs12894973	C	T	0.22123	1008
14	rs4905880	T	G	0.343254	1008
14	rs4905881	C	T	0.343254	1008
14	rs35683282	A	T	0.22123	1008
14	rs34315028	C	A	0.222222	1008
14	rs7148158	G	A	0.343254	1008
14	rs36112081	A	G	0.222222	1008
14	rs7148504	G	T	0.56746	1008
14	rs57090479	T	C	0.222222	1008
14	rs1951575	T	C	0.222222	1008
14	rs1951576	A	G	0.222222	1008
14	rs34513148	A	G	0.222222	1008
14	rs12435918	A	G	0.34623	1008
14	rs61076771	T	G	0.222222	1008
14	rs17643008	C	T	0.220238	1008
14	rs17098927	A	C	0.152778	1008
14	rs34212776	A	G	0.222222	1008
14	rs11628270	A	T	0.14881	1008
14	rs34891372	G	A	0.222222	1008
14	rs35965011	T	C	0.222222	1008
14	rs12588744	T	C	0.967262	1008
14	rs2146238	T	G	0.72123	1008
14	rs2273839	A	G	0.222222	1008
14	rs116887520	C	T	0.0337302	1008
14	rs3783321	T	G	0.22123	1008
14	rs4485283	A	T	0.14881	1008
14	rs36018216	G	A	0.22123	1008
14	rs4905882	C	T	0.71627	1008
14	rs12434024	C	G	0.14881	1008
14	rs11624593	C	G	0.71627	1008
14	rs12885960	A	C	0.213294	1008
14	rs10145696	C	G	0.502976	1008
14	rs68104925	C	T	0.213294	1008
14	rs12435858	A	G	0.717262	1008
14	rs58648175	A	C	0.213294	1008
14	rs75107773	G	A	0.149802	1008
14	rs28748133	T	C	0.352183	1008
14	rs35110752	C	A	0.208333	1008
14	rs11628052	A	G	0.516865	1008
14	rs11628089	C	T	0.207341	1008
14	rs3752957	T	C	0.162698	1008
14	rs3752958	C	A	0.237103	1008
14	rs8022722	A	G	0.355159	1008
14	rs911913	C	T	0.160714	1008
14	rs78527951	T	A	0.159722	1008
14	rs78482721	G	C	0.15873	1008
14	rs10131706	G	T	0.349206	1008
14	rs75136142	C	G	0.159722	1008
14	rs79445259	T	C	0.16369	1008
14	rs2295910	T	G	0.161706	1008
14	rs2295911	G	A	0.27381	1008
14	rs7151522	A	G	0.72619	1008
14	rs7151887	A	G	0.724206	1008
14	rs7157032	G	T	0.373016	1008
14	rs76773229	C	T	0.0357143	1008
14	rs1957512	G	A	0.912698	1008
14	rs1957513	T	C	0.914683	1008
14	rs1957514	A	G	0.394841	1008
14	rs1957515	C	T	0.914683	1008
14	rs4905884	C	A	0.133929	1008
14	rs4905885	G	A	0.131944	1008
14	rs2273840	A	C	0.138889	1008
14	rs6575744	G	C	0.914683	1008
14	rs34640436	G	A	0.0357143	1008
14	rs10151332	C	T	0.386905	1008
14	rs12896665	A	G	0.387897	1008
14	rs59098328	G	A	0.384921	1008
14	rs8018381	T	A	0.77877	1008
14	rs151051559	T	C	0.00793651	1008
14	rs10129557	T	C	0.77877	1008
14	rs11848129	G	A	0.383929	1008
14	rs73350470	G	C	0.122024	1008
14	rs73350477	T	C	0.1875	1008
14	rs8020813	G	A	0.178571	1008
14	rs75872878	G	A	0.0972222	1008
14	rs4905886	C	T	0.178571	1008
14	rs4905887	C	T	0.178571	1008
14	rs59386846	C	T	0.0535714	1008
14	rs79983810	C	T	0.258929	1008
14	rs2181228	G	A	0.257937	1008
14	rs77304655	C	T	0.0119048	1008
14	rs2281682	C	T	0.824405	1008
14	rs75016974	C	T	0.175595	1008
14	rs8003129	T	A	0.824405	1008
14	rs116889380	G	A	0.014881	1008
14	rs151151190	G	A	0.0119048	1008
14	rs145392756	A	G	0.0128968	1008
14	rs143391702	T	C	0.0128968	1008
14	rs11620766	G	A	0.260913	1008
14	rs116035415	G	A	0.0724206	1008
14	rs11620750	A	G	0.415675	1008
14	rs8003657	A	G	0.814484	1008
14	rs147484265	G	C	0.0376984	1008
14	rs78130239	G	A	0.0119048	1008
14	rs117996249	C	T	0.030754	1008
14	rs8009754	C	T	0.261905	1008
14	rs145617755	C	T	0.0119048	1008
14	rs1555514	G	A	0.176587	1008
14	rs58733778	T	C	0.261905	1008
14	rs59482410	A	G	0.261905	1008
14	rs1467582	C	A	0.548611	1008
14	rs4905888	G	A	0.548611	1008
14	rs12896788	A	G	0.810516	1008
14	rs12435062	C	T	0.396825	1008
14	rs12232161	A	G	0.8125	1008
14	rs11160541	C	T	0.396825	1008
14	rs4905890	T	C	0.820437	1008
14	rs4905891	G	A	0.80754	1008
14	rs751324	G	T	0.0119048	1008
14	rs751325	A	G	0.0119048	1008
14	rs1077901	A	T	0.820437	1008
14	rs10144665	T	G	0.559524	1008
14	rs146027305	C	T	0.0119048	1008
14	rs1957516	A	G	0.805556	1008
14	rs11623170	A	G	0.387897	1008
14	rs7154200	G	A	0.549603	1008
14	rs80183032	G	A	0.0119048	1008
14	rs117457647	A	G	0.0128968	1008
14	rs8011140	G	A	0.545635	1008
14	rs117422126	T	C	0.0119048	1008
14	rs2146237	C	G	0.104167	1008
14	rs138740276	A	G	0.0119048	1008
14	rs148398399	C	T	0.0337302	1008
14	rs141703023	C	T	0.0119048	1008
14	rs8018045	T	C	0.248016	1008
14	rs10438231	C	T	0.786706	1008
14	rs17564013	C	T	0.199405	1008
14	rs12437274	C	A	0.199405	1008
14	rs9324013	G	A	0.539683	1008
14	rs1951578	T	C	0.987103	1008
14	rs77703628	G	T	0.0426587	1008
14	rs9324014	G	A	0.534722	1008
14	rs138651688	C	T	0.0119048	1008
14	rs11621662	C	A	0.198413	1008
14	rs11160542	A	G	0.198413	1008
14	rs11160543	C	T	0.198413	1008
14	rs960891	C	T	0.392857	1008
14	rs117310248	G	A	0.0128968	1008
14	rs117583085	C	T	0.0337302	1008
14	rs8014108	A	C	0.247024	1008
14	rs4905892	C	T	0.198413	1008
14	rs6575745	G	A	0.787698	1008
14	rs117724988	A	C	0.0337302	1008
14	rs117947288	A	T	0.0337302	1008
14	rs7158575	T	C	0.786706	1008
14	rs72708333	G	A	0.244048	1008
14	rs10138664	G	A	0.540675	1008
14	rs12433885	C	A	0.179563	1008
14	rs12433981	G	A	0.785714	1008
14	rs12879440	G	A	0.542659	1008
14	rs8004672	G	T	0.799603	1008
14	rs28576468	C	A	0.125	1008
14	rs10141887	C	T	0.532738	1008
14	rs10141893	C	G	0.532738	1008
14	rs732787	A	G	0.545635	1008
14	rs911918	T	C	0.545635	1008
14	rs77381835	C	T	0.0128968	1008
14	rs8011081	G	C	0.195437	1008
14	rs8015699	G	A	0.457341	1008
14	rs10148112	G	C	0.494048	1008
14	rs76167016	G	A	0.0128968	1008
14	rs140303526	C	T	0.0367063	1008
14	rs117131521	C	T	0.0644841	1008
14	rs11625037	C	G	0.247024	1008
14	rs11844271	T	C	0.112103	1008
14	rs80086188	G	C	0.0109127	1008
14	rs35543760	T	C	0.199405	1008
14	rs2015968	T	A	0.469246	1008
14	rs1006927	C	T	0.560516	1008
14	rs187495574	T	C	0.031746	1008
14	rs8008914	C	T	0.805556	1008
14	rs1548271	A	C	0.809524	1008
14	rs1972482	T	G	0.904762	1008
14	rs148526127	C	T	0.00198413	1008
14	rs1972483	C	T	0.334325	1008
14	rs80281467	C	T	0.0882937	1008
14	rs8014181	A	G	0.467262	1008
14	rs55655133	A	G	0.289683	1008
14	rs1475130	T	C	0.740079	1008
14	rs10130992	A	C	0.571429	1008
14	rs17099012	G	A	0.340278	1008
14	rs7150911	T	C	0.428571	1008
14	rs11622669	G	C	0.247024	1008
14	rs9324015	T	A	0.201389	1008
14	rs8022811	G	A	0.201389	1008
14	rs17099026	C	T	0.369048	1008
14	rs75145123	A	G	0.126984	1008
14	rs76931104	C	T	0.0386905	1008
14	rs10132363	T	A	0.242063	1008
14	rs7145539	G	A	0.244048	1008
14	rs80271555	T	A	0.0644841	1008
14	rs59979979	T	C	0.202381	1008
14	rs7147075	T	C	0.28869	1008
14	rs80030067	G	A	0.0257937	1008
14	rs118140794	C	T	0.0386905	1008
14	rs112663187	C	T	0.0406746	1008
14	rs73352533	T	C	0.0406746	1008
14	rs117648253	C	T	0.0386905	1008
14	rs11620962	C	G	0.195437	1008
14	rs10873509	T	C	0.710317	1008
14	rs10873510	T	C	0.704365	1008
14	rs75307345	A	G	0.194444	1008
14	rs11621965	C	G	0.194444	1008
14	rs8010280	C	T	0.743056	1008
14	rs11160545	T	C	0.705357	1008
14	rs118086268	C	G	0.0128968	1008
14	rs10135882	C	G	0.421627	1008
14	rs117757296	G	A	0.0625	1008
14	rs11160546	C	T	0.740079	1008
```
