## Supplementary material for "Characterization of shared and ancestry-specific signals driving complex traits using multi-ancestry fine-mapping": s2_snps.txt

```
rs80287648
rs35013591
rs75995131
rs17533457
rs79869465
rs78427840
rs77674832
rs12897121
rs4905762
rs76331750
rs77255543
rs72712154
rs77091156
rs8004419
rs17612133
rs34517808
rs73403785
rs117436576
rs75832722
rs79231080
rs75357972
rs7145611
rs74402410
rs2144447
rs2144448
rs35775276
rs58437623
rs71418606
rs8010003
rs60238759
rs8014257
rs12895196
rs2295694
rs1159799
rs142134301
rs4569191
rs2207737
rs2207738
rs2224093
rs2224094
rs11628178
rs75339531
rs1997984
rs11628157
rs11624154
rs1997985
rs12893591
rs12897832
rs11625244
rs4905764
rs12898112
rs61981355
rs10141428
rs7161681
rs17097800
rs8004974
rs1950462
rs6575690
rs8009702
rs2236049
rs2236050
rs1955902
rs2236051
rs1950463
rs1950464
rs17097803
rs1950465
rs7147469
rs7147481
rs7148805
rs12885596
rs12891230
rs11627674
rs11623562
rs2104078
rs2104079
rs8016471
rs8016362
rs17097805
rs8021100
rs12896400
rs28620060
rs28713682
rs61982860
rs34546374
rs35333695
rs67457077
rs73405539
rs61982862
rs61979260
rs75045877
rs17613163
rs12883739
rs6575691
rs1950468
rs1015225
rs7149860
rs7150005
rs1015226
rs1547047
rs113975130
rs77014619
rs7140350
rs8003680
rs117066962
rs6575692
rs7148011
rs2224425
rs12432628
rs28635666
rs10136851
rs10147661
rs17541543
rs58088893
rs34597068
rs79525386
rs2400460
rs113712013
rs11160482
rs1012897
rs12161889
rs2400461
rs76230865
rs75764579
rs139922685
rs116768156
rs66884995
rs151333828
rs7148549
rs58150022
rs56875652
rs78443401
rs74082808
rs10484060
rs17097824
rs17097827
rs79987401
rs75603785
rs1997986
rs61588440
rs17097828
rs17097831
rs76713813
rs17097838
rs17097840
rs79122130
rs17097843
rs17097848
rs17097851
rs17097853
rs189217300
rs17097854
rs146774524
rs8018665
rs911365
rs911366
rs73405581
rs17097858
rs1955903
rs60676545
rs74387729
rs7147127
rs1997987
rs8019869
rs12437176
rs60326091
rs7143826
rs57977207
rs7143515
rs6575693
rs17095078
rs17097865
rs11621797
rs34032936
rs34445270
rs17097866
rs7153087
rs11624192
rs6575695
rs6575696
rs17097873
rs17097874
rs80240418
rs75529685
rs17097875
rs7148667
rs7152969
rs75249706
rs10143719
rs77829851
rs79496258
rs117893282
rs73425384
rs8007334
rs12432655
rs17097888
rs2104077
rs755630
rs7155154
rs75063418
rs73425393
rs76553988
rs12586985
rs113702732
rs12436873
rs12890466
rs59441431
rs11309630
rs11624556
rs17097899
rs17097900
rs10131842
rs8006897
rs8007091
rs1885104
rs12435811
rs12435902
rs10467883
rs17097902
rs12436627
rs10149155
rs7141259
rs73427304
rs61665784
rs117496578
rs8014301
rs8014609
rs117461355
rs8016078
rs1555409
rs2895723
rs60342123
rs4992916
rs4992917
rs4992918
rs911367
rs12588338
rs12588389
rs11160485
rs11160486
rs11160487
rs10131530
rs34416457
rs12432081
rs74080438
rs17097920
rs79460978
rs80041069
rs8022583
rs8003549
rs8006647
rs10143562
rs1998228
rs17097925
rs79131527
rs74080442
rs17095083
rs59858072
rs78524321
rs12432929
rs10484061
rs58163630
rs115661230
rs143103275
rs12433940
rs148450295
rs142714363
rs17097931
rs12434615
rs1033739
rs17097936
rs75327539
rs874654
rs113684187
rs74597744
rs12101039
rs12101031
rs7148142
rs7148639
rs10147500
rs911368
rs79701434
rs17097944
rs10484062
rs79214529
rs12587359
rs1022704
rs12883387
rs12589277
rs11626447
rs7151488
rs17097957
rs77782993
rs59291160
rs76965664
rs76755365
rs7148369
rs17097965
rs11160488
rs12587194
rs11160489
rs35993089
rs35889365
rs117162981
rs12433577
rs11624858
rs77714784
rs11629440
rs34911513
rs148198278
rs7161395
rs12434410
rs4905766
rs4905767
rs4905768
rs4905769
rs145388334
rs7144802
rs10138875
rs1956885
rs75384705
rs10135944
rs10136419
rs10139098
rs4900418
rs4905770
rs35373625
rs60443526
rs11628103
rs1956886
rs10149248
rs116211778
rs1956887
rs78140391
rs10129433
rs28726305
rs28740827
rs2400462
rs149794760
rs11847550
rs8022060
rs8005714
rs61981294
rs6575698
rs6575699
rs6575700
rs7143880
rs7143920
rs79541455
rs4526962
rs78745207
rs140902962
rs17097969
rs7149774
rs80258771
rs4614651
rs2400463
rs11622976
rs11623043
rs2145548
rs1475025
rs8018312
rs11847212
rs17097974
rs6575701
rs4900419
rs182958123
rs115525579
rs78040811
rs79927749
rs4905771
rs17097980
rs12323921
rs17097982
rs17097985
rs10873496
rs6575702
rs71418615
rs764028
rs764029
rs34432677
rs28698493
rs55770721
rs764027
rs77939468
rs10142512
rs4509936
rs77313578
rs2400464
rs4616230
rs1998227
rs11160490
rs7154344
rs55854928
rs76223629
rs7155289
rs35023911
rs17615874
rs10873497
rs10139755
rs10139867
rs10139957
rs75998213
rs8022678
rs75228661
rs1951122
rs1956883
rs1956884
rs8014999
rs8014050
rs8014362
rs10146892
rs10149684
rs188490013
rs11851456
rs77810929
rs8014626
rs12433299
rs71418616
rs10138900
rs10151294
rs4905772
rs4900420
rs4900421
rs8006311
rs17098007
rs7151130
rs4900422
rs57201281
rs2038501
rs8018511
rs200356
rs4905773
rs200354
rs200353
rs75005986
rs1492308
rs1492309
rs7140559
rs7145274
rs1565615
rs1565616
rs1565617
rs1565618
rs1565619
rs10135423
rs200352
rs1472144
rs200351
rs11850690
rs75605571
rs11851709
rs200349
rs1873662
rs1885103
rs7143696
rs79278562
rs59750588
rs58950184
rs10134835
rs17098017
rs4905774
rs200348
rs76247320
rs12588095
rs35872804
rs12588148
rs80113020
rs35227586
rs200344
rs4905775
rs17098020
rs12435579
rs17627407
rs60763756
rs10140293
rs10151322
rs10151172
rs200339
rs11625159
rs200338
rs200337
rs200336
rs12435447
rs200335
rs144579901
rs10484063
rs28368927
rs200334
rs200333
rs200332
rs200331
rs145937680
rs200330
rs200329
rs9652400
rs149853571
rs200328
rs1492305
rs200327
rs78057503
rs200326
rs71418618
rs10484064
rs200325
rs10150536
rs200324
rs17545164
rs200323
rs17098037
rs200322
rs200321
rs200320
rs200319
rs10130898
rs57774443
rs140227882
rs200318
rs11622529
rs4900423
rs200317
rs200316
rs200315
rs200314
rs200313
rs57057273
rs4905779
rs17098039
rs7151445
rs7153222
rs17098043
rs17098044
rs17545317
rs10130070
rs17098046
rs60020450
rs8006467
rs28742167
rs28410398
rs74245705
rs200307
rs200305
rs116847766
rs200303
rs200300
rs77389429
rs200297
rs10147791
rs79031015
rs34938424
rs139305113
rs149941925
rs17098066
rs200294
rs1388773
rs1022705
rs200292
rs17545631
rs200290
rs807339
rs149593193
rs809896
rs2009100
rs732440
rs112633984
rs17098079
rs78057219
rs10130201
rs10141321
rs17098085
rs10141829
rs17098088
rs114251116
rs17098089
rs184888185
rs807354
rs807353
rs12880967
rs11621256
rs807352
rs807351
rs66823378
rs116924011
rs7160540
rs807350
rs12897647
rs12898164
rs807349
rs4905782
rs12895874
rs78593379
rs7142912
rs77914446
rs7143182
rs12432596
rs76001119
rs80076878
rs75229379
rs79847551
rs76790017
rs4905783
rs807345
rs75177018
rs7140994
rs807343
rs78503776
rs2094718
rs73417956
rs1257693
rs957421
rs28624742
rs1257620
rs4905786
rs2131192
rs1257619
rs79312469
rs1257618
rs1257617
rs1257616
rs2172295
rs2149901
rs2149902
rs12432597
rs79187780
rs1257615
rs72700710
rs72631662
rs72700712
rs79961517
rs74594629
rs11852079
rs75837866
rs140048707
rs8007037
rs1602625
rs1257614
rs58279981
rs1257613
rs17546564
rs1257612
rs61981339
rs61981340
rs61981341
rs61981342
rs72700720
rs8020164
rs61981343
rs7494445
rs67465138
rs11160491
rs11160492
rs1257611
rs138529970
rs1257609
rs1268702
rs55912477
rs1257606
rs10220662
rs10220484
rs1257604
rs1257601
rs139254643
rs6575706
rs61340848
rs2131191
rs74900239
rs1272741
rs2638819
rs7145492
rs4905790
rs1257594
rs7150733
rs1257593
rs1257592
rs2638816
rs2988109
rs1270142
rs1257591
rs2988110
rs1262316
rs17098136
rs1257590
rs11160493
rs1257621
rs1257622
rs2131193
rs1571546
rs17098146
rs2772509
rs1257623
rs902810
rs902811
rs1888093
rs2400517
rs4145678
rs1257625
rs1257626
rs1257627
rs1257628
rs147443554
rs1257629
rs1257630
rs61598249
rs2210066
rs2210067
rs12433872
rs1257631
rs17547382
rs1546088
rs1269099
rs4905792
rs2638833
rs1257633
rs11626572
rs17098177
rs1257634
rs1565611
rs1257635
rs1873660
rs35036331
rs17098178
rs12437171
rs17098179
rs1262319
rs117186805
rs2014829
rs716957
rs718654
rs17098186
rs11849353
rs36061503
rs17098188
rs2015350
rs944122
rs1257636
rs1492307
rs1270550
rs17098195
rs1267254
rs1268703
rs1257637
rs60999362
rs4905793
rs4905794
rs1257639
rs138662918
rs34885974
rs1257641
rs1873661
rs1257642
rs2026115
rs1257643
rs10137107
rs10137263
rs11623894
rs1257644
rs11624936
rs1257645
rs4905796
rs11848088
rs35243131
rs34992495
rs35823690
rs7140403
rs10141069
rs8004991
rs6575707
rs79739293
rs944123
rs729733
rs729732
rs744095
rs729734
rs1257650
rs1257651
rs1565612
rs1565613
rs1267255
rs2895736
rs2220691
rs1388771
rs1388772
rs1826380
rs1472143
rs4900424
rs1257654
rs1257655
rs1257656
rs1257657
rs1257658
rs7140921
rs1958566
rs1272197
rs1257659
rs1257660
rs1257661
rs72631664
rs1257662
rs1257663
rs1257664
rs1257665
rs1257666
rs1257667
rs1257668
rs11844359
rs56182450
rs1257669
rs1257670
rs1257671
rs2988111
rs1257672
rs1257673
rs1257674
rs1268704
rs59262658
rs2638835
rs9324005
rs74080228
rs80286801
rs7157284
rs1257676
rs1257677
rs1257678
rs74080230
rs147230113
rs112413059
rs61979306
rs4905799
rs61979307
rs75244392
rs1257679
rs117575858
rs112462703
rs12436492
rs117548852
rs12437170
rs77148660
rs1257680
rs1257681
rs755449
rs11623067
rs11623046
rs8019310
rs1257682
rs77066049
rs77144261
rs12879721
rs60870028
rs58465794
rs59507123
rs78718448
rs75243930
rs1257685
rs1257686
rs36144867
rs61979311
rs59057448
rs1257687
rs78515304
rs59513159
rs55918909
rs56957682
rs78558395
rs117169915
rs2772511
rs79178732
rs879305
rs35529956
rs1257580
rs77332020
rs17630918
rs992362
rs76575156
rs79671337
rs1257581
rs78461420
rs1257582
rs118038253
rs1257583
rs74366075
rs78352912
rs57680592
rs75857923
rs12432644
rs2988103
rs1257584
rs137861616
rs1262315
rs117196341
rs138447309
rs76966397
rs35304710
rs78635247
rs12878542
rs1257585
rs7141243
rs79253039
rs34073390
rs56034910
rs117773629
rs2772486
rs149569621
rs17548965
rs75726709
rs2012176
rs10873499
rs75110082
rs736177
rs902814
rs1257586
rs34232727
rs1257587
rs1257588
rs8004111
rs8004268
rs117012686
rs77719284
rs184414584
rs148374438
rs11625640
rs1475540
rs73412567
rs807357
rs142829957
rs11626814
rs807359
rs12892531
rs807361
rs807362
rs807363
rs77426348
rs807364
rs807365
rs807366
rs11621789
rs74746229
rs12887611
rs75491499
rs17631267
rs34851115
rs12433774
rs58948914
rs12433800
rs78249155
rs79802438
rs807367
rs77637010
rs807369
rs74080252
rs7147001
rs4992922
rs807370
rs35518355
rs807371
rs61979326
rs17098235
rs117020564
rs56211535
rs807372
rs807373
rs807374
rs807375
rs17549257
rs807377
rs807378
rs149317173
rs12888286
rs140499943
rs4900425
rs56268653
rs75750970
rs11628390
rs8018764
rs76806196
rs145923263
rs79510849
rs74840606
rs149839149
rs12435254
rs7146309
rs74716355
rs10147043
rs10136159
rs11627590
rs11623469
rs11628681
rs7157886
rs7158429
rs117939068
rs55876615
rs710302
rs150914075
rs8005070
rs11622308
rs2029614
rs117229305
rs78320326
rs79628784
rs10151969
rs7161452
rs12147904
rs7156744
rs7157935
rs10149571
rs28781404
rs11160494
rs807389
rs11625417
rs7141841
rs17631503
rs17631516
rs8008908
rs10144748
rs75194857
rs117096596
rs12432373
rs74509324
rs10136013
rs79639633
rs11624647
rs75166373
rs7150383
rs75594008
rs12887971
rs34282344
rs10135115
rs75013996
rs34881810
rs9672009
rs112542910
rs77102092
rs34993198
rs77293239
rs10144320
rs115653832
rs74875213
rs79349948
rs12432405
rs12588695
rs149663314
rs74340757
rs2031981
rs188134655
rs184655266
rs182074839
rs118041065
rs185499696
rs61979335
rs189142562
rs17098262
rs74439806
rs11627820
rs71418625
rs2026116
rs73414517
rs188329570
rs73414519
rs4905800
rs75213662
rs17098268
rs17098269
rs142068159
rs12437288
rs12434512
rs17098270
rs11160495
rs112602336
rs12435210
rs35125160
rs7145095
rs11621658
rs17631887
rs181370861
rs11622782
rs11850349
rs2400521
rs28548282
rs1467723
rs180891470
rs8018858
rs1257499
rs12878382
rs1257500
rs377490681
rs12879981
rs12878906
rs12878760
rs1257501
rs1257502
rs1268697
rs1257503
rs34648778
rs151079136
rs67791045
rs11160496
rs11160497
rs72700791
rs7148836
rs11160498
rs2693703
rs1267228
rs8016182
rs8016200
rs1267229
rs55680742
rs10137092
rs10137454
rs11847070
rs11160499
rs57506042
rs7160993
rs6575711
rs1257508
rs7140246
rs146353661
rs2693706
rs7146296
rs12883053
rs12883140
rs79771187
rs12888645
rs35672395
rs35636156
rs35059563
rs61979353
rs1257510
rs1257511
rs12894561
rs11160500
rs2988105
rs10139804
rs2400523
rs12880019
rs12431760
rs7147849
rs7148197
rs7148398
rs8016194
rs7493960
rs11623547
rs10137180
rs10139729
rs4561391
rs4640112
rs4299089
rs4533205
rs3930495
rs3930496
rs3930497
rs2400526
rs2400527
rs11160501
rs8020962
rs8022744
rs117859058
rs12882816
rs75999173
rs10484067
rs192106845
rs71418628
rs11849143
rs60448034
rs34983345
rs28584270
rs111789789
rs809413
rs57998915
rs58577764
rs115953267
rs807439
rs807438
rs139957620
rs8016025
rs1257512
rs1257513
rs813417
rs809899
rs72700801
rs807444
rs807445
rs807448
rs807449
rs1257515
rs35405125
rs57773242
rs34939000
rs75798395
rs72700802
rs34264757
rs2400528
rs72702603
rs145069165
rs138858557
rs72702604
rs28375955
rs12147051
rs28688006
rs3850419
rs7161738
rs75793874
rs75818567
rs868666
rs884606
rs1257496
rs1257495
rs55727874
rs10143475
rs1257494
rs1257493
rs1257492
rs11627507
rs10136896
rs1269096
rs870826
rs3850420
rs1257487
rs1009094
rs28446574
rs12891856
rs10137302
rs10137556
rs10149632
rs10137561
rs61363337
rs2693676
rs1262312
rs1257485
rs1257484
rs1273226
rs1269095
rs72631665
rs12435319
rs1257483
rs8009403
rs1273225
rs77972783
rs1257411
rs7148304
rs1270135
rs1257410
rs1152773
rs4905801
rs1257481
rs10129783
rs813418
rs1257522
rs75280652
rs8021088
rs76959770
rs1152774
rs947191
rs944121
rs117644776
rs2400536
rs57284712
rs807443
rs807442
rs1152775
rs4905802
rs1152776
rs4905803
rs1152777
rs1152778
rs1152779
rs72702620
rs1152781
rs1152783
rs2487507
rs807568
rs807569
rs807450
rs2793315
rs11627229
rs2664314
rs2693677
rs77748159
rs3930173
rs807731
rs189921615
rs807732
rs2693680
rs11621953
rs74451104
rs710306
rs56106643
rs56132719
rs17098348
rs3850421
rs11846608
rs4905804
rs710307
rs710308
rs2693681
rs710310
rs12590156
rs185611107
rs1257421
rs1257422
rs1257423
rs1257424
rs12432135
rs1257427
rs79756567
rs1257428
rs74080344
rs74080346
rs76807456
rs4095711
rs4095712
rs3915204
rs7153472
rs75884620
rs117212709
rs117559828
rs1257429
rs8007443
rs79220814
rs117987142
rs1257430
rs1257431
rs78792030
rs117574688
rs79707116
rs7148256
rs2664287
rs1257432
rs1257434
rs1257436
rs78408035
rs2664288
rs11160502
rs183235477
rs6575712
rs3936653
rs2793318
rs2693682
rs28607259
rs2664289
rs79191993
rs117748925
rs807565
rs2693683
rs78304569
rs2693684
rs807566
rs17098384
rs2693685
rs2664290
rs2793319
rs12885251
rs2614473
rs60378373
rs75758849
rs17098389
rs116876133
rs2793320
rs3850422
rs74403457
rs2462916
rs2693686
rs2693687
rs2614472
rs807567
rs2614471
rs10142427
rs10142429
rs74080358
rs2614470
rs2693688
rs2693689
rs2693690
rs17098399
rs1257437
rs17098400
rs55843916
rs2693692
rs2693693
rs2793321
rs2664292
rs17551753
rs2614469
rs118045050
rs3850423
rs807562
rs2462917
rs3994992
rs2693694
rs807564
rs55975444
rs7152190
rs78260894
rs2496477
rs11160503
rs11160504
rs1257438
rs884296
rs1257440
rs77984163
rs116967746
rs117371399
rs1257441
rs2614457
rs2793322
rs80255345
rs2693695
rs2614458
rs76700331
rs1257443
rs1257444
rs1257446
rs1257447
rs807733
rs807734
rs12590030
rs2793323
rs12050177
rs1876881
rs150539838
rs80238644
rs17098424
rs807736
rs75187744
rs77758064
rs2614459
rs1257448
rs8021454
rs4905807
rs4905808
rs4144133
rs1257450
rs76476097
rs4905809
rs79909551
rs17098440
rs55913542
rs1257451
rs1977806
rs3929904
rs1257416
rs1257415
rs61985735
rs4082793
rs117455933
rs1257414
rs77675099
rs1257413
rs77300202
rs58608088
rs76927979
rs10129264
rs2748814
rs10129582
rs10129812
rs1152784
rs3933088
rs1152785
rs1152786
rs10136429
rs1152787
rs2664313
rs1152788
rs3916222
rs80009370
rs941521
rs3888193
rs2487509
rs941520
rs2457444
rs1152790
rs1152792
rs1152793
rs1152794
rs1257412
rs17095099
rs2693699
rs17095103
rs17095104
rs12895055
rs11624408
rs1152795
rs2614490
rs12893398
rs78626468
rs79428639
rs111238111
rs7141044
rs2136574
rs1983473
rs7151737
rs28576256
rs2614482
rs72702663
rs2693698
rs10138205
rs10150710
rs56303180
rs10873500
rs34053174
rs11622539
rs56221143
rs2614462
rs10133235
rs12888948
rs10146840
rs10147094
rs7152245
rs76801057
rs1078050
rs2748810
rs2457443
rs941519
rs2664308
rs34611983
rs2693674
rs1540840
rs1405238
rs61985743
rs7146019
rs2748809
rs146154551
rs72702665
rs10131783
rs2693672
rs2664299
rs2748807
rs2614464
rs8004151
rs117671982
rs2614463
rs2693671
rs75280037
rs8008354
rs2614461
rs28571213
rs151001117
rs75744189
rs7157299
rs7157001
rs61987661
rs56844246
rs2496482
rs57919607
rs56261560
rs2664303
rs2664304
rs2614488
rs10150931
rs2049533
rs2614489
rs7161685
rs12589295
rs2748805
rs77840264
rs2748804
rs7159452
rs59035082
rs7143531
rs61342200
rs2614453
rs28776301
rs3002016
rs2693720
rs2693719
rs2246320
rs2693718
rs55913344
rs2693717
rs12431606
rs12432285
rs8009902
rs7147813
rs57888004
rs7153295
rs1358112
rs2614483
rs2693716
rs56273455
rs2614484
rs2748802
rs2664300
rs2748801
rs59454378
rs2614485
rs2614467
rs61987665
rs2664301
rs1257341
rs1912268
rs1912269
rs2474430
rs1742350
rs2474429
rs2614468
rs1271607
rs1033030
rs73344729
rs114018608
rs941730
rs147612010
rs142312315
rs2089681
rs1152796
rs147781225
rs147995805
rs184583578
rs145840403
rs138409840
rs146142710
rs2252964
rs12147777
rs144736528
rs1704171
rs1268691
rs148544146
rs2748800
rs147199343
rs147843380
rs2754061
rs149867858
rs149071812
rs138427125
rs567883397
rs536523826
rs1257336
rs61984062
rs77057623
rs8018158
rs1257335
rs80158569
rs1257334
rs10141038
rs1257333
rs7140908
rs1257332
rs1257331
rs1257330
rs906932
rs734870
rs12889825
rs2004377
rs748988
rs1257329
rs11625841
rs78839849
rs1257327
rs74080553
rs4905818
rs10444761
rs1257326
rs1257325
rs77757346
rs1257324
rs67846882
rs710087
rs906926
rs1876879
rs73344765
rs4900429
rs1270112
rs4900430
rs36062431
rs10145277
rs11160509
rs10873502
rs11160510
rs10136135
rs10136050
rs10148325
rs4905819
rs4905820
rs4905821
rs2089680
rs2102484
rs10151746
rs10139690
rs1989579
rs11625914
rs1257323
rs11625947
rs4905823
rs76372917
rs941729
rs139435023
rs1257322
rs8014288
rs1270545
rs2664295
rs1257321
rs2400632
rs1630821
rs1257320
rs12590360
rs1270110
rs1273218
rs7160895
rs7161056
rs1257319
rs1257318
rs35116463
rs1740248
rs1740247
rs76096017
rs7153149
rs59999801
rs28559678
rs1257316
rs2614492
rs1257315
rs1257314
rs75729787
rs1257313
rs67996394
rs1257312
rs1257311
rs1704172
rs1257310
rs8011849
rs149328342
rs941728
rs11160514
rs11160515
rs906933
rs76735192
rs1078608
rs12883171
rs2754069
rs1257305
rs145949511
rs731347
rs941735
rs1257304
rs117176648
rs6575715
rs2748825
rs78930262
rs1257303
rs2614465
rs1257302
rs1257301
rs116933449
rs12893191
rs118114471
rs1257300
rs72704528
rs1257298
rs1257297
rs941734
rs906930
rs1810114
rs906931
rs941733
rs1740234
rs7147397
rs73346650
rs1257293
rs1257292
rs75335077
rs36083154
rs58264463
rs1257290
rs1257289
rs1257288
rs1257287
rs1257286
rs1257285
rs906929
rs906928
rs149445365
rs1257282
rs1257281
rs1828318
rs7141320
rs1257280
rs1257279
rs1257278
rs867996
rs941523
rs2748824
rs2614475
rs1257277
rs1257276
rs1257275
rs1257274
rs35133190
rs111554267
rs10143589
rs2614477
rs114289182
rs73346680
rs76450409
rs2614487
rs2614486
rs78910701
rs2754068
rs2614491
rs1257273
rs74793413
rs75213587
rs59898557
rs2614480
rs118037362
rs2614479
rs2614478
rs2748822
rs73346690
rs78519232
rs6575716
rs2748821
rs2748820
rs2748819
rs140911982
rs2748818
rs73346698
rs34592663
rs12895031
rs2895787
rs1257272
rs2754066
rs1257271
rs1740218
rs876852
rs881867
rs77211452
rs12893901
rs117842008
rs76055199
rs1257270
rs12884562
rs2754064
rs1257269
rs2754063
rs2614481
rs112985296
rs12896570
rs1262305
rs80103809
rs2144595
rs2180266
rs9324007
rs9324008
rs9324009
rs1257267
rs11160517
rs10129211
rs148184132
rs12323338
rs9635296
rs11624357
rs34042297
rs1257266
rs11160518
rs11624368
rs11629067
rs12879956
rs12100920
rs12100924
rs3994980
rs749444
rs2009443
rs941732
rs2295697
rs2144594
rs1257265
rs116934385
rs6575717
rs11624183
rs73348698
rs8006163
rs1262304
rs2180265
rs8008307
rs1257263
rs2943
rs1047351
rs117399949
rs4146769
rs12886549
rs1270108
rs2400665
rs77461750
rs7150963
rs150770405
rs12878462
rs56055510
rs8015827
rs142325892
rs79758763
rs941731
rs12590989
rs12433874
rs11627984
rs10873503
rs2400667
rs12895433
rs6575719
rs7144486
rs7149149
rs1951142
rs11160519
rs12894479
rs2895789
rs6575720
rs144996650
rs12884473
rs142195190
rs2180841
rs80122368
rs7147843
rs141023913
rs12898128
rs72704570
rs12882612
rs11848590
rs10145484
rs1884527
rs8003384
rs8022919
rs139854175
rs941554
rs941553
rs10148889
rs2273386
rs2400669
rs2144798
rs3809413
rs3809412
rs1884526
rs8021023
rs11621155
rs8011670
rs8011858
rs118178450
rs11622717
rs79082628
rs8003260
rs941552
rs8023115
rs8004451
rs139900545
rs10136777
rs8013888
rs1950599
rs3918022
rs3918024
rs3918027
rs3918038
rs1950598
rs8015304
rs10145006
rs3918051
rs61984133
rs3918056
rs2400677
rs3783319
rs2069492
rs3918074
rs7158915
rs117164425
rs3918080
rs3918084
rs2069493
rs2069496
rs3918094
rs3918101
rs3918123
rs3918135
rs1998050
rs3742374
rs11621993
rs10135028
rs10135035
rs28627885
rs56085816
rs58668399
rs34772553
rs116870998
rs11625671
rs118020607
rs79226044
rs78261729
rs7155011
rs150245078
rs8007777
rs11845792
rs8013165
rs8018079
rs4905847
rs35498625
rs6575729
rs4905848
rs4905849
rs10873505
rs12888112
rs7140906
rs7140789
rs2400683
rs142392746
rs12436565
rs2400684
rs941546
rs12896255
rs12898161
rs12896891
rs941545
rs941544
rs2092960
rs880959
rs8014684
rs12433182
rs11160524
rs143166409
rs7158398
rs76008764
rs941543
rs11160525
rs4407000
rs61987267
rs2400685
rs12372919
rs12897152
rs12372922
rs12897741
rs117818251
rs35741827
rs34193966
rs34699335
rs12882990
rs12882605
rs12883395
rs12884667
rs12888131
rs12888297
rs12888156
rs7151558
rs12372863
rs2021099
rs2021098
rs2092962
rs2400686
rs4905851
rs117320803
rs941566
rs2021097
rs10144571
rs12889313
rs10136299
rs10146981
rs10147568
rs10147463
rs10147387
rs10147748
rs10136886
rs11850672
rs2021929
rs2021928
rs10150385
rs10150397
rs10139668
rs10150570
rs10150747
rs10150666
rs117202196
rs10150754
rs72706324
rs2144809
rs4445835
rs4243723
rs4243724
rs4243725
rs6575731
rs112458302
rs12885772
rs6575732
rs11845767
rs12892364
rs8018428
rs8019472
rs4905854
rs147086015
rs2021927
rs2021926
rs2895808
rs2144808
rs2144807
rs2180383
rs2400744
rs2400745
rs2180382
rs2180381
rs2180380
rs2144806
rs941565
rs941564
rs12884975
rs12884208
rs8015109
rs8014245
rs8014420
rs80071266
rs2144805
rs17640460
rs2144804
rs2180379
rs17098827
rs10136236
rs74389860
rs56362111
rs8016105
rs8016113
rs55977094
rs4900434
rs7159751
rs6575733
rs12434962
rs4905855
rs4905856
rs4905857
rs4905858
rs12432298
rs11160527
rs11627095
rs10873506
rs9671899
rs12888314
rs8017750
rs8018119
rs72706334
rs2021923
rs2400746
rs4268691
rs4516163
rs4545740
rs6575734
rs8004421
rs11620978
rs7147513
rs6575735
rs4536391
rs2400747
rs2400748
rs2400749
rs2400750
rs2400751
rs2400752
rs2400753
rs2400755
rs2400756
rs941563
rs2021096
rs2021095
rs2021922
rs7159168
rs2021921
rs10139497
rs941560
rs7143453
rs4905859
rs11625867
rs11625868
rs7144192
rs151284826
rs6575736
rs8022033
rs8022352
rs10140947
rs17641119
rs7140670
rs7144742
rs60091599
rs34692435
rs59357956
rs57773806
rs56247310
rs10135037
rs941559
rs941558
rs941557
rs78087957
rs2021920
rs2021919
rs78757773
rs78071276
rs80061479
rs17095110
rs77210500
rs17098855
rs79108464
rs75601261
rs113574307
rs112761781
rs78395743
rs12892075
rs113361514
rs8021410
rs8021979
rs8022133
rs17098856
rs113453823
rs77306194
rs941556
rs77481446
rs755480
rs17098860
rs59233132
rs77532303
rs57610016
rs112197725
rs113859399
rs111562913
rs112290393
rs78200208
rs78556368
rs77298062
rs56132473
rs74083737
rs8015386
rs76733068
rs8015948
rs8020028
rs8020049
rs117815326
rs12880780
rs73346445
rs80080540
rs140227036
rs12891677
rs12892887
rs115888654
rs8017663
rs8017842
rs56814459
rs4900435
rs74602948
rs75925636
rs12897461
rs12897979
rs8182002
rs8181914
rs78205176
rs17641534
rs117207233
rs10144195
rs8009218
rs60692965
rs58319013
rs2895809
rs12436881
rs2144803
rs12590743
rs11847690
rs11847802
rs11847852
rs11160529
rs6575740
rs4900436
rs4905862
rs60647994
rs78063057
rs73346463
rs2144801
rs79552141
rs11160530
rs8019522
rs57106852
rs79295878
rs58884100
rs8010418
rs12885354
rs12590202
rs78942089
rs8007401
rs78667152
rs11160531
rs2895810
rs61984365
rs4619332
rs76385130
rs12437096
rs12434036
rs8005317
rs2022745
rs2022744
rs17098887
rs4243726
rs2400759
rs11160532
rs12589542
rs4509937
rs11160533
rs11627855
rs4905865
rs34963392
rs34901717
rs12892088
rs12891978
rs35816523
rs17098899
rs61418407
rs11628535
rs2400761
rs12586338
rs12586342
rs148225457
rs6575741
rs17095120
rs78582836
rs2144800
rs7159682
rs12588417
rs11627059
rs77391518
rs7161519
rs767068
rs2282016
rs17098903
rs17098908
rs12882487
rs147531672
rs67361374
rs78303218
rs4900438
rs35464923
rs2022566
rs11160534
rs941551
rs7143061
rs76134926
rs61984394
rs6575743
rs34518442
rs17098912
rs12884035
rs12889862
rs12894271
rs11628800
rs55928085
rs74619306
rs8010785
rs12886102
rs76222085
rs12887206
rs12886724
rs141196960
rs4905872
rs12587879
rs2180378
rs4905873
rs4905874
rs9788569
rs4905875
rs4905876
rs8018136
rs71422782
rs12893887
rs79570438
rs10149871
rs12878622
rs73348539
rs12431602
rs7146731
rs4900440
rs4900441
rs77419534
rs4905877
rs35910916
rs12889334
rs9788495
rs9788497
rs60868289
rs12890020
rs11629115
rs10139462
rs4905878
rs35911833
rs146155295
rs12880985
rs28391527
rs4990377
rs34146338
rs8007470
rs2400762
rs2149415
rs11627015
rs11627153
rs10145905
rs11624028
rs11628093
rs3825570
rs7140490
rs78228841
rs34916886
rs7342498
rs12589575
rs36033161
rs35826699
rs149920314
rs12897285
rs12896317
rs4905879
rs7145262
rs11627489
rs2400763
rs4624107
rs7159011
rs10873507
rs10873508
rs11160535
rs10133513
rs34668196
rs12432679
rs560540606
rs527729974
rs9805960
rs11623755
rs17562391
rs11844169
rs2895811
rs11626111
rs35752324
rs56245424
rs79722614
rs116629554
rs12436072
rs17098917
rs8014986
rs17642708
rs1952425
rs2895812
rs9324011
rs1958321
rs1958320
rs1958319
rs11621243
rs11622347
rs12050196
rs11160538
rs56317087
rs7158073
rs943886
rs74793500
rs77639524
rs10139550
rs8019753
rs8003602
rs3783320
rs4145039
rs7157609
rs61984440
rs11626635
rs17098923
rs74443382
rs943884
rs115980883
rs7144398
rs1952423
rs3742375
rs943883
rs754203
rs4900442
rs183123838
rs142237600
rs34832190
rs28787321
rs79718477
rs10137574
rs7156258
rs8010253
rs8009011
rs3742376
rs3742377
rs943881
rs943880
rs12894973
rs4905880
rs4905881
rs35683282
rs34315028
rs7148158
rs36112081
rs7148504
rs57090479
rs1951575
rs1951576
rs34513148
rs12435918
rs61076771
rs17643008
rs17098927
rs34212776
rs11628270
rs34891372
rs35965011
rs12588744
rs2146238
rs2273839
rs116887520
rs3783321
rs4485283
rs36018216
rs4905882
rs12434024
rs11624593
rs12885960
rs10145696
rs68104925
rs12435858
rs58648175
rs75107773
rs28748133
rs35110752
rs11628052
rs11628089
rs3752957
rs3752958
rs8022722
rs911913
rs78527951
rs78482721
rs10131706
rs75136142
rs79445259
rs2295910
rs2295911
rs7151522
rs7151887
rs7157032
rs76773229
rs1957512
rs1957513
rs1957514
rs1957515
rs4905884
rs4905885
rs2273840
rs6575744
rs34640436
rs10151332
rs12896665
rs59098328
rs8018381
rs151051559
rs10129557
rs11848129
rs73350470
rs73350477
rs8020813
rs75872878
rs4905886
rs4905887
rs59386846
rs79983810
rs2181228
rs77304655
rs2281682
rs75016974
rs8003129
rs116889380
rs151151190
rs145392756
rs143391702
rs11620766
rs116035415
rs11620750
rs8003657
rs147484265
rs78130239
rs117996249
rs8009754
rs145617755
rs1555514
rs58733778
rs59482410
rs1467582
rs4905888
rs12896788
rs12435062
rs12232161
rs11160541
rs4905890
rs4905891
rs751324
rs751325
rs1077901
rs10144665
rs146027305
rs1957516
rs11623170
rs7154200
rs80183032
rs117457647
rs8011140
rs117422126
rs2146237
rs138740276
rs148398399
rs141703023
rs8018045
rs10438231
rs17564013
rs12437274
rs9324013
rs1951578
rs77703628
rs9324014
rs138651688
rs11621662
rs11160542
rs11160543
rs960891
rs117310248
rs117583085
rs8014108
rs4905892
rs6575745
rs117724988
rs117947288
rs7158575
rs72708333
rs10138664
rs12433885
rs12433981
rs12879440
rs8004672
rs28576468
rs10141887
rs10141893
rs732787
rs911918
rs77381835
rs8011081
rs8015699
rs10148112
rs76167016
rs140303526
rs117131521
rs11625037
rs11844271
rs80086188
rs35543760
rs2015968
rs1006927
rs187495574
rs8008914
rs1548271
rs1972482
rs148526127
rs1972483
rs80281467
rs8014181
rs55655133
rs1475130
rs10130992
rs17099012
rs7150911
rs11622669
rs9324015
rs8022811
rs17099026
rs75145123
rs76931104
rs10132363
rs7145539
rs80271555
rs59979979
rs7147075
rs80030067
rs118140794
rs112663187
rs73352533
rs117648253
rs11620962
rs10873509
rs10873510
rs75307345
rs11621965
rs8010280
rs11160545
rs118086268
rs10135882
rs117757296
rs11160546
```
