## Supplementary material for "Characterization of shared and ancestry-specific signals driving complex traits using multi-ancestry fine-mapping": susiex_nc3.cs80.cs

```
CS_ID	SNP	BP	REF_ALLELE	ALT_ALLELE	REF_FRQ	BETA	SE	-LOG10P	CS_PIP	OVRL_PIP
1	rs1540840	99733384	C,C	G,G	0.524851,0.925595	-0.0237124,-0.0203711	0.00395919,0.0162889	8.67598,0.675559	0.924068	0.924072
2	rs7144192	100039595	G,G	A,A	0.965209,0.833333	0.0432494,0.00149996	0.0107893,0.0114701	4.214,0.047713	0.131403	0.131741
2	rs77635638	100058516	C,NA	G,NA	0.976143,NA	0.0450279,NA	0.0129561,NA	3.29237,NA	0.0825691	0.0834422
2	rs17098855	100045645	C,C	T,T	0.970179,0.838294	0.0392138,0.00256222	0.0116239,0.0116103	3.12956,0.0833685	0.0185198	0.0186712
2	rs7140670	100040407	C,C	T,T	0.974155,0.837302	0.0432219,0.00338779	0.0124606,0.0115817	3.28149,0.113569	0.0168938	0.0170018
2	rs8022033	100040185	G,G	A,A	0.974155,0.837302	0.0429583,0.00294202	0.0124606,0.0115817	3.2474,0.0971941	0.0155002	0.0156043
2	rs10140947	100040382	C,C	T,T	0.974155,0.837302	0.0427859,0.00353007	0.0124606,0.0115817	3.22519,0.11889	0.0148751	0.0149779
2	rs8022352	100040266	G,G	C,C	0.974155,0.837302	0.0426194,0.00323713	0.0124606,0.0115817	3.20382,0.107985	0.0140845	0.014185
2	rs113453823	100048036	G,G	A,A	0.974155,0.840278	0.041862,0.00188866	0.0124606,0.0116683	3.10753,0.059775	0.013933	0.0140344
2	rs78757773	100043401	C,C	T,T	0.974155,0.838294	0.0423759,0.00358634	0.0124606,0.0116103	3.1727,0.120674	0.0131955	0.0132937
2	rs78071276	100043403	T,T	C,C	0.974155,0.838294	0.0423759,0.00353879	0.0124606,0.0116103	3.1727,0.11889	0.0131833	0.0132814
2	rs112290393	100050060	G,G	A,A	0.974155,0.844246	0.0415375,-0.000422496	0.0124606,0.0117882	3.06673,0.0125976	0.0126441	0.0127428
2	rs8021979	100047445	G,G	A,A	0.974155,0.838294	0.0415036,0.00187925	0.0124606,0.0116103	3.06249,0.059775	0.0125339	0.0126313
2	rs10135037	100042192	G,G	C,C	0.974155,0.837302	0.0421802,0.00386223	0.0124606,0.0115817	3.1478,0.131489	0.0125274	0.0126238
2	rs3918058	99957098	G,NA	A,NA	0.985089,NA	0.0489407,NA	0.0163138,NA	2.5686,NA	0.0123969	0.0180317
2	rs8022133	100047491	G,G	A,A	0.974155,0.839286	0.0414086,0.00207321	0.0124606,0.0116392	3.0506,0.0661962	0.0122116	0.012308
2	rs7144742	100041124	C,C	A,A	0.974155,0.838294	0.042085,0.00394614	0.0124606,0.0116103	3.13572,0.134337	0.0122077	0.0123032
2	rs8021410	100047081	C,C	A,A	0.974155,0.840278	0.0414086,0.00198353	0.0124606,0.0116683	3.0506,0.0629756	0.0122025	0.0122988
2	rs60091599	100041338	T,T	A,A	0.974155,0.838294	0.042085,0.00391935	0.0124606,0.0116103	3.13572,0.13331	0.0122005	0.012296
2	rs77481446	100048315	C,C	T,T	0.974155,0.837302	0.0413901,0.00205465	0.0124606,0.0115817	3.0483,0.065911	0.0121883	0.0122847
2	rs59357956	100041597	T,T	C,C	0.974155,0.838294	0.042085,0.00387177	0.0124606,0.0116103	3.13572,0.131489	0.0121879	0.0122834
2	rs78556368	100050866	A,A	G,G	0.974155,0.844246	0.0413901,-0.000420819	0.0124606,0.0117882	3.0483,0.0125469	0.0121093	0.0122064
2	rs78200208	100050756	T,T	C,C	0.974155,0.844246	0.0413901,-0.000280588	0.0124606,0.0117882	3.0483,0.00832646	0.0120985	0.0121955
2	rs941559	100042291	A,A	G,G	0.974155,0.83631	0.0420374,0.0037581	0.0124606,0.0115534	3.12969,0.127862	0.0120182	0.0121131
2	rs77306194	100048071	T,T	C,C	0.974155,0.840278	0.0413558,0.00188104	0.0124606,0.0116683	3.04401,0.059519	0.0120049	0.0121006
2	rs941558	100042339	T,T	A,A	0.974155,0.838294	0.0420374,0.00368146	0.0124606,0.0116103	3.12969,0.124257	0.0119721	0.0120668
2	rs2021920	100042874	T,T	G,G	0.974155,0.838294	0.0420374,0.00358634	0.0124606,0.0116103	3.12969,0.120674	0.0119495	0.012044
2	rs57773806	100041676	A,A	G,G	0.973161,0.838294	0.0413193,0.00372903	0.0122339,0.0116103	3.13572,0.126057	0.0118124	0.0119125
2	rs77298062	100051009	G,G	A,A	0.974155,0.843254	0.0412954,-0.000608574	0.0124606,0.0117578	3.03648,0.018308	0.011797	0.0118933
2	rs17098856	100047717	G,G	A,A	0.974155,0.840278	0.0412607,0.00207841	0.0124606,0.0116683	3.03216,0.0661962	0.0116964	0.0117912
2	rs113361514	100046813	A,A	G,G	0.974155,0.840278	0.0411657,0.00188866	0.0124606,0.0116683	3.02034,0.059775	0.0113577	0.0114514
2	rs2021919	100042879	C,C	T,T	0.973161,0.838294	0.0412726,0.00358634	0.0122339,0.0116103	3.12969,0.120674	0.00920891	0.00929979
2	rs111562913	100050006	G,G	A,A	0.973161,0.843254	0.0406371,4.68461e-05	0.0122339,0.0117578	3.0483,0.00138281	0.00913281	0.00922543
2	rs75601261	100046136	A,A	T,T	0.975149,0.838294	0.0419416,0.00154902	0.0127009,0.0116103	3.01815,0.0487291	0.00896341	0.00904847
2	rs77210500	100043750	A,A	G,G	0.974155,0.838294	0.0410364,0.00167694	0.0124606,0.0116103	3.00428,0.0529801	0.00872928	0.00881278
2	rs78395743	100046373	T,T	A,A	0.975149,0.839286	0.0417605,0.00207321	0.0127009,0.0116392	2.99611,0.0661962	0.00855425	0.00863782
2	rs112197725	100049440	G,G	A,A	0.973161,0.843254	0.0394642,0.000847324	0.0122339,0.0117578	2.90096,0.0256955	0.00776556	0.0078522
2	rs113859399	100049502	T,T	A,A	0.973161,0.843254	0.0393194,0.00117725	0.0122339,0.0117578	2.88303,0.0360966	0.00745473	0.00753992
2	rs117186805	99475601	NA,G	NA,A	NA,0.956349	NA,0.0684711	NA,0.0209218	NA,2.97258	0.00726123	0.0285255
2	rs113574307	100046287	C,C	T,T	0.975149,0.840278	0.0407127,0.00308126	0.0127009,0.0116683	2.87023,0.101425	0.00648635	0.00656207
2	rs77532303	100049167	T,T	A,A	0.973161,0.843254	0.0387861,0.000894442	0.0122339,0.0117578	2.81748,0.0271672	0.0063962	0.00647668
2	rs17098860	100048803	T,T	C,C	0.973161,0.842262	0.0375597,0.00122127	0.0122339,0.0117277	2.66967,0.0376014	0.00454121	0.00461209
2	rs7153472	99657227	T,T	C,C	0.835984,0.922619	0.0256838,-0.0223777	0.00533946,0.0159983	5.82163,0.790787	0.0037004	0.0357298
2	rs74692030	99550872	A,NA	C,NA	0.863817,NA	-0.0155228,NA	0.00576457,NA	2.14963,NA	0.0036388	0.0101212
2	rs75521152	99706212	A,NA	G,NA	0.988072,NA	0.0437966,NA	0.0182119,NA	1.79104,NA	0.00296315	0.0101921
2	rs75744189	99749235	NA,A	NA,G	NA,0.785714	NA,-0.0263883	NA,0.0104178	NA,1.94658	0.00257765	0.0090095
2	rs1257436	99666719	T,T	C,C	0.309145,0.583333	-0.0200111,-0.000670187	0.00427824,0.00867062	5.53684,0.0276168	0.00225548	0.012049
2	rs2693720	99762857	C,C	T,T	0.601392,0.803571	-0.0161953,-0.0108102	0.0040382,0.0107594	4.21766,0.501648	0.00218751	0.0148873
2	rs7160776	99336324	T,NA	C,NA	0.781312,NA	0.0141694,NA	0.00478316,NA	2.51526,NA	0.00215489	0.0109055
2	rs11160502	99667179	A,A	G,G	0.54672,0.962302	-0.0210306,-0.00570364	0.00397168,0.0224433	6.92474,0.097241	0.0021543	0.0193386
2	rs77149228	99996550	T,NA	A,NA	0.977137,NA	0.0333533,NA	0.0132281,NA	1.93222,NA	0.00202777	0.00281242
2	rs76927709	100191710	T,NA	C,NA	0.971173,NA	-0.0284066,NA	0.0118166,NA	1.78999,NA	0.00201715	0.0056431
2	rs34648778	99568806	G,G	C,C	0.762425,0.940476	-0.0166167,0.00537061	0.00464559,0.0180669	3.45875,0.11562	0.00195294	0.00616086
2	rs117207233	100057511	T,T	C,C	0.988072,0.964286	-0.0555156,-0.00212322	0.0182119,0.0230345	2.63804,0.0331271	0.00171222	0.0085387
2	rs11625868	100039415	G,G	A,A	0.884692,0.84127	0.0169063,0.00345874	0.00619033,0.0116978	2.19978,0.114933	0.00168949	0.00196331
2	rs111632858	99779001	T,NA	C,NA	0.989066,NA	-0.0488824,NA	0.0190121,NA	1.9941,NA	0.00153492	0.00629532
2	rs116984801	100138404	T,NA	A,NA	0.981113,NA	0.0325523,NA	0.0145245,NA	1.60182,NA	0.00143926	0.00183223
2	rs73414519	99563027	G,G	A,A	0.73161,0.909722	0.0137036,0.0168544	0.00446187,0.0149162	2.67131,0.587535	0.00142893	0.00474561
2	rs76677434	100192066	A,NA	G,NA	0.972167,NA	-0.0280723,NA	0.0120196,NA	1.70964,NA	0.0014288	0.00408196
2	rs61981290	99331856	T,NA	C,NA	0.814115,NA	0.0145724,NA	0.00508247,NA	2.38286,NA	0.00139291	0.00706646
2	rs1257503	99567791	A,A	T,T	0.503976,0.811508	0.0126739,0.010883	0.00395442,0.0109298	2.86947,0.495688	0.00137846	0.00577569
2	rs11625867	100039414	C,C	A,A	0.884692,0.84127	0.016389,0.00359635	0.00619033,0.0116978	2.09106,0.120038	0.00131509	0.00154759
2	rs1257429	99659242	G,G	A,A	0.292247,0.502976	-0.0190177,0.00263241	0.00434734,0.0085495	4.91477,0.120241	0.00127444	0.00671095
2	rs147272400	100166949	G,NA	T,NA	0.973161,NA	-0.0277488,NA	0.0122339,NA	1.63232,NA	0.0012605	0.00359409
2	rs2748804	99758235	T,T	G,G	0.643141,0.941468	-0.0162427,-0.00740706	0.00412703,0.0182098	4.08114,0.164828	0.00121109	0.00713726
2	rs2614469	99677204	T,T	A,A	0.771372,0.911706	0.0237282,-0.0137748	0.00470807,0.0150664	6.33181,0.443003	0.00119111	0.012214
2	rs117491281	100158310	A,NA	G,NA	0.984095,NA	0.0339163,NA	0.0158037,NA	1.49668,NA	0.00110705	0.00140113
2	rs8018381	100190130	A,A	T,T	0.12326,0.22123	-0.0181364,0.000286157	0.00601441,0.0102986	2.59082,0.00973543	0.00110662	0.00497109
2	rs62619922	99697157	A,NA	G,NA	0.978131,NA	-0.0437872,NA	0.0135185,NA	2.92109,NA	0.00110439	0.00645586
2	rs10129557	100191060	C,C	T,T	0.12326,0.22123	-0.017629,-9.53475e-05	0.00601441,0.0102986	2.47143,0.00322003	0.0010645	0.00474845
2	rs12147051	99599032	C,C	A,A	0.918489,0.983135	0.0198902,-0.0264013	0.00722595,0.0331973	2.22825,0.370135	0.00103293	0.00266994
2	rs78458702	99442044	A,NA	G,NA	0.978131,NA	0.0266703,NA	0.0135185,NA	1.31417,NA	0.0009533	0.00319827
2	rs2748805	99757151	T,T	C,C	0.644135,0.940476	-0.0162528,-0.0050817	0.0041296,0.0180669	4.08114,0.10874	0.000915882	0.0053465
2	rs148994199	99278934	C,NA	T,NA	0.971173,NA	-0.0300179,NA	0.0118166,NA	1.95566,NA	0.00089018	0.00293391
2	rs12885251	99670791	A,A	G,G	0.539761,0.954365	-0.0209723,-0.0014286	0.00396686,0.0204832	6.90509,0.0248457	0.000861959	0.00858448
2	rs1257432	99665331	A,A	G,G	0.204771,0.513889	-0.0239386,-0.00321807	0.00489958,0.00855265	5.9872,0.150753	0.000819676	0.00535234
2	rs188490013	99369024	NA,A	NA,G	NA,0.990079	NA,0.098147	NA,0.0431319	NA,1.64063	0.000807046	0.00285836
2	rs72702665	99738887	NA,G	NA,A	NA,0.865079	NA,0.0266261	NA,0.0125123	NA,1.47707	0.000793096	0.00285249
2	rs2246320	99763361	G,G	C,C	0.60835,0.791667	-0.0148355,-0.0124391	0.00405055,0.0105257	3.60263,0.624712	0.000762082	0.00455984
2	rs78519232	99843248	NA,A	NA,G	NA,0.967262	NA,0.0507816	NA,0.0240217	NA,1.46197	0.000748512	0.00268261
2	rs2693694	99679775	G,G	A,A	0.754473,0.487103	0.0233436,-0.00137429	0.00459376,0.0085522	6.42681,0.0593173	0.000744032	0.00710959
2	rs8015386	100051749	A,A	C,C	0.033797,0.332341	-0.0282386,-0.000736445	0.0109412,0.00907473	2.00642,0.0290398	0.000707405	0.000755339
2	rs2474429	99774457	T,T	C,C	0.602386,0.78869	-0.0152921,-0.0080669	0.00403991,0.010471	3.81378,0.3555	0.000700935	0.00413216
2	rs76779747	100080540	A,NA	G,NA	0.920477,NA	0.0158417,NA	0.0073078,NA	1.52034,NA	0.000675689	0.000967648
2	rs188329570	99562974	NA,A	NA,G	NA,0.988095	NA,0.0866736	NA,0.0394133	NA,1.55484	0.00067473	0.00248989
2	rs150463548	99836394	T,NA	G,NA	0.985089,NA	0.0437793,NA	0.0163138,NA	2.13763,NA	0.000646989	0.00169254
2	rs72706333	100034428	A,NA	G,NA	0.985089,NA	0.0342772,NA	0.0163138,NA	1.44817,NA	0.000645774	0.00211894
2	rs117757296	100232194	A,A	G,G	0.971173,0.9375	-0.0120976,0.0505909	0.0118166,0.0176595	0.514368,2.37958	0.000625424	0.00256646
2	rs139354597	99599100	A,NA	C,NA	0.975149,NA	0.0303275,NA	0.0127009,NA	1.77088,NA	0.000617612	0.0024881
2	rs6575736	100039923	A,A	G,G	0.965209,0.832341	0.0272789,0.000966085	0.0107893,0.011443	1.94079,0.0302498	0.000617085	0.000664075
2	rs78222176	100115473	A,NA	G,NA	0.983101,NA	-0.0379477,NA	0.0153396,NA	1.87396,NA	0.00061533	0.00189717
2	rs77461750	99883588	NA,T	NA,C	NA,0.953373	NA,-0.0406902	NA,0.0202746	NA,1.34916	0.0006075	0.00215636
2	rs1565612	99484879	A,A	G,G	0.363817,0.75	-0.00844668,0.0162052	0.00410967,0.00987194	1.39959,0.997035	0.000601474	0.00199572
2	rs76815253	100032253	A,NA	G,NA	0.980119,NA	0.0326789,NA	0.0141639,NA	1.67686,NA	0.000597307	0.00207545
2	rs75063418	99305545	NA,T	NA,C	NA,0.993056	NA,0.108834	NA,0.0514752	NA,1.46231	0.000597295	0.00212702
2	rs146959388	99835872	G,NA	A,NA	0.985089,NA	0.0430164,NA	0.0163138,NA	2.07732,NA	0.000582065	0.00153155
2	rs1565613	99485004	C,C	G,G	0.363817,0.751984	-0.00840185,0.0162484	0.00410967,0.00989826	1.38814,0.997035	0.000580784	0.00192838
2	rs17098262	99561840	C,C	T,T	0.741551,0.922619	0.0125896,0.0113735	0.00451629,0.0159983	2.27492,0.321359	0.000561022	0.00179305
2	rs192352583	100136581	C,NA	T,NA	0.983101,NA	-0.0229285,NA	0.0153396,NA	0.86971,NA	0.000556718	0.00165175
2	rs3850422	99671788	A,A	G,G	0.548708,0.954365	-0.0204603,-0.00489485	0.0039732,0.0204832	6.58322,0.0909098	0.000548237	0.00520649
2	rs7143453	100039109	G,G	C,C	0.952286,0.785714	0.0265548,0.000711821	0.00927543,0.0104178	2.377,0.0243271	0.000527094	0.000973651
2	rs77888930	99677017	C,NA	G,NA	0.983101,NA	0.0392498,NA	0.0153396,NA	1.97856,NA	0.000518425	0.00147695
2	rs61979335	99561580	C,C	G,G	0.741551,0.922619	0.0124068,0.011826	0.00451629,0.0159983	2.22097,0.337447	0.000514198	0.00164605
2	rs149609165	99618894	G,NA	C,NA	0.993042,NA	0.0555527,NA	0.0237851,NA	1.7097,NA	0.000509977	0.00190105
2	rs8020028	100051972	A,A	G,G	0.967197,0.669643	0.026551,-0.00162472	0.0111,0.00908845	1.77578,0.0664521	0.000508867	0.000552087
2	rs6575707	99483276	G,G	A,A	0.360835,0.75	-0.0083243,0.0152231	0.00411698,0.00987194	1.3647,0.909888	0.000507512	0.00168524
2	rs11160496	99569480	C,C	A,A	0.646123,0.949405	-0.0124468,-0.0130609	0.00413481,0.019504	2.5833,0.298365	0.000489946	0.00170037
2	rs74080414	99299515	A,NA	C,NA	0.970179,NA	-0.0272086,NA	0.0116239,NA	1.71568,NA	0.000487176	0.00161222
2	rs8004991	99482859	G,G	T,T	0.362823,0.75	-0.00808809,0.0156875	0.00411209,0.00987194	1.30809,0.950631	0.000482534	0.00160007
2	rs200294	99410255	NA,A	NA,G	NA,0.9375	NA,-0.035453	NA,0.0176595	NA,1.34982	0.000479311	0.0017452
2	rs151024343	100140368	T,NA	G,NA	0.967197,NA	0.0237643,NA	0.0111,NA	1.49106,NA	0.000464523	0.00141371
2	rs58668399	99983489	NA,A	NA,G	NA,0.992063	NA,0.0908824	NA,0.0481747	NA,1.22749	0.00046352	0.00163054
2	rs1472143	99486276	C,C	A,A	0.361829,0.75	-0.00795373,0.0159412	0.00411452,0.00987194	1.27388,0.973244	0.000462943	0.00153232
2	rs3918056	99956916	G,G	A,A	0.930418,0.998016	-0.0214651,0.0123858	0.00777053,0.0960615	2.24122,0.0470099	0.00046242	0.00251393
2	rs6575729	99996109	C,C	T,T	0.167992,0.116071	-0.01045,0.0139117	0.00528849,0.0133454	1.31735,0.526936	0.000459436	0.00191407
2	rs78284991	99699696	T,NA	C,NA	0.883698,NA	0.0249885,NA	0.00616728,NA	4.29389,NA	0.000452507	0.00244362
2	rs138940529	99291807	A,NA	G,NA	0.980119,NA	-0.0281002,NA	0.0141639,NA	1.32547,NA	0.000452357	0.00167278
2	rs2146237	100211020	NA,G	NA,C	NA,0.895833	NA,0.028606	NA,0.0139934	NA,1.38797	0.000451845	0.00159574
2	rs140576731	99503027	A,NA	G,NA	0.992048,NA	0.0447367,NA	0.0222601,NA	1.35203,NA	0.000451243	0.00178418
2	rs8015948	100051939	A,A	G,G	0.967197,0.670635	0.0259327,-0.00125125	0.0111,0.00909539	1.71047,0.0503267	0.000437189	0.00047856
2	rs80271555	100229240	A,A	T,T	0.970179,0.935516	-0.0126961,0.0470296	0.0116239,0.0174041	0.561098,2.16191	0.000432186	0.00178793
2	rs1257501	99567351	T,T	C,C	0.738569,0.918651	0.0122133,0.00870143	0.00449951,0.0156369	2.1778,0.238154	0.000426696	0.00138613
2	rs1388771	99485821	T,T	G,G	0.366799,0.777778	-0.00806945,0.0144031	0.00410256,0.0102821	1.30811,0.792428	0.000419357	0.00140068
2	rs137861616	99518003	NA,T	NA,C	NA,0.993056	NA,0.10103	NA,0.0514752	NA,1.30381	0.000418335	0.00147998
2	rs1826380	99486071	A,A	G,G	0.364811,0.772817	-0.00807873,0.0142906	0.00410728,0.0102018	1.30811,0.792428	0.000415751	0.00137842
2	rs17629301	99467035	G,NA	A,NA	0.951292,NA	0.0167898,NA	0.00918509,NA	1.17032,NA	0.00041476	0.00151006
2	rs6575706	99459237	C,C	G,G	0.040755,0.225198	0.0136103,0.0256748	0.00999964,0.0102335	0.760732,1.91682	0.000414568	0.00151979
2	rs57284712	99627344	NA,C	NA,T	NA,0.972222	NA,0.0508697	NA,0.0260119	NA,1.29664	0.000414465	0.00146213
2	rs61985997	100231854	T,NA	C,NA	0.976143,NA	0.0285807,NA	0.0129561,NA	1.56245,NA	0.000413587	0.00123881
2	rs1388772	99486038	T,T	C,C	0.365805,0.777778	-0.00811888,0.0144542	0.00410491,0.0102821	1.31925,0.796439	0.000411706	0.00137032
2	rs150797079	99591647	T,NA	G,NA	0.987078,NA	0.0332426,NA	0.0175062,NA	1.23976,NA	0.000409083	0.00113287
2	rs188134655	99560258	NA,T	NA,C	NA,0.988095	NA,0.0760209	NA,0.0394133	NA,1.26959	0.00040893	0.00149965
2	rs941732	99862889	C,C	T,T	0.580517,0.446429	-0.0114733,0.00403092	0.00400659,0.00859885	2.37795,0.194342	0.000405761	0.00182848
2	rs75837866	99446038	NA,G	NA,A	NA,0.757937	NA,0.0198288	NA,0.00997981	NA,1.32851	0.000405143	0.00148403
2	rs2009100	99415062	NA,A	NA,G	NA,0.936508	NA,-0.0332662	NA,0.0175302	NA,1.2385	0.00039696	0.00144297
2	rs2220691	99485802	A,A	G,G	0.364811,0.772817	-0.0080339,0.0140134	0.00410728,0.0102018	1.29702,0.770678	0.000392445	0.00130159
2	rs117012686	99528965	NA,C	NA,A	NA,0.970238	NA,0.0476631	NA,0.0251555	NA,1.23562	0.000391629	0.00145198
2	rs2693687	99672917	T,T	C,C	0.639165,0.741071	0.0169745,-0.011453	0.00411698,0.0097585	4.42725,0.618815	0.000385823	0.00237773
2	rs10147791	99404995	NA,A	NA,T	NA,0.940476	NA,-0.0340632	NA,0.0180669	NA,1.22638	0.00038305	0.00138646
2	rs117020564	99539090	NA,A	NA,G	NA,0.970238	NA,0.0472822	NA,0.0251555	NA,1.22067	0.00038164	0.00141439
2	rs732440	99415200	NA,T	NA,C	NA,0.9375	NA,-0.0330883	NA,0.0176595	NA,1.21486	0.000378858	0.00137658
2	rs2693686	99672797	G,G	C,C	0.639165,0.741071	0.0169313,-0.0115016	0.00411698,0.0097585	4.40749,0.622427	0.000378368	0.00232606
2	rs4905842	99990537	T,NA	C,NA	0.978131,NA	0.0240818,NA	0.0135185,NA	1.12582,NA	0.000377636	0.00117444
2	rs148374438	99530559	NA,C	NA,T	NA,0.970238	NA,0.0469834	NA,0.0251555	NA,1.209	0.000374042	0.00138579
2	rs11626746	100015326	T,NA	C,NA	0.985089,NA	0.0333165,NA	0.0163138,NA	1.38585,NA	0.000373599	0.0012564
2	rs2614468	99774885	G,G	A,A	0.591451,0.78869	-0.0137285,-0.00870355	0.00402215,0.010471	3.19249,0.391624	0.000372618	0.00215326
2	rs77719284	99529162	NA,A	NA,G	NA,0.970238	NA,0.0464842	NA,0.0251555	NA,1.18963	0.000361782	0.00133968
2	rs75491499	99535700	NA,C	NA,G	NA,0.970238	NA,0.0460583	NA,0.0251555	NA,1.17321	0.000351741	0.00130192
2	rs17533457	99236033	C,C	T,T	0.632207,0.691468	-0.0102488,-0.00920461	0.00410023,0.0092548	1.90539,0.494929	0.000350846	0.00153961
2	rs147383448	99598203	G,NA	T,NA	0.971173,NA	0.0205806,NA	0.0118166,NA	1.0885,NA	0.000350332	0.000968568
2	rs149663314	99560060	NA,T	NA,C	NA,0.986111	NA,0.066118	NA,0.0365264	NA,1.15321	0.000349869	0.00127869
2	rs75110082	99526051	NA,G	NA,C	NA,0.970238	NA,0.0459456	NA,0.0251555	NA,1.16889	0.000349148	0.00129217
2	rs78635247	99519913	NA,G	NA,A	NA,0.970238	NA,0.0459083	NA,0.0251555	NA,1.16746	0.000348295	0.00128896
2	rs1047351	99876505	G,G	A,A	0.55169,0.433532	-0.0115154,0.00178292	0.0039756,0.00862591	2.42329,0.0776641	0.00034818	0.00170332
2	rs1257500	99567054	C,C	A,A	0.740557,0.917659	0.012012,0.00835994	0.00451065,0.0155508	2.11102,0.228514	0.000347133	0.00112249
2	rs76519547	99373915	A,NA	C,NA	0.980119,NA	-0.0285224,NA	0.0141639,NA	1.35618,NA	0.00034619	0.00109309
2	rs72706331	100030018	A,NA	G,NA	0.924453,NA	-0.0126932,NA	0.00748151,NA	1.04687,NA	0.00034489	0.000892392
2	rs182958123	99354277	NA,T	NA,C	NA,0.982143	NA,0.0575784	NA,0.0322783	NA,1.12811	0.0003447	0.00121207
2	rs75726709	99524871	NA,A	NA,G	NA,0.970238	NA,0.0457293	NA,0.0251555	NA,1.16061	0.000344238	0.00127371
2	rs142829957	99531656	NA,T	NA,G	NA,0.970238	NA,0.0457056	NA,0.0251555	NA,1.15971	0.000343708	0.00127171
2	rs73417956	99434480	A,A	G,G	0.968191,0.911706	0.000896503,0.0410057	0.0112664,0.0150664	0.0284568,2.18739	0.000342192	0.00127291
2	rs116933443	99387340	T,NA	C,NA	0.955268,NA	0.0216346,NA	0.00956466,NA	1.62522,NA	0.000341974	0.00143641
2	rs77637010	99537582	NA,C	NA,G	NA,0.970238	NA,0.0455996	NA,0.0251555	NA,1.15566	0.00034134	0.00126281
2	rs187542407	99830144	G,NA	T,NA	0.989066,NA	0.0210136,NA	0.0190121,NA	0.570183,NA	0.000340565	0.000922517
2	rs77769901	99913656	G,NA	A,NA	0.986084,NA	0.0290955,NA	0.0168779,NA	1.07197,NA	0.000340526	0.000656773
2	rs117773629	99523168	NA,A	NA,G	NA,0.970238	NA,0.0455055	NA,0.0251555	NA,1.15208	0.000339258	0.00125499
2	rs4992922	99538244	NA,C	NA,T	NA,0.970238	NA,0.0454879	NA,0.0251555	NA,1.15141	0.00033887	0.00125353
2	rs1152794	99711953	G,G	A,A	0.752485,0.62004	0.0214287,0.00397479	0.00458131,0.00880693	5.53684,0.185916	0.000337442	0.00169583
2	rs17098235	99538949	NA,A	NA,T	NA,0.970238	NA,0.0454058	NA,0.0251555	NA,1.14829	0.000337069	0.00124676
2	rs2131192	99439711	T,T	C,C	0.968191,0.911706	0.00117505,0.0407783	0.0112664,0.0150664	0.0376621,2.1676	0.000336259	0.00124938
2	rs138447309	99518305	NA,A	NA,T	NA,0.970238	NA,0.0452819	NA,0.0251555	NA,1.14358	0.000334376	0.00123664
2	rs2295697	99863065	T,T	C,C	0.398608,0.446429	-0.0127064,0.00405409	0.0040382,0.00859885	2.78195,0.195652	0.000331843	0.00190549
2	rs34264757	99594979	A,A	G,G	0.871769,0.760913	-0.010011,-0.0134826	0.00591347,0.0100221	1.04349,0.748282	0.000331105	0.00107391
2	rs7151574	99338302	T,NA	G,NA	0.829026,NA	0.0111601,NA	0.00525159,NA	1.47393,NA	0.00033016	0.00132806
2	rs74746229	99534982	NA,A	NA,G	NA,0.970238	NA,0.0449816	NA,0.0251555	NA,1.13222	0.000327969	0.00121256
2	rs76037475	99357287	G,NA	A,NA	0.985089,NA	-0.0333589,NA	0.0163138,NA	1.38857,NA	0.000327906	0.00105446
2	rs60020450	99399992	A,A	C,C	0.960239,0.659722	-0.0204218,0.0165172	0.0101186,0.00902206	1.36086,1.17304	0.000327425	0.00107515
2	rs79802438	99536612	NA,A	NA,G	NA,0.970238	NA,0.0448377	NA,0.0251555	NA,1.12679	0.000324955	0.00120124
2	rs74082807	99278588	G,NA	A,NA	0.989066,NA	-0.0419998,NA	0.0190121,NA	1.56596,NA	0.000323914	0.00106396
2	rs77426348	99533344	NA,T	NA,A	NA,0.970238	NA,0.0444632	NA,0.0251555	NA,1.11273	0.000317292	0.00117246
2	rs8006163	99868661	C,C	T,T	0.570577,0.433532	-0.011938,0.000888036	0.00399429,0.00862591	2.55267,0.037156	0.000315967	0.00167879
2	rs73412567	99531569	NA,C	NA,T	NA,0.970238	NA,0.0442689	NA,0.0251555	NA,1.10546	0.000313412	0.00115788
2	rs2273840	100188144	C,C	A,A	0.929423,0.861111	0.0186217,9.7722e-05	0.00771974,0.0123606	1.79982,0.00274819	0.000312654	0.00111336
2	rs117084735	99289369	T,NA	C,NA	0.981113,NA	0.0219963,NA	0.0145245,NA	0.886332,NA	0.000312464	0.000851279
2	rs8015304	99949522	G,G	A,A	0.447316,0.564484	0.0111969,9.85396e-05	0.00397643,0.00862135	2.31289,0.00397867	0.000312018	0.00152508
2	rs75857923	99517212	NA,G	NA,A	NA,0.970238	NA,0.0441108	NA,0.0251555	NA,1.09957	0.000310302	0.0011462
2	rs11847212	99353321	G,G	C,C	0.617296,0.764881	0.00959773,-0.0148995	0.00406782,0.01008	1.73748,0.855814	0.000308627	0.00101564
2	rs139462678	99677562	T,NA	C,NA	0.985089,NA	0.0272727,NA	0.0163138,NA	1.02423,NA	0.000308436	0.00121866
2	rs12891978	100076939	C,C	A,A	0.33499,0.350198	-0.000356367,-0.0238958	0.00418899,0.00896099	0.0304891,2.11571	0.000306859	0.00104921
2	rs12100924	99861619	A,A	G,G	0.619284,0.447421	-0.0117567,0.00370464	0.00407187,0.00859702	2.41054,0.176183	0.00030525	0.00142582
2	rs4900442	100158241	T,T	C,C	0.537773,0.508929	0.00998155,-0.00903828	0.00396563,0.00855071	1.92682,0.53685	0.000304802	0.000747919
2	rs943883	100157647	A,A	G,G	0.537773,0.507937	0.0100281,-0.00889406	0.00396563,0.00855043	1.94133,0.525417	0.000303918	0.000744163
2	rs77332020	99513939	NA,C	NA,G	NA,0.970238	NA,0.0437096	NA,0.0251555	NA,1.08467	0.000302597	0.00111728
2	rs2180265	99873471	C,C	T,T	0.570577,0.435516	-0.0118471,0.000797989	0.00399429,0.00862135	2.52042,0.0332702	0.000298441	0.00157966
2	rs185499696	99561409	NA,A	NA,C	NA,0.989087	NA,0.0713024	NA,0.0411453	NA,1.08037	0.00029841	0.00109092
2	rs149317173	99540776	G,G	T,T	0.852883,0.933532	0.0151718,0.00653412	0.00558166,0.0171606	2.18279,0.152811	0.000298313	0.00113588
2	rs118041065	99561375	NA,A	NA,C	NA,0.989087	NA,0.0712546	NA,0.0411453	NA,1.07929	0.00029787	0.00108892
2	rs189142562	99561587	NA,C	NA,G	NA,0.989087	NA,0.0712068	NA,0.0411453	NA,1.07821	0.00029733	0.00108692
2	rs117196341	99518301	NA,T	NA,C	NA,0.969246	NA,0.0421102	NA,0.0247591	NA,1.0507	0.000295016	0.00108709
2	rs10150710	99719680	C,C	T,T	0.440358,0.864087	-0.0191454,0.00863612	0.00398274,0.0124737	5.81493,0.310941	0.000294804	0.00227055
2	rs6575719	99904620	T,T	C,C	0.550696,0.434524	-0.0113304,0.0020312	0.00397478,0.00862361	2.3601,0.0894876	0.000294075	0.00142479
2	rs744095	99484096	A,A	G,G	0.151093,0.776786	-0.00923303,0.0106179	0.00552061,0.0102658	1.02488,0.521441	0.00029328	0.000958062
2	rs117859058	99582910	NA,A	NA,C	NA,0.94246	NA,-0.0329853	NA,0.0183564	NA,1.14058	0.000291955	0.00102783
2	rs28742167	99400588	NA,C	NA,T	NA,0.9375	NA,-0.0301803	NA,0.0176595	NA,1.05825	0.000291874	0.00105268
2	rs11624183	99867527	T,T	C,C	0.571571,0.433532	-0.0118972,0.000789286	0.00399544,0.00862591	2.53696,0.0328763	0.000291066	0.00154608
2	rs2295910	100184089	G,G	T,T	0.923459,0.838294	0.0173503,-0.00285491	0.00743677,0.0116103	1.70673,0.0937925	0.000290136	0.00107733
2	rs184655266	99560301	NA,A	NA,G	NA,0.989087	NA,0.0704496	NA,0.0411453	NA,1.0612	0.000288966	0.00105595
2	rs12879956	99861519	A,A	C,C	0.619284,0.402778	-0.0118058,0.000489891	0.00407187,0.0087157	2.4272,0.0199165	0.000288931	0.00135014
2	rs76767862	99371106	C,NA	T,NA	0.967197,NA	-0.0202129,NA	0.0111,NA	1.16361,NA	0.000288267	0.00085709
2	rs56388147	99747012	A,NA	G,NA	0.899602,NA	0.0102994,NA	0.00657888,NA	0.930113,NA	0.000287395	0.000921603
2	rs11628052	100181563	G,G	A,A	0.537773,0.483135	0.00989304,-0.00884745	0.00396563,0.00855422	1.8994,0.521425	0.000287294	0.000707871
2	rs2400677	99957703	C,C	T,T	0.44831,0.56746	0.0111477,0.000295914	0.0039756,0.00862824	2.297,0.0120474	0.000285779	0.00138664
2	rs182074839	99560925	NA,C	NA,T	NA,0.989087	NA,0.0699775	NA,0.0411453	NA,1.05065	0.000283915	0.00103724
2	rs10145696	100177506	G,G	C,C	0.537773,0.497024	0.0101213,-0.00766395	0.00396563,0.0085495	1.97052,0.431765	0.000283829	0.000693174
2	rs1257427	99654322	C,C	T,T	0.095427,0.35119	0.0199505,-0.00338424	0.00672949,0.00895516	2.51851,0.151504	0.000283813	0.00154264
2	rs28410398	99400827	NA,T	NA,C	NA,0.938492	NA,-0.0301286	NA,0.0177919	NA,1.04392	0.00028342	0.00102209
2	rs1152793	99711394	C,C	T,T	0.755467,0.619048	0.0210355,0.00355818	0.00460006,0.0088025	5.31779,0.163645	0.000282577	0.00135041
2	rs8008307	99874119	A,A	G,G	0.570577,0.435516	-0.0117531,0.000897827	0.00399429,0.00862135	2.48731,0.0376031	0.000281975	0.00148693
2	rs8011858	99936321	A,A	G,G	0.449304,0.56746	0.0112859,-0.000446088	0.00397478,0.00862824	2.34485,0.0182869	0.00027877	0.00134747
2	rs17098269	99563569	NA,T	NA,C	NA,0.975198	NA,0.0466677	NA,0.0274863	NA,1.048	0.000278246	0.000989956
2	rs78482721	100182945	C,C	G,G	0.928429,0.84127	0.0169774,-0.0061477	0.00767004,0.0116978	1.57081,0.222423	0.000277247	0.000987426
2	rs11628270	100171452	T,T	A,A	0.926441,0.85119	0.01733,-0.00459162	0.0075738,0.0120109	1.65505,0.15351	0.000275059	0.000995866
2	rs4485283	100173694	T,T	A,A	0.927435,0.85119	0.0171012,-0.00444157	0.00762141,0.0120109	1.60479,0.147804	0.000274373	0.000984078
2	rs4905884	100187321	A,A	C,C	0.930418,0.866071	0.0179742,-0.00113523	0.00777053,0.0125513	1.6837,0.0324839	0.000274318	0.000967186
2	rs4905885	100187328	A,A	G,G	0.930418,0.868056	0.0179742,-0.000745361	0.00777053,0.0126309	1.6837,0.0209329	0.000273948	0.000965888
2	rs61981481	99654095	C,NA	A,NA	0.963221,NA	0.0245257,NA	0.0105045,NA	1.70874,NA	0.000273427	0.00109842
2	rs12100920	99861588	T,T	C,C	0.619284,0.400794	-0.0117121,0.000539344	0.00407187,0.00872277	2.39545,0.021958	0.000273193	0.00127327
2	rs28787321	100160370	A,A	G,G	0.537773,0.507937	0.00979988,-0.00894518	0.00396563,0.00855043	1.87076,0.529466	0.000272756	0.000673315
2	rs112602336	99564081	NA,G	NA,A	NA,0.988095	NA,0.0662024	NA,0.0394133	NA,1.03144	0.000272633	0.000995453
2	rs749444	99861852	T,T	C,C	0.619284,0.401786	-0.0115293,0.000293994	0.00407187,0.00871922	2.33405,0.0118416	0.000272185	0.00126922
2	rs74080440	99320236	G,NA	C,NA	0.974155,NA	-0.0246515,NA	0.0124606,NA	1.31977,NA	0.000270955	0.000927546
2	rs76598406	99315480	T,NA	C,NA	0.974155,NA	-0.0246511,NA	0.0124606,NA	1.31974,NA	0.000270937	0.000927484
2	rs737514	99283290	T,NA	C,NA	0.860835,NA	0.0113353,NA	0.00571235,NA	1.3259,NA	0.000269155	0.00103386
2	rs2400665	99880878	G,G	C,C	0.573559,0.435516	-0.0115797,-0	0.0039978,0.00862135	2.42329,-0	0.000267139	0.00141752
2	rs147230113	99500476	NA,A	NA,G	NA,0.96627	NA,0.0383951	NA,0.023678	NA,0.97923	0.0002671	0.00098112
2	rs17542671	99307384	A,NA	G,NA	0.84493,NA	0.0120774,NA	0.00546217,NA	1.56817,NA	0.000265543	0.00107601
2	rs55688760	99314176	G,NA	A,NA	0.974155,NA	-0.0245143,NA	0.0124606,NA	1.30854,NA	0.000265427	0.00090878
2	rs78527951	100182829	A,A	T,T	0.927435,0.840278	0.0167301,-0.00622985	0.00762141,0.0116683	1.55047,0.22665	0.000265134	0.000950443
2	rs8003260	99938024	C,C	T,T	0.447316,0.56746	0.0110143,-0.000545164	0.00397643,0.00862824	2.25123,0.02245	0.000264864	0.00128336
2	rs3994980	99861645	T,T	C,C	0.619284,0.400794	-0.0117567,0.000490288	0.00407187,0.00872277	2.41054,0.0199165	0.000264682	0.00123499
2	rs8011670	99936258	A,A	G,G	0.449304,0.56746	0.0111923,-0.000693741	0.00397478,0.00862824	2.31289,0.028763	0.00026376	0.00127131
2	rs1257614	99447187	G,G	A,A	0.04175,0.151786	0.0138044,0.0274155	0.00988489,0.0119134	0.788991,1.67003	0.000263754	0.000967794
2	rs73427305	99316303	T,NA	C,NA	0.974155,NA	-0.0244715,NA	0.0124606,NA	1.30504,NA	0.000263734	0.000903033
2	rs73427303	99316237	T,NA	C,NA	0.974155,NA	-0.0244245,NA	0.0124606,NA	1.30121,NA	0.000261888	0.000896764
2	rs12436127	99308874	C,NA	A,NA	0.84493,NA	0.0120363,NA	0.00546217,NA	1.55982,NA	0.00026185	0.00106047
2	rs1270108	99879812	A,A	G,G	0.572565,0.434524	-0.0116211,0.000898063	0.00399661,0.00862361	2.43883,0.0376031	0.000258221	0.00129345
2	rs28576468	100216371	A,A	C,C	0.890656,0.875	0.00817895,0.0327636	0.00633559,0.0129254	0.706151,1.94883	0.000257068	0.000911535
2	rs17098424	99690527	A,A	G,G	0.829026,0.825397	0.0237941,-0.00436352	0.00525159,0.0112602	5.23101,0.155912	0.000256917	0.00200091
2	rs113528537	99500268	A,NA	G,NA	0.978131,NA	-0.0228142,NA	0.0135185,NA	1.03866,NA	0.000256703	0.000807709
2	rs17098085	99419203	NA,C	NA,G	NA,0.934524	NA,-0.0282127	NA,0.0172809	NA,0.989047	0.000255682	0.000924304
2	rs2664301	99770359	G,G	A,A	0.592445,0.77877	-0.0132629,-0.0051981	0.00402367,0.0102986	3.00879,0.212015	0.000253908	0.00144149
2	rs809899	99589364	NA,C	NA,T	NA,0.056548	NA,0.0312913	NA,0.0185069	NA,1.04154	0.000253339	0.000893947
2	rs79187780	99443526	T,T	G,G	0.970179,0.91369	-0.00459435,0.0411802	0.0116239,0.0152221	0.159481,2.16594	0.000252627	0.00095257
2	rs76385300	99348620	C,NA	T,NA	0.974155,NA	0.0224721,NA	0.0124606,NA	1.14681,NA	0.000252304	0.00100006
2	rs28607259	99669005	C,C	G,G	0.684891,0.858135	0.0157772,-0.0101741	0.00425597,0.0122515	3.67846,0.391165	0.000251846	0.00139354
2	rs12878462	99887102	G,G	C,C	0.571571,0.435516	-0.0115729,0.000200537	0.00399544,0.00862135	2.42329,0.00813514	0.000251231	0.00132091
2	rs11847550	99348351	T,T	C,C	0.762425,0.997024	0.0109332,0.112592	0.00464559,0.078473	1.73051,0.820021	0.000250289	0.000800783
2	rs142195190	99909678	NA,G	NA,T	NA,0.974206	NA,-0.042193	NA,0.0269663	NA,0.929359	0.000248742	0.000882379
2	rs75136142	100183076	G,G	C,C	0.927435,0.840278	0.0164989,-0.00622985	0.00762141,0.0116683	1.51709,0.22665	0.000246889	0.000884857
2	rs1950598	99948585	G,G	A,A	0.572565,0.433532	-0.0112537,-0.00128726	0.00399661,0.00862591	2.31287,0.0548412	0.000246826	0.00129516
2	rs3918051	99954084	G,G	A,A	0.572565,0.433532	-0.0112537,-0.00123781	0.00399661,0.00862591	2.31287,0.0526172	0.000246638	0.00129421
2	rs117169915	99510869	NA,T	NA,C	NA,0.970238	NA,0.0402688	NA,0.0251555	NA,0.96089	0.000246242	0.000905932
2	rs11160497	99569486	G,G	C,C	0.636183,0.933532	-0.011462,-0.00459211	0.00410967,0.0171606	2.27683,0.102918	0.000246093	0.000874433
2	rs1257265	99865672	T,T	C,C	0.571571,0.4375	-0.0115786,0.0021049	0.00399544,0.00861694	2.42528,0.0931166	0.00024603	0.00129074
2	rs28548282	99565483	T,T	C,C	0.456262,0.572421	0.0116827,0.00500846	0.00396952,0.00864047	2.4882,0.250148	0.000245133	0.000885948
2	rs34963392	100076671	T,T	C,C	0.197813,0.349206	0.00135987,-0.0223178	0.00496334,0.00896686	0.10563,1.89234	0.000244625	0.00080337
2	rs74619306	100107939	NA,A	NA,G	NA,0.884921	NA,-0.0203793	NA,0.0133953	NA,0.892231	0.000244377	0.000854447
2	rs11627408	99291979	C,NA	T,NA	0.980119,NA	-0.0257636,NA	0.0141639,NA	1.16166,NA	0.000243881	0.000841785
2	rs78718448	99508055	NA,G	NA,A	NA,0.969246	NA,0.0388816	NA,0.0247591	NA,0.934335	0.000242779	0.000891646
2	rs2496477	99682910	T,T	C,C	0.922465,0.982143	0.0232573,-0.0303771	0.00739292,0.0322783	2.78099,0.460105	0.000242142	0.00105572
2	rs4243726	100075334	T,T	C,C	0.197813,0.349206	0.00149607,-0.0221949	0.00496334,0.00896686	0.117424,1.87563	0.000241966	0.00079211
2	rs1257263	99874257	C,C	G,G	0.570577,0.435516	-0.01148,0.00119058	0.00399429,0.00862135	2.39237,0.05053	0.000240011	0.00125197
2	rs145761042	99547331	C,NA	T,NA	0.992048,NA	0.0375676,NA	0.0222601,NA	1.0387,NA	0.000239406	0.00093088
2	rs1262304	99871812	G,G	T,T	0.570577,0.43254	-0.01148,0.000645058	0.00399429,0.00862824	2.39237,0.0266852	0.000238457	0.00124326
2	rs56055510	99889161	T,T	C,C	0.570577,0.434524	-0.01148,0.000150434	0.00399429,0.00862361	2.39237,0.00608696	0.000237905	0.0012401
2	rs79445259	100183139	C,C	T,T	0.926441,0.83631	0.0159797,-0.00624325	0.0075738,0.0115534	1.45755,0.229935	0.000237046	0.000857201
2	rs2400759	100075456	T,T	C,C	0.197813,0.350198	0.0014538,-0.0221282	0.00496334,0.00896099	0.113739,1.86857	0.00023666	0.000775773
2	rs2614471	99673278	C,C	T,T	0.621272,0.418651	0.017184,-0.00384499	0.00407601,0.0086648	4.60414,0.182286	0.00023614	0.00130102
2	rs4509937	100075684	T,T	C,C	0.197813,0.349206	0.00149607,-0.0220954	0.00496334,0.00896686	0.117424,1.86216	0.00023613	0.000772999
2	rs79718477	100162617	C,C	A,A	0.927435,0.852183	0.0167301,-0.00298711	0.00762141,0.0120441	1.55047,0.0946774	0.000236022	0.000846362
2	rs34901717	100076725	T,T	C,C	0.197813,0.349206	0.00126596,-0.0222189	0.00496334,0.00896686	0.0976296,1.8789	0.000235654	0.000775606
2	rs2895736	99485572	C,C	T,T	0.148111,0.740079	-0.00868284,0.0123347	0.00556614,0.00974638	0.925277,0.686833	0.000235201	0.000768003
2	rs3918022	99946512	G,G	C,C	0.573559,0.434524	-0.0111673,-0.000940765	0.0039978,0.00862361	2.28264,0.0394675	0.000234142	0.0012274
2	rs3918024	99946577	T,T	G,G	0.581511,0.434524	-0.010975,-0.00103375	0.00400792,0.00862361	2.20935,0.0435517	0.0002334	0.00121931
2	rs1257267	99858970	A,A	C,C	0.612326,0.347222	-0.0114011,0.00194701	0.00405803,0.00897877	2.30439,0.0817974	0.000233145	0.00110759
2	rs56086459	99287241	A,NA	G,NA	0.980119,NA	-0.0253999,NA	0.0141639,NA	1.1371,NA	0.000232813	0.000803829
2	rs142068159	99563571	NA,A	NA,G	NA,0.989087	NA,0.0641629	NA,0.0411453	NA,0.924834	0.000232101	0.000843246
2	rs12590989	99892618	T,T	C,C	0.570577,0.434524	-0.0114308,0.000300914	0.00399429,0.00862361	2.37544,0.0122604	0.000231143	0.00120258
2	rs1951142	99906863	A,A	G,G	0.570577,0.434524	-0.0114308,0.000200589	0.00399429,0.00862361	2.37544,0.00813514	0.000231069	0.00120211
2	rs8015827	99889388	T,T	G,G	0.570577,0.434524	-0.0114308,0.000100285	0.00399429,0.00862361	2.37544,0.00404839	0.000231023	0.00120179
2	rs7147843	99911420	C,C	G,G	0.569583,0.434524	-0.011338,0.000349054	0.00399316,0.00862361	2.34481,0.0142534	0.000230776	0.00119542
2	rs11627855	100075998	C,C	G,G	0.197813,0.349206	0.00149607,-0.0219959	0.00496334,0.00896686	0.117424,1.84874	0.000230459	0.000754431
2	rs74080422	99313652	A,NA	G,NA	0.975149,NA	-0.0238881,NA	0.0127009,NA	1.22188,NA	0.000229435	0.000789768
2	rs2022744	100074667	A,A	G,G	0.197813,0.349206	0.00149607,-0.021974	0.00496334,0.00896686	0.117424,1.84579	0.000229233	0.000750417
2	rs77144261	99506905	NA,T	NA,C	NA,0.969246	NA,0.037871	NA,0.0247591	NA,0.899212	0.00022914	0.000840683
2	rs79847551	99431128	T,T	C,C	0.970179,0.91369	-0.00278905,0.0400769	0.0116239,0.0152221	0.0913134,2.07221	0.000229038	0.000855212
2	rs80076878	99430952	A,A	G,G	0.962227,0.91369	-0.00168439,0.0397056	0.0103707,0.0152221	0.0599935,2.04115	0.000228923	0.000842698
2	rs12892088	100076885	T,T	C,C	0.197813,0.349206	0.00131291,-0.0220729	0.00496334,0.00896686	0.101616,1.85913	0.000228826	0.000752299
2	rs3918074	99963515	G,G	T,T	0.571571,0.433532	-0.0112056,-0.00138614	0.00399544,0.00862591	2.29773,0.0593173	0.00022738	0.00118328
2	rs74082819	99285735	T,NA	C,NA	0.980119,NA	-0.0252002,NA	0.0141639,NA	1.12372,NA	0.000227012	0.000783931
2	rs77389429	99403914	A,A	G,G	0.950298,0.655754	-0.0200526,0.0163064	0.00909753,0.00899701	1.56048,1.15539	0.000226899	0.000847657
2	rs74080421	99313619	G,NA	A,NA	0.975149,NA	-0.0238076,NA	0.0127009,NA	1.21565,NA	0.000226853	0.000780949
2	rs74594629	99445058	G,G	C,C	0.970179,0.91369	0.00168516,0.0390607	0.0116239,0.0152221	0.0531884,1.98774	0.000226504	0.000836636
2	rs200297	99404825	G,G	A,A	0.809145,0.662698	0.00912329,-0.00890435	0.00503123,0.0090414	1.15626,0.488515	0.000226314	0.00110986
2	rs11160533	100075773	T,T	C,C	0.199801,0.349206	0.0011209,-0.0221427	0.00494472,0.00896686	0.0858331,1.86857	0.000226228	0.000746895
2	rs78515304	99509302	NA,T	NA,G	NA,0.970238	NA,0.0387409	NA,0.0251555	NA,0.908167	0.000225945	0.000829929
2	rs80238644	99690466	G,G	A,A	0.828032,0.936508	0.0232322,-0.0113958	0.00523953,0.0175302	5.03391,0.287646	0.000225839	0.0017142
2	rs72702608	99609371	A,NA	G,NA	0.982107,NA	0.0297371,NA	0.014915,NA	1.33557,NA	0.000225667	0.000771399
2	rs2614462	99726000	C,C	G,G	0.564612,0.136905	0.018173,-0.0174894	0.00398773,0.0124355	5.28537,0.796958	0.000225533	0.00140745
2	rs12432596	99429336	A,A	G,G	0.969185,0.91369	-0.00218534,0.0398565	0.0114407,0.0152221	0.0713406,2.05375	0.000225498	0.000842462
2	rs2400669	99931123	G,G	T,T	0.570577,0.434524	-0.011386,-0.000548021	0.00399429,0.00862361	2.3601,0.022583	0.000225367	0.00116976
2	rs3809412	99933825	T,T	C,C	0.570577,0.434524	-0.011386,-0.000498226	0.00399429,0.00862361	2.3601,0.0204843	0.000225296	0.00116943
2	rs12895433	99904186	A,A	G,G	0.570577,0.436508	-0.011386,0.000250619	0.00399429,0.00861912	2.3601,0.0101929	0.000225078	0.00116887
2	rs12882612	99914891	G,G	A,A	0.570577,0.434524	-0.011386,-0.00019935	0.00399429,0.00862361	2.3601,0.00808442	0.000225016	0.0011682
2	rs1257499	99566723	C,C	T,T	0.456262,0.566468	0.0116359,0.00364619	0.00396952,0.00862591	2.47169,0.1723	0.000223636	0.000808214
2	rs76341008	99546232	A,NA	G,NA	0.955268,NA	0.0133086,NA	0.00956466,NA	0.784912,NA	0.000223482	0.000690881
2	rs11621993	99981858	A,A	G,G	0.4334,0.56746	0.0103385,0.000979538	0.00398985,0.00862824	2.01934,0.0411435	0.000222683	0.000964307
2	rs80255345	99686544	C,C	T,T	0.829026,0.93254	0.0233785,-0.00934748	0.00525159,0.017043	5.06961,0.234054	0.000222507	0.00169059
2	rs34938424	99405874	A,A	G,G	0.951292,0.654762	-0.019457,0.016963	0.00918509,0.00899088	1.46664,1.22766	0.000221716	0.000834903
2	rs78384327	99367715	T,NA	C,NA	0.890656,NA	-0.00893771,NA	0.00633559,NA	0.80044,NA	0.000221693	0.000719301
2	rs34322735	99891883	T,NA	C,NA	0.968191,NA	-0.0218662,NA	0.0112664,NA	1.28168,NA	0.000221271	0.00143589
3	rs7153472	99657227	T,T	C,C	0.835984,0.922619	0.0256838,-0.0223777	0.00533946,0.0159983	5.82163,0.790787	0.0312316	0.0357298
3	rs117186805	99475601	NA,G	NA,A	NA,0.956349	NA,0.0684711	NA,0.0209218	NA,2.97258	0.0214136	0.0285255
3	rs11160502	99667179	A,A	G,G	0.54672,0.962302	-0.0210306,-0.00570364	0.00397168,0.0224433	6.92474,0.097241	0.0128482	0.0193386
3	rs2693720	99762857	C,C	T,T	0.601392,0.803571	-0.0161953,-0.0108102	0.0040382,0.0107594	4.21766,0.501648	0.012696	0.0148873
3	rs1257436	99666719	T,T	C,C	0.309145,0.583333	-0.0200111,-0.000670187	0.00427824,0.00867062	5.53684,0.0276168	0.00966915	0.012049
3	rs7160776	99336324	T,NA	C,NA	0.781312,NA	0.0141694,NA	0.00478316,NA	2.51526,NA	0.00876644	0.0109055
3	rs2614469	99677204	T,T	A,A	0.771372,0.911706	0.0237282,-0.0137748	0.00470807,0.0150664	6.33181,0.443003	0.00874965	0.012214
3	rs75521152	99706212	A,NA	G,NA	0.988072,NA	0.0437966,NA	0.0182119,NA	1.79104,NA	0.00724996	0.0101921
3	rs117207233	100057511	T,T	C,C	0.988072,0.964286	-0.0555156,-0.00212322	0.0182119,0.0230345	2.63804,0.0331271	0.00683686	0.0085387
3	rs74692030	99550872	A,NA	C,NA	0.863817,NA	-0.0155228,NA	0.00576457,NA	2.14963,NA	0.00650529	0.0101212
3	rs75744189	99749235	NA,A	NA,G	NA,0.785714	NA,-0.0263883	NA,0.0104178	NA,1.94658	0.00644731	0.0090095
3	rs2748804	99758235	T,T	G,G	0.643141,0.941468	-0.0162427,-0.00740706	0.00412703,0.0182098	4.08114,0.164828	0.00591535	0.00713726
3	rs3918058	99957098	G,NA	A,NA	0.985089,NA	0.0489407,NA	0.0163138,NA	2.5686,NA	0.00570491	0.0180317
3	rs61981290	99331856	T,NA	C,NA	0.814115,NA	0.0145724,NA	0.00508247,NA	2.38286,NA	0.00567895	0.00706646
3	rs1257429	99659242	G,G	A,A	0.292247,0.502976	-0.0190177,0.00263241	0.00434734,0.0085495	4.91477,0.120241	0.00540083	0.00671095
3	rs62619922	99697157	A,NA	G,NA	0.978131,NA	-0.0437872,NA	0.0135185,NA	2.92109,NA	0.00535021	0.00645586
3	rs111632858	99779001	T,NA	C,NA	0.989066,NA	-0.0488824,NA	0.0190121,NA	1.9941,NA	0.00476678	0.00629532
3	rs2693694	99679775	G,G	A,A	0.754473,0.487103	0.0233436,-0.00137429	0.00459376,0.0085522	6.42681,0.0593173	0.00476539	0.00710959
3	rs2748805	99757151	T,T	C,C	0.644135,0.940476	-0.0162528,-0.0050817	0.0041296,0.0180669	4.08114,0.10874	0.00441727	0.0053465
3	rs1257503	99567791	A,A	T,T	0.503976,0.811508	0.0126739,0.010883	0.00395442,0.0109298	2.86947,0.495688	0.00440104	0.00577569
3	rs12885251	99670791	A,A	G,G	0.539761,0.954365	-0.0209723,-0.0014286	0.00396686,0.0204832	6.90509,0.0248457	0.0042721	0.00858448
3	rs34648778	99568806	G,G	C,C	0.762425,0.940476	-0.0166167,0.00537061	0.00464559,0.0180669	3.45875,0.11562	0.00421342	0.00616086
3	rs1257432	99665331	A,A	G,G	0.204771,0.513889	-0.0239386,-0.00321807	0.00489958,0.00855265	5.9872,0.150753	0.0041149	0.00535234
3	rs8018381	100190130	A,A	T,T	0.12326,0.22123	-0.0181364,0.000286157	0.00601441,0.0102986	2.59082,0.00973543	0.00386779	0.00497109
3	rs2246320	99763361	G,G	C,C	0.60835,0.791667	-0.0148355,-0.0124391	0.00405055,0.0105257	3.60263,0.624712	0.00379064	0.00455984
3	rs10129557	100191060	C,C	T,T	0.12326,0.22123	-0.017629,-9.53475e-05	0.00601441,0.0102986	2.47143,0.00322003	0.00368711	0.00474845
3	rs76927709	100191710	T,NA	C,NA	0.971173,NA	-0.0284066,NA	0.0118166,NA	1.78999,NA	0.00363289	0.0056431
3	rs2474429	99774457	T,T	C,C	0.602386,0.78869	-0.0152921,-0.0080669	0.00403991,0.010471	3.81378,0.3555	0.00342304	0.00413216
3	rs73414519	99563027	G,G	A,A	0.73161,0.909722	0.0137036,0.0168544	0.00446187,0.0149162	2.67131,0.587535	0.00332014	0.00474561
3	rs3850422	99671788	A,A	G,G	0.548708,0.954365	-0.0204603,-0.00489485	0.0039732,0.0204832	6.58322,0.0909098	0.00275082	0.00520649
3	rs76677434	100192066	A,NA	G,NA	0.972167,NA	-0.0280723,NA	0.0120196,NA	1.70964,NA	0.00265661	0.00408196
3	rs147272400	100166949	G,NA	T,NA	0.973161,NA	-0.0277488,NA	0.0122339,NA	1.63232,NA	0.00233623	0.00359409
3	rs78458702	99442044	A,NA	G,NA	0.978131,NA	0.0266703,NA	0.0135185,NA	1.31417,NA	0.00224689	0.00319827
3	rs72702665	99738887	NA,G	NA,A	NA,0.865079	NA,0.0266261	NA,0.0125123	NA,1.47707	0.00206054	0.00285249
3	rs188490013	99369024	NA,A	NA,G	NA,0.990079	NA,0.098147	NA,0.0431319	NA,1.64063	0.00205229	0.00285836
3	rs3918056	99956916	G,G	A,A	0.930418,0.998016	-0.0214651,0.0123858	0.00777053,0.0960615	2.24122,0.0470099	0.00205203	0.00251393
3	rs148994199	99278934	C,NA	T,NA	0.971173,NA	-0.0300179,NA	0.0118166,NA	1.95566,NA	0.00204487	0.00293391
3	rs2693687	99672917	T,T	C,C	0.639165,0.741071	0.0169745,-0.011453	0.00411698,0.0097585	4.42725,0.618815	0.00195148	0.00237773
3	rs117757296	100232194	A,A	G,G	0.971173,0.9375	-0.0120976,0.0505909	0.0118166,0.0176595	0.514368,2.37958	0.00194134	0.00256646
3	rs78519232	99843248	NA,A	NA,G	NA,0.967262	NA,0.0507816	NA,0.0240217	NA,1.46197	0.00193506	0.00268261
3	rs78284991	99699696	T,NA	C,NA	0.883698,NA	0.0249885,NA	0.00616728,NA	4.29389,NA	0.00192439	0.00244362
3	rs2693686	99672797	G,G	C,C	0.639165,0.741071	0.0169313,-0.0115016	0.00411698,0.0097585	4.40749,0.622427	0.00190866	0.00232606
3	rs139354597	99599100	A,NA	C,NA	0.975149,NA	0.0303275,NA	0.0127009,NA	1.77088,NA	0.00187112	0.0024881
3	rs188329570	99562974	NA,A	NA,G	NA,0.988095	NA,0.0866736	NA,0.0394133	NA,1.55484	0.00181586	0.00248989
3	rs2614468	99774885	G,G	A,A	0.591451,0.78869	-0.0137285,-0.00870355	0.00402215,0.010471	3.19249,0.391624	0.00177803	0.00215326
3	rs12147051	99599032	C,C	A,A	0.918489,0.983135	0.0198902,-0.0264013	0.00722595,0.0331973	2.22825,0.370135	0.00163836	0.00266994
3	rs17098424	99690527	A,A	G,G	0.829026,0.825397	0.0237941,-0.00436352	0.00525159,0.0112602	5.23101,0.155912	0.00159249	0.00200091
3	rs2295697	99863065	T,T	C,C	0.398608,0.446429	-0.0127064,0.00405409	0.0040382,0.00859885	2.78195,0.195652	0.00157302	0.00190549
3	rs77461750	99883588	NA,T	NA,C	NA,0.953373	NA,-0.0406902	NA,0.0202746	NA,1.34916	0.00154941	0.00215636
3	rs75063418	99305545	NA,T	NA,C	NA,0.993056	NA,0.108834	NA,0.0514752	NA,1.46231	0.00153016	0.00212702
3	rs76815253	100032253	A,NA	G,NA	0.980119,NA	0.0326789,NA	0.0141639,NA	1.67686,NA	0.00147857	0.00207545
3	rs72706333	100034428	A,NA	G,NA	0.985089,NA	0.0342772,NA	0.0163138,NA	1.44817,NA	0.00147384	0.00211894
3	rs6575729	99996109	C,C	T,T	0.167992,0.116071	-0.01045,0.0139117	0.00528849,0.0133454	1.31735,0.526936	0.00145515	0.00191407
3	rs941732	99862889	C,C	T,T	0.580517,0.446429	-0.0114733,0.00403092	0.00400659,0.00859885	2.37795,0.194342	0.00142297	0.00182848
3	rs1565612	99484879	A,A	G,G	0.363817,0.75	-0.00844668,0.0162052	0.00410967,0.00987194	1.39959,0.997035	0.00139483	0.00199572
3	rs149609165	99618894	G,NA	C,NA	0.993042,NA	0.0555527,NA	0.0237851,NA	1.7097,NA	0.00139125	0.00190105
3	rs10150710	99719680	C,C	T,T	0.440358,0.864087	-0.0191454,0.00863612	0.00398274,0.0124737	5.81493,0.310941	0.00137478	0.00227055
3	rs80238644	99690466	G,G	A,A	0.828032,0.936508	0.0232322,-0.0113958	0.00523953,0.0175302	5.03391,0.287646	0.00137451	0.0017142
3	rs8006163	99868661	C,C	T,T	0.570577,0.433532	-0.011938,0.000888036	0.00399429,0.00862591	2.55267,0.037156	0.00136283	0.00167879
3	rs80271555	100229240	A,A	T,T	0.970179,0.935516	-0.0126961,0.0470296	0.0116239,0.0174041	0.561098,2.16191	0.00135568	0.00178793
3	rs1047351	99876505	G,G	A,A	0.55169,0.433532	-0.0115154,0.00178292	0.0039756,0.00862591	2.42329,0.0776641	0.00135529	0.00170332
3	rs80255345	99686544	C,C	T,T	0.829026,0.93254	0.0233785,-0.00934748	0.00525159,0.017043	5.06961,0.234054	0.00135327	0.00169059
3	rs1565613	99485004	C,C	G,G	0.363817,0.751984	-0.00840185,0.0162484	0.00410967,0.00989826	1.38814,0.997035	0.00134813	0.00192838
3	rs140576731	99503027	A,NA	G,NA	0.992048,NA	0.0447367,NA	0.0222601,NA	1.35203,NA	0.00133324	0.00178418
3	rs17551753	99677128	T,T	C,C	0.828032,0.928571	0.0231746,-0.0072508	0.00523953,0.0165981	5.01178,0.178995	0.00131718	0.00162969
3	rs78222176	100115473	A,NA	G,NA	0.983101,NA	-0.0379477,NA	0.0153396,NA	1.87396,NA	0.00128205	0.00189717
3	rs2180265	99873471	C,C	T,T	0.570577,0.435516	-0.0118471,0.000797989	0.00399429,0.00862135	2.52042,0.0332702	0.0012812	0.00157966
3	rs200294	99410255	NA,A	NA,G	NA,0.9375	NA,-0.035453	NA,0.0176595	NA,1.34982	0.00126612	0.0017452
3	rs1257427	99654322	C,C	T,T	0.095427,0.35119	0.0199505,-0.00338424	0.00672949,0.00895516	2.51851,0.151504	0.0012581	0.00154264
3	rs11624183	99867527	T,T	C,C	0.571571,0.433532	-0.0118972,0.000789286	0.00399544,0.00862591	2.53696,0.0328763	0.00125497	0.00154608
3	rs17098262	99561840	C,C	T,T	0.741551,0.922619	0.0125896,0.0113735	0.00451629,0.0159983	2.27492,0.321359	0.00123231	0.00179305
3	rs138940529	99291807	A,NA	G,NA	0.980119,NA	-0.0281002,NA	0.0141639,NA	1.32547,NA	0.00122074	0.00167278
3	rs34322735	99891883	T,NA	C,NA	0.968191,NA	-0.0218662,NA	0.0112664,NA	1.28168,NA	0.00121455	0.00143589
3	rs8015304	99949522	G,G	A,A	0.447316,0.564484	0.0111969,9.85396e-05	0.00397643,0.00862135	2.31289,0.00397867	0.00121318	0.00152508
3	rs11160496	99569480	C,C	A,A	0.646123,0.949405	-0.0124468,-0.0130609	0.00413481,0.019504	2.5833,0.298365	0.00121031	0.00170037
3	rs8008307	99874119	A,A	G,G	0.570577,0.435516	-0.0117531,0.000897827	0.00399429,0.00862135	2.48731,0.0376031	0.00120492	0.00148693
3	rs17533457	99236033	C,C	T,T	0.632207,0.691468	-0.0102488,-0.00920461	0.00410023,0.0092548	1.90539,0.494929	0.00118872	0.00153961
3	rs2664301	99770359	G,G	A,A	0.592445,0.77877	-0.0132629,-0.0051981	0.00402367,0.0102986	3.00879,0.212015	0.00118602	0.00144149
3	rs6575707	99483276	G,G	A,A	0.360835,0.75	-0.0083243,0.0152231	0.00411698,0.00987194	1.3647,0.909888	0.00117812	0.00168524
3	rs55975444	99680603	T,T	G,G	0.829026,0.930556	0.0229096,-0.00972964	0.00525159,0.0168156	4.89064,0.249604	0.00117676	0.00145384
3	rs58668399	99983489	NA,A	NA,G	NA,0.992063	NA,0.0908824	NA,0.0481747	NA,1.22749	0.00116724	0.00163054
3	rs2400665	99880878	G,G	C,C	0.573559,0.435516	-0.0115797,-0	0.0039978,0.00862135	2.42329,-0	0.00115035	0.00141752
3	rs2146237	100211020	NA,G	NA,C	NA,0.895833	NA,0.028606	NA,0.0139934	NA,1.38797	0.001144	0.00159574
3	rs28607259	99669005	C,C	G,G	0.684891,0.858135	0.0157772,-0.0101741	0.00425597,0.0122515	3.67846,0.391165	0.00113606	0.00139354
3	rs61979335	99561580	C,C	G,G	0.741551,0.922619	0.0124068,0.011826	0.00451629,0.0159983	2.22097,0.337447	0.00113206	0.00164605
3	rs6575719	99904620	T,T	C,C	0.550696,0.434524	-0.0113304,0.0020312	0.00397478,0.00862361	2.3601,0.0894876	0.00113076	0.00142479
3	rs1152794	99711953	G,G	A,A	0.752485,0.62004	0.0214287,0.00397479	0.00458131,0.00880693	5.53684,0.185916	0.00112832	0.00169583
3	rs74080414	99299515	A,NA	C,NA	0.970179,NA	-0.0272086,NA	0.0116239,NA	1.71568,NA	0.00112516	0.00161222
3	rs12100924	99861619	A,A	G,G	0.619284,0.447421	-0.0117567,0.00370464	0.00407187,0.00859702	2.41054,0.176183	0.00112055	0.00142582
3	rs8004991	99482859	G,G	T,T	0.362823,0.75	-0.00808809,0.0156875	0.00411209,0.00987194	1.30809,0.950631	0.00111788	0.00160007
3	rs6575706	99459237	C,C	G,G	0.040755,0.225198	0.0136103,0.0256748	0.00999964,0.0102335	0.760732,1.91682	0.00110527	0.00151979
3	rs2400677	99957703	C,C	T,T	0.44831,0.56746	0.0111477,0.000295914	0.0039756,0.00862824	2.297,0.0120474	0.00110093	0.00138664
3	rs17629301	99467035	G,NA	A,NA	0.951292,NA	0.0167898,NA	0.00918509,NA	1.17032,NA	0.00109558	0.00151006
3	rs192352583	100136581	C,NA	T,NA	0.983101,NA	-0.0229285,NA	0.0153396,NA	0.86971,NA	0.00109555	0.00165175
3	rs116933443	99387340	T,NA	C,NA	0.955268,NA	0.0216346,NA	0.00956466,NA	1.62522,NA	0.0010943	0.00143641
3	rs188134655	99560258	NA,T	NA,C	NA,0.988095	NA,0.0760209	NA,0.0394133	NA,1.26959	0.00109085	0.00149965
3	rs75837866	99446038	NA,G	NA,A	NA,0.757937	NA,0.0198288	NA,0.00997981	NA,1.32851	0.00107898	0.00148403
3	rs1472143	99486276	C,C	A,A	0.361829,0.75	-0.00795373,0.0159412	0.00411452,0.00987194	1.27388,0.973244	0.00106968	0.00153232
3	rs12878462	99887102	G,G	C,C	0.571571,0.435516	-0.0115729,0.000200537	0.00399544,0.00862135	2.42329,0.00813514	0.00106962	0.00132091
3	rs8011858	99936321	A,A	G,G	0.449304,0.56746	0.0112859,-0.000446088	0.00397478,0.00862824	2.34485,0.0182869	0.00106873	0.00134747
3	rs137861616	99518003	NA,T	NA,C	NA,0.993056	NA,0.10103	NA,0.0514752	NA,1.30381	0.00106172	0.00147998
3	rs12879956	99861519	A,A	C,C	0.619284,0.402778	-0.0118058,0.000489891	0.00407187,0.0087157	2.4272,0.0199165	0.00106118	0.00135014
3	rs117012686	99528965	NA,C	NA,A	NA,0.970238	NA,0.0476631	NA,0.0251555	NA,1.23562	0.00106048	0.00145198
3	rs1950598	99948585	G,G	A,A	0.572565,0.433532	-0.0112537,-0.00128726	0.00399661,0.00862591	2.31287,0.0548412	0.00104832	0.00129516
3	rs8021454	99691793	C,C	G,G	0.83002,0.936508	0.0228257,-0.00919871	0.00526376,0.0175302	4.8391,0.222017	0.00104782	0.0012961
3	rs57284712	99627344	NA,C	NA,T	NA,0.972222	NA,0.0508697	NA,0.0260119	NA,1.29664	0.00104772	0.00146213
3	rs3918051	99954084	G,G	A,A	0.572565,0.433532	-0.0112537,-0.00123781	0.00399661,0.00862591	2.31287,0.0526172	0.00104756	0.00129421
3	rs2009100	99415062	NA,A	NA,G	NA,0.936508	NA,-0.0332662	NA,0.0175302	NA,1.2385	0.00104611	0.00144297
3	rs150463548	99836394	T,NA	G,NA	0.985089,NA	0.0437793,NA	0.0163138,NA	2.13763,NA	0.0010456	0.00169254
3	rs1257265	99865672	T,T	C,C	0.571571,0.4375	-0.0115786,0.0021049	0.00399544,0.00861694	2.42528,0.0931166	0.00104463	0.00129074
3	rs2614471	99673278	C,C	T,T	0.621272,0.418651	0.017184,-0.00384499	0.00407601,0.0086648	4.60414,0.182286	0.00103818	0.00130102
3	rs1270108	99879812	A,A	G,G	0.572565,0.434524	-0.0116211,0.000898063	0.00399661,0.00862361	2.43883,0.0376031	0.00103517	0.00129345
3	rs117020564	99539090	NA,A	NA,G	NA,0.970238	NA,0.0472822	NA,0.0251555	NA,1.22067	0.00103286	0.00141439
3	rs8003260	99938024	C,C	T,T	0.447316,0.56746	0.0110143,-0.000545164	0.00397643,0.00862824	2.25123,0.02245	0.00101854	0.00128336
3	rs1257263	99874257	C,C	G,G	0.570577,0.435516	-0.01148,0.00119058	0.00399429,0.00862135	2.39237,0.05053	0.00101188	0.00125197
3	rs148374438	99530559	NA,C	NA,T	NA,0.970238	NA,0.0469834	NA,0.0251555	NA,1.209	0.00101186	0.00138579
3	rs8011670	99936258	A,A	G,G	0.449304,0.56746	0.0111923,-0.000693741	0.00397478,0.00862824	2.31289,0.028763	0.00100756	0.00127131
3	rs1262304	99871812	G,G	T,T	0.570577,0.43254	-0.01148,0.000645058	0.00399429,0.00862824	2.39237,0.0266852	0.00100473	0.00124326
3	rs10147791	99404995	NA,A	NA,T	NA,0.940476	NA,-0.0340632	NA,0.0180669	NA,1.22638	0.00100348	0.00138646
3	rs56055510	99889161	T,T	C,C	0.570577,0.434524	-0.01148,0.000150434	0.00399429,0.00862361	2.39237,0.00608696	0.00100212	0.0012401
3	rs12100920	99861588	T,T	C,C	0.619284,0.400794	-0.0117121,0.000539344	0.00407187,0.00872277	2.39545,0.021958	0.00100003	0.00127327
3	rs7151574	99338302	T,NA	G,NA	0.829026,NA	0.0111601,NA	0.00525159,NA	1.47393,NA	0.000997913	0.00132806
3	rs732440	99415200	NA,T	NA,C	NA,0.9375	NA,-0.0330883	NA,0.0176595	NA,1.21486	0.000997799	0.00137658
3	rs749444	99861852	T,T	C,C	0.619284,0.401786	-0.0115293,0.000293994	0.00407187,0.00871922	2.33405,0.0118416	0.000997025	0.00126922
3	rs3918022	99946512	G,G	C,C	0.573559,0.434524	-0.0111673,-0.000940765	0.0039978,0.00862361	2.28264,0.0394675	0.000993227	0.0012274
3	rs3918024	99946577	T,T	G,G	0.581511,0.434524	-0.010975,-0.00103375	0.00400792,0.00862361	2.20935,0.0435517	0.000985912	0.00121931
3	rs1388771	99485821	T,T	G,G	0.366799,0.777778	-0.00806945,0.0144031	0.00410256,0.0102821	1.30811,0.792428	0.000981582	0.00140068
3	rs77719284	99529162	NA,A	NA,G	NA,0.970238	NA,0.0464842	NA,0.0251555	NA,1.18963	0.000977984	0.00133968
3	rs12590989	99892618	T,T	C,C	0.570577,0.434524	-0.0114308,0.000300914	0.00399429,0.00862361	2.37544,0.0122604	0.000971354	0.00120258
3	rs1951142	99906863	A,A	G,G	0.570577,0.434524	-0.0114308,0.000200589	0.00399429,0.00862361	2.37544,0.00813514	0.000970962	0.00120211
3	rs8015827	99889388	T,T	G,G	0.570577,0.434524	-0.0114308,0.000100285	0.00399429,0.00862361	2.37544,0.00404839	0.000970691	0.00120179
3	rs3994980	99861645	T,T	C,C	0.619284,0.400794	-0.0117567,0.000490288	0.00407187,0.00872277	2.41054,0.0199165	0.000970236	0.00123499
3	rs7147843	99911420	C,C	G,G	0.569583,0.434524	-0.011338,0.000349054	0.00399316,0.00862361	2.34481,0.0142534	0.000964582	0.00119542
3	rs1826380	99486071	A,A	G,G	0.364811,0.772817	-0.00807873,0.0142906	0.00410728,0.0102018	1.30811,0.792428	0.000962914	0.00137842
3	rs1257501	99567351	T,T	C,C	0.738569,0.918651	0.0122133,0.00870143	0.00449951,0.0156369	2.1778,0.238154	0.00095953	0.00138613
3	rs1388772	99486038	T,T	C,C	0.365805,0.777778	-0.00811888,0.0144542	0.00410491,0.0102821	1.31925,0.796439	0.000958855	0.00137032
3	rs77888930	99677017	C,NA	G,NA	0.983101,NA	0.0392498,NA	0.0153396,NA	1.97856,NA	0.000958608	0.00147695
3	rs3918074	99963515	G,G	T,T	0.571571,0.433532	-0.0112056,-0.00138614	0.00399544,0.00862591	2.29773,0.0593173	0.000955856	0.00118328
3	rs77635638	100058516	C,NA	G,NA	0.976143,NA	0.0450279,NA	0.0129561,NA	3.29237,NA	0.000951527	0.0834422
3	rs75491499	99535700	NA,C	NA,G	NA,0.970238	NA,0.0460583	NA,0.0251555	NA,1.17321	0.000950253	0.00130192
3	rs146959388	99835872	G,NA	A,NA	0.985089,NA	0.0430164,NA	0.0163138,NA	2.07732,NA	0.000949482	0.00153155
3	rs151024343	100140368	T,NA	G,NA	0.967197,NA	0.0237643,NA	0.0111,NA	1.49106,NA	0.000949363	0.00141371
3	rs2400669	99931123	G,G	T,T	0.570577,0.434524	-0.011386,-0.000548021	0.00399429,0.00862361	2.3601,0.022583	0.00094431	0.00116976
3	rs3809412	99933825	T,T	C,C	0.570577,0.434524	-0.011386,-0.000498226	0.00399429,0.00862361	2.3601,0.0204843	0.000944051	0.00116943
3	rs12895433	99904186	A,A	G,G	0.570577,0.436508	-0.011386,0.000250619	0.00399429,0.00861912	2.3601,0.0101929	0.000943714	0.00116887
3	rs12882612	99914891	G,G	A,A	0.570577,0.434524	-0.011386,-0.00019935	0.00399429,0.00862361	2.3601,0.00808442	0.000943105	0.0011682
3	rs75110082	99526051	NA,G	NA,C	NA,0.970238	NA,0.0459456	NA,0.0251555	NA,1.16889	0.000943093	0.00129217
3	rs78635247	99519913	NA,G	NA,A	NA,0.970238	NA,0.0459083	NA,0.0251555	NA,1.16746	0.000940739	0.00128896
3	rs73417956	99434480	A,A	G,G	0.968191,0.911706	0.000896503,0.0410057	0.0112664,0.0150664	0.0284568,2.18739	0.000930782	0.00127291
3	rs75726709	99524871	NA,A	NA,G	NA,0.970238	NA,0.0457293	NA,0.0251555	NA,1.16061	0.00092954	0.00127371
3	rs149663314	99560060	NA,T	NA,C	NA,0.986111	NA,0.066118	NA,0.0365264	NA,1.15321	0.000928878	0.00127869
3	rs142829957	99531656	NA,T	NA,G	NA,0.970238	NA,0.0457056	NA,0.0251555	NA,1.15971	0.000928075	0.00127171
3	rs1152793	99711394	C,C	T,T	0.755467,0.619048	0.0210355,0.00355818	0.00460006,0.0088025	5.31779,0.163645	0.000927197	0.00135041
3	rs77637010	99537582	NA,C	NA,G	NA,0.970238	NA,0.0455996	NA,0.0251555	NA,1.15566	0.00092154	0.00126281
3	rs2144798	99932341	C,C	A,A	0.570577,0.434524	-0.0113412,-0.000597811	0.00399429,0.00862361	2.34481,0.024691	0.000917952	0.00113761
3	rs2273386	99929801	A,A	G,G	0.570577,0.434524	-0.0113412,-0.000548021	0.00399429,0.00862361	2.34481,0.022583	0.000917672	0.00113726
3	rs11621155	99935261	G,G	A,A	0.570577,0.434524	-0.0113412,-0.00039862	0.00399429,0.00862361	2.34481,0.0163144	0.000917003	0.0011364
3	rs8022919	99922538	C,C	G,G	0.570577,0.434524	-0.0113412,-0.000298995	0.00399429,0.00862361	2.34481,0.0121812	0.000916701	0.00113602
3	rs8003384	99922406	C,C	T,T	0.570577,0.434524	-0.0113412,-0.000298995	0.00399429,0.00862361	2.34481,0.0121812	0.000916696	0.00113601
3	rs1884527	99921905	G,G	A,A	0.570577,0.434524	-0.0113412,-0.000298995	0.00399429,0.00862361	2.34481,0.0121812	0.000916696	0.00113601
3	rs2180841	99910059	A,A	T,T	0.570577,0.434524	-0.0113412,-0	0.00399429,0.00862361	2.34481,-0	0.000916448	0.00113565
3	rs117773629	99523168	NA,A	NA,G	NA,0.970238	NA,0.0455055	NA,0.0251555	NA,1.15208	0.000915793	0.00125499
3	rs3994992	99679507	T,T	C,C	0.55666,0.960318	-0.0193519,-0.00198795	0.00397994,0.0218976	5.93555,0.0326092	0.000914856	0.00163824
3	rs4992922	99538244	NA,C	NA,T	NA,0.970238	NA,0.0454879	NA,0.0251555	NA,1.15141	0.000914723	0.00125353
3	rs2131192	99439711	T,T	C,C	0.968191,0.911706	0.00117505,0.0407783	0.0112664,0.0150664	0.0376621,2.1676	0.000913188	0.00124938
3	rs139462678	99677562	T,NA	C,NA	0.985089,NA	0.0272727,NA	0.0163138,NA	1.02423,NA	0.000910345	0.00121866
3	rs17098235	99538949	NA,A	NA,T	NA,0.970238	NA,0.0454058	NA,0.0251555	NA,1.14829	0.000909754	0.00124676
3	rs2220691	99485802	A,A	G,G	0.364811,0.772817	-0.0080339,0.0140134	0.00410728,0.0102018	1.29702,0.770678	0.000909355	0.00130159
3	rs8013888	99945392	C,C	T,T	0.572565,0.434524	-0.0111192,-0.000846687	0.00399661,0.00862361	2.2676,0.0353692	0.000904074	0.00111942
3	rs138447309	99518305	NA,A	NA,T	NA,0.970238	NA,0.0452819	NA,0.0251555	NA,1.14358	0.000902321	0.00123664
3	rs941731	99892365	A,A	G,G	0.570577,0.434524	-0.0112964,0.000853059	0.00399429,0.00862361	2.32957,0.0356457	0.00089541	0.00110992
3	rs941553	99924220	A,A	G,G	0.570577,0.434524	-0.0112964,-0.00034881	0.00399429,0.00862361	2.32957,0.0142432	0.00089108	0.00110475
3	rs11848590	99917574	C,C	T,T	0.570577,0.434524	-0.0112964,-0.00014952	0.00399429,0.00862361	2.32957,0.0060497	0.000890701	0.00110425
3	rs12898128	99913671	C,C	T,T	0.570577,0.434524	-0.0112964,-4.9845e-05	0.00399429,0.00862361	2.32957,0.00200751	0.000890676	0.0011042
3	rs74746229	99534982	NA,A	NA,G	NA,0.970238	NA,0.0449816	NA,0.0251555	NA,1.13222	0.000884645	0.00121256
3	rs200297	99404825	G,G	A,A	0.809145,0.662698	0.00912329,-0.00890435	0.00503123,0.0090414	1.15626,0.488515	0.000883634	0.00110986
3	rs11626746	100015326	T,NA	C,NA	0.985089,NA	0.0333165,NA	0.0163138,NA	1.38585,NA	0.00088289	0.0012564
3	rs10145006	99950336	G,G	C,C	0.427435,0.566468	0.0109808,0.00114152	0.00399661,0.00862591	2.2215,0.0483136	0.000878357	0.00108808
3	rs79802438	99536612	NA,A	NA,G	NA,0.970238	NA,0.0448377	NA,0.0251555	NA,1.12679	0.000876334	0.00120124
3	rs1257267	99858970	A,A	C,C	0.612326,0.347222	-0.0114011,0.00194701	0.00405803,0.00897877	2.30439,0.0817974	0.000874357	0.00110759
3	rs8023115	99938340	A,A	G,G	0.572565,0.434524	-0.0110698,-0.000548021	0.00399661,0.00862361	2.25112,0.022583	0.000874243	0.00108297
3	rs941552	99938225	C,C	T,T	0.572565,0.434524	-0.0110698,-0.000498226	0.00399661,0.00862361	2.25112,0.0204843	0.000874003	0.00108266
3	rs182958123	99354277	NA,T	NA,C	NA,0.982143	NA,0.0575784	NA,0.0322783	NA,1.12811	0.000867399	0.00121207
3	rs55913542	99693843	T,T	G,G	0.83002,0.936508	0.0224981,-0.00778898	0.00526376,0.0175302	4.71698,0.182558	0.000866895	0.00107046
3	rs7150963	99885632	T,T	C,C	0.570577,0.435516	-0.0112471,0.00069817	0.00399429,0.00862135	2.31287,0.0289763	0.000866583	0.00107473
3	rs77426348	99533344	NA,T	NA,A	NA,0.970238	NA,0.0444632	NA,0.0251555	NA,1.11273	0.000855203	0.00117246
3	rs6575720	99908808	T,T	C,C	0.572565,0.434524	-0.0112088,-4.9845e-05	0.00399661,0.00862361	2.29773,0.00200751	0.000851919	0.00105548
3	rs3918038	99948357	G,G	C,C	0.427435,0.565476	0.0109337,0.000942554	0.00399661,0.00862361	2.20594,0.0395458	0.000850558	0.0010541
3	rs2614462	99726000	C,C	G,G	0.564612,0.136905	0.018173,-0.0174894	0.00398773,0.0124355	5.28537,0.796958	0.000848184	0.00140745
3	rs73412567	99531569	NA,C	NA,T	NA,0.970238	NA,0.0442689	NA,0.0251555	NA,1.10546	0.000844507	0.00115788
3	rs2069492	99961830	C,C	T,T	0.428429,0.625	0.0109776,0.00254566	0.00399544,0.00882973	2.2215,0.111757	0.000842906	0.00104613
3	rs2664308	99731271	C,C	G,G	0.545726,0.138889	0.018275,-0.0164625	0.00397094,0.0123606	5.37872,0.737766	0.000842801	0.00142403
3	rs12433874	99895333	A,A	C,C	0.570577,0.434524	-0.0112023,0.000652209	0.00399429,0.00862361	2.29773,0.0270048	0.000842006	0.00104472
3	rs149317173	99540776	G,G	T,T	0.852883,0.933532	0.0151718,0.00653412	0.00558166,0.0171606	2.18279,0.152811	0.000837464	0.00113588
3	rs75857923	99517212	NA,G	NA,A	NA,0.970238	NA,0.0441108	NA,0.0251555	NA,1.09957	0.000835935	0.0011462
3	rs3783319	99961242	T,T	C,C	0.428429,0.565476	0.0109776,0.00129026	0.00399544,0.00862361	2.2215,0.0549923	0.000825942	0.00102475
3	rs61985997	100231854	T,NA	C,NA	0.976143,NA	0.0285807,NA	0.0129561,NA	1.56245,NA	0.000825269	0.00123881
3	rs61981481	99654095	C,NA	A,NA	0.963221,NA	0.0245257,NA	0.0105045,NA	1.70874,NA	0.000824645	0.00109842
3	rs77332020	99513939	NA,C	NA,G	NA,0.970238	NA,0.0437096	NA,0.0251555	NA,1.08467	0.000814703	0.00111728
3	rs2496477	99682910	T,T	C,C	0.922465,0.982143	0.0232573,-0.0303771	0.00739292,0.0322783	2.78099,0.460105	0.00081149	0.00105572
3	rs17542671	99307384	A,NA	G,NA	0.84493,NA	0.0120774,NA	0.00546217,NA	1.56817,NA	0.000810244	0.00107601
3	rs2273840	100188144	C,C	A,A	0.929423,0.861111	0.0186217,9.7722e-05	0.00771974,0.0123606	1.79982,0.00274819	0.000800793	0.00111336
3	rs12436127	99308874	C,NA	A,NA	0.84493,NA	0.0120363,NA	0.00546217,NA	1.55982,NA	0.000798401	0.00106047
3	rs4905842	99990537	T,NA	C,NA	0.978131,NA	0.0240818,NA	0.0135185,NA	1.12582,NA	0.000796964	0.00117444
3	rs2400667	99903973	T,T	C,C	0.570577,0.436508	-0.0111127,0.00069799	0.00399429,0.00861912	2.2676,0.0289763	0.000796542	0.000989171
3	rs10873503	99901124	C,C	T,T	0.570577,0.434524	-0.0111127,0.000602009	0.00399429,0.00862361	2.2676,0.0248691	0.000795703	0.000988145
3	rs11627984	99898406	T,T	C,C	0.570577,0.434524	-0.0111127,0.000602009	0.00399429,0.00862361	2.2676,0.0248691	0.000795703	0.000988145
3	rs185499696	99561409	NA,A	NA,C	NA,0.989087	NA,0.0713024	NA,0.0411453	NA,1.08037	0.000792519	0.00109092
3	rs117196341	99518301	NA,T	NA,C	NA,0.969246	NA,0.0421102	NA,0.0247591	NA,1.0507	0.000792098	0.00108709
3	rs118041065	99561375	NA,A	NA,C	NA,0.989087	NA,0.0712546	NA,0.0411453	NA,1.07929	0.000791057	0.00108892
3	rs189142562	99561587	NA,C	NA,G	NA,0.989087	NA,0.0712068	NA,0.0411453	NA,1.07821	0.000789598	0.00108692
3	rs34042297	99860724	G,G	A,A	0.61829,0.396825	-0.0114343,-9.81632e-05	0.00406983,0.00873739	2.30439,0.00391053	0.000789462	0.00100895
3	rs2295910	100184089	G,G	T,T	0.923459,0.838294	0.0173503,-0.00285491	0.00743677,0.0116103	1.70673,0.0937925	0.000787275	0.00107733
3	rs9635296	99860134	C,C	A,A	0.612326,0.396825	-0.0112632,-0.000390342	0.00405803,0.00873739	2.25878,0.0157579	0.000786763	0.000998137
3	rs77149228	99996550	T,NA	A,NA	0.977137,NA	0.0333533,NA	0.0132281,NA	1.93222,NA	0.000786108	0.00281242
3	rs941519	99729963	G,G	A,A	0.547714,0.14881	0.017967,-0.0150136	0.00397243,0.0120109	5.21472,0.675105	0.000784735	0.00122628
3	rs1257437	99675579	A,A	G,G	0.55666,0.960318	-0.0190755,-0.000542671	0.00397994,0.0218976	5.78418,0.0086726	0.000779617	0.00133238
3	rs1257266	99860811	T,T	C,C	0.61829,0.343254	-0.0113406,0.00283931	0.00406983,0.00900319	2.27344,0.123503	0.000778481	0.000995182
3	rs1257500	99567054	C,C	A,A	0.740557,0.917659	0.012012,0.00835994	0.00451065,0.0155508	2.11102,0.228514	0.000775359	0.00112249
3	rs184655266	99560301	NA,A	NA,G	NA,0.989087	NA,0.0704496	NA,0.0411453	NA,1.0612	0.000766977	0.00105595
3	rs737514	99283290	T,NA	C,NA	0.860835,NA	0.0113353,NA	0.00571235,NA	1.3259,NA	0.000764653	0.00103386
3	rs3918027	99946823	A,A	G,G	0.426441,0.565476	0.0107535,0.000793611	0.0039978,0.00862361	2.14579,0.0330721	0.000763694	0.00094761
3	rs28742167	99400588	NA,C	NA,T	NA,0.9375	NA,-0.0301803	NA,0.0176595	NA,1.05825	0.000760799	0.00105268
3	rs182074839	99560925	NA,C	NA,T	NA,0.989087	NA,0.0699775	NA,0.0411453	NA,1.05065	0.000753321	0.00103724
3	rs7149149	99906393	G,G	A,A	0.570577,0.434524	-0.0110186,0.000648439	0.00399429,0.00862361	2.23618,0.026844	0.000750852	0.000933307
3	rs7144486	99905929	T,T	G,G	0.570577,0.434524	-0.0110186,0.000398939	0.00399429,0.00862361	2.23618,0.0163277	0.000749472	0.000931628
3	rs76385300	99348620	C,NA	T,NA	0.974155,NA	0.0224721,NA	0.0124606,NA	1.14681,NA	0.000747777	0.00100006
3	rs60020450	99399992	A,A	C,C	0.960239,0.659722	-0.0204218,0.0165172	0.0101186,0.00902206	1.36086,1.17304	0.000747699	0.00107515
3	rs76519547	99373915	A,NA	C,NA	0.980119,NA	-0.0285224,NA	0.0141639,NA	1.35618,NA	0.000746966	0.00109309
3	rs3918094	99971294	T,T	C,C	0.428429,0.566468	0.0108063,0.00137423	0.00399544,0.00862591	2.16511,0.0587761	0.000743698	0.000924289
3	rs34264757	99594979	A,A	G,G	0.871769,0.760913	-0.010011,-0.0134826	0.00591347,0.0100221	1.04349,0.748282	0.000742962	0.00107391
3	rs12891978	100076939	C,C	A,A	0.33499,0.350198	-0.000356367,-0.0238958	0.00418899,0.00896099	0.0304891,2.11571	0.000742328	0.00104921
3	rs11621993	99981858	A,A	G,G	0.4334,0.56746	0.0103385,0.000979538	0.00398985,0.00862824	2.01934,0.0411435	0.00074164	0.000964307
3	rs74082807	99278588	G,NA	A,NA	0.989066,NA	-0.0419998,NA	0.0190121,NA	1.56596,NA	0.000739968	0.00106396
3	rs28410398	99400827	NA,T	NA,C	NA,0.938492	NA,-0.0301286	NA,0.0177919	NA,1.04392	0.000738657	0.00102209
3	rs7158915	99964503	C,C	G,G	0.428429,0.566468	0.0107942,0.00128323	0.00399544,0.00862591	2.16113,0.0546599	0.000737111	0.000916201
3	rs117859058	99582910	NA,A	NA,C	NA,0.94246	NA,-0.0329853	NA,0.0183564	NA,1.14058	0.000735814	0.00102783
3	rs12894479	99907896	C,C	T,T	0.570577,0.434524	-0.0109738,0.000548624	0.00399429,0.00862361	2.22129,0.0226085	0.000729784	0.000907536
3	rs11160519	99907532	C,C	T,T	0.570577,0.434524	-0.0109738,0.000498724	0.00399429,0.00862361	2.22129,0.0205053	0.000729516	0.000907209
3	rs12884473	99909296	C,C	T,T	0.570577,0.434524	-0.0109738,0.000498724	0.00399429,0.00862361	2.22129,0.0205053	0.000729516	0.000907209
3	rs1884526	99934161	C,C	T,T	0.429423,0.565476	0.0109744,0.000347048	0.00399429,0.00862361	2.2215,0.0141701	0.000728647	0.000906243
3	rs10145484	99920745	T,T	C,C	0.429423,0.565476	0.0109744,-9.9685e-05	0.00399429,0.00862361	2.2215,0.00402407	0.000728456	0.000905942
3	rs941554	99924036	A,A	G,G	0.429423,0.565476	0.0109744,0.000149565	0.00399429,0.00862361	2.2215,0.00605153	0.000728342	0.000905836
3	rs2693674	99732416	C,C	G,G	0.547714,0.139881	0.0178069,-0.0170286	0.00397243,0.0123238	5.13235,0.77717	0.000728324	0.00115508
3	rs76037475	99357287	G,NA	A,NA	0.985089,NA	-0.0333589,NA	0.0163138,NA	1.38857,NA	0.000726582	0.00105446
3	rs11629067	99860911	G,G	T,T	0.61829,0.396825	-0.011296,-0.000343485	0.00406983,0.00873739	2.25878,0.0138369	0.000726118	0.000929026
3	rs1257448	99691329	T,T	G,G	0.809145,0.500992	0.0220657,0.00121592	0.00503123,0.00854937	4.93709,0.0521236	0.000725359	0.000933984
3	rs11625671	99984588	T,T	C,C	0.436382,0.689484	0.00992351,0.00774994	0.0039867,0.00923845	1.89263,0.396274	0.000724875	0.000904043
3	rs11160504	99683246	C,C	T,T	0.55169,0.958333	-0.0193308,-0.00158029	0.0039756,0.0213919	5.93555,0.0263589	0.000724852	0.00138792
3	rs150797079	99591647	T,NA	G,NA	0.987078,NA	0.0332426,NA	0.0175062,NA	1.23976,NA	0.000723941	0.00113287
3	rs2069496	99968377	T,T	C,C	0.571571,0.433532	-0.0107591,-0.00146812	0.00399544,0.00862591	2.14968,0.0630575	0.000723554	0.00089969
3	rs112602336	99564081	NA,G	NA,A	NA,0.988095	NA,0.0662024	NA,0.0394133	NA,1.03144	0.000722803	0.000995453
3	rs11628270	100171452	T,T	A,A	0.926441,0.85119	0.01733,-0.00459162	0.0075738,0.0120109	1.65505,0.15351	0.000720868	0.000995866
3	rs147230113	99500476	NA,A	NA,G	NA,0.96627	NA,0.0383951	NA,0.023678	NA,0.97923	0.000714021	0.00098112
3	rs17098269	99563569	NA,T	NA,C	NA,0.975198	NA,0.0466677	NA,0.0274863	NA,1.048	0.000711679	0.000989956
3	rs78482721	100182945	C,C	G,G	0.928429,0.84127	0.0169774,-0.0061477	0.00767004,0.0116978	1.57081,0.222423	0.000710253	0.000987426
3	rs4485283	100173694	T,T	A,A	0.927435,0.85119	0.0171012,-0.00444157	0.00762141,0.0120109	1.60479,0.147804	0.000709776	0.000984078
3	rs11847212	99353321	G,G	C,C	0.617296,0.764881	0.00959773,-0.0148995	0.00406782,0.01008	1.73748,0.855814	0.000706921	0.00101564
3	rs11624368	99860858	G,G	A,A	0.61829,0.396825	-0.0112514,-0.000147237	0.00406983,0.00873739	2.24416,0.00587863	0.000706631	0.000904375
3	rs11160503	99683189	T,T	C,C	0.55169,0.959325	-0.0192826,-0.0014763	0.0039756,0.0216401	5.90898,0.024288	0.000705538	0.00133743
3	rs1257614	99447187	G,G	A,A	0.04175,0.151786	0.0138044,0.0274155	0.00988489,0.0119134	0.788991,1.67003	0.000703962	0.000967794
3	rs79187780	99443526	T,T	G,G	0.970179,0.91369	-0.00459435,0.0411802	0.0116239,0.0152221	0.159481,2.16594	0.00069985	0.00095257
3	rs4905884	100187321	A,A	C,C	0.930418,0.866071	0.0179742,-0.00113523	0.00777053,0.0125513	1.6837,0.0324839	0.000692924	0.000967186
3	rs4905885	100187328	A,A	G,G	0.930418,0.868056	0.0179742,-0.000745361	0.00777053,0.0126309	1.6837,0.0209329	0.000691996	0.000965888
3	rs145761042	99547331	C,NA	T,NA	0.992048,NA	0.0375676,NA	0.0222601,NA	1.0387,NA	0.000691477	0.00093088
3	rs78527951	100182829	A,A	T,T	0.927435,0.840278	0.0167301,-0.00622985	0.00762141,0.0116683	1.55047,0.22665	0.000685372	0.000950443
3	rs17098085	99419203	NA,C	NA,G	NA,0.934524	NA,-0.0282127	NA,0.0172809	NA,0.989047	0.000668586	0.000924304
3	rs12888314	100033813	G,G	A,A	0.717694,0.481151	-0.0118959,-0.00161553	0.00439248,0.00855543	2.16979,0.0704658	0.000665454	0.000840669
3	rs744095	99484096	A,A	G,G	0.151093,0.776786	-0.00923303,0.0106179	0.00552061,0.0102658	1.02488,0.521441	0.000664917	0.000958062
3	rs55843916	99675948	G,G	C,C	0.810139,0.611111	0.0217078,0.00160535	0.00504129,0.0087686	4.77928,0.068168	0.000661396	0.000842489
3	rs117169915	99510869	NA,T	NA,C	NA,0.970238	NA,0.0402688	NA,0.0251555	NA,0.96089	0.00065967	0.000905932
3	rs74080440	99320236	G,NA	C,NA	0.974155,NA	-0.0246515,NA	0.0124606,NA	1.31977,NA	0.00065656	0.000927546
3	rs76598406	99315480	T,NA	C,NA	0.974155,NA	-0.0246511,NA	0.0124606,NA	1.31974,NA	0.000656517	0.000927484
3	rs28576468	100216371	A,A	C,C	0.890656,0.875	0.00817895,0.0327636	0.00633559,0.0129254	0.706151,1.94883	0.000654238	0.000911535
3	rs78718448	99508055	NA,G	NA,A	NA,0.969246	NA,0.0388816	NA,0.0247591	NA,0.934335	0.00064885	0.000891646
3	rs4905809	99692739	A,A	G,G	0.545726,0.959325	-0.0192162,0.00260134	0.00397094,0.0216401	5.88488,0.0436792	0.000645544	0.00127041
3	rs55688760	99314176	G,NA	A,NA	0.974155,NA	-0.0245143,NA	0.0124606,NA	1.30854,NA	0.000643319	0.00090878
3	rs809899	99589364	NA,C	NA,T	NA,0.056548	NA,0.0312913	NA,0.0185069	NA,1.04154	0.000640541	0.000893947
3	rs28548282	99565483	T,T	C,C	0.456262,0.572421	0.0116827,0.00500846	0.00396952,0.00864047	2.4882,0.250148	0.000640349	0.000885948
3	rs73427305	99316303	T,NA	C,NA	0.974155,NA	-0.0244715,NA	0.0124606,NA	1.30504,NA	0.000639265	0.000903033
3	rs75136142	100183076	G,G	C,C	0.927435,0.840278	0.0164989,-0.00622985	0.00762141,0.0116683	1.51709,0.22665	0.000638014	0.000884857
3	rs73427303	99316237	T,NA	C,NA	0.974155,NA	-0.0244245,NA	0.0124606,NA	1.30121,NA	0.000634842	0.000896764
3	rs56388147	99747012	A,NA	G,NA	0.899602,NA	0.0102994,NA	0.00657888,NA	0.930113,NA	0.000634279	0.000921603
3	rs142195190	99909678	NA,G	NA,T	NA,0.974206	NA,-0.042193	NA,0.0269663	NA,0.929359	0.000633599	0.000882379
3	rs56182450	99492094	A,A	G,G	0.871769,0.688492	0.00818025,-0.0183677	0.00591347,0.00923037	0.778415,1.33162	0.000631296	0.000846378
3	rs10147094	99727591	G,G	A,A	0.662028,0.220238	0.0143791,-0.0154472	0.00417985,0.0103152	3.23545,0.872062	0.000629049	0.000834301
3	rs11160497	99569486	G,G	C,C	0.636183,0.933532	-0.011462,-0.00459211	0.00410967,0.0171606	2.27683,0.102918	0.00062815	0.000874433
3	rs79847551	99431128	T,T	C,C	0.970179,0.91369	-0.00278905,0.0400769	0.0116239,0.0152221	0.0913134,2.07221	0.000626103	0.000855212
3	rs10148889	99928924	A,A	G,G	0.457256,0.694444	0.0101715,0.00219506	0.00396883,0.00927981	1.98372,0.0899026	0.000623503	0.000770271
3	rs77389429	99403914	A,A	G,G	0.950298,0.655754	-0.0200526,0.0163064	0.00909753,0.00899701	1.56048,1.15539	0.000620449	0.000847657
3	rs79445259	100183139	C,C	T,T	0.926441,0.83631	0.0159797,-0.00624325	0.0075738,0.0115534	1.45755,0.229935	0.000620202	0.000857201
3	rs147383448	99598203	G,NA	T,NA	0.971173,NA	0.0205806,NA	0.0118166,NA	1.0885,NA	0.00061833	0.000968568
3	rs12432596	99429336	A,A	G,G	0.969185,0.91369	-0.00218534,0.0398565	0.0114407,0.0152221	0.0713406,2.05375	0.000616899	0.000842462
3	rs80076878	99430952	A,A	G,G	0.962227,0.91369	-0.00168439,0.0397056	0.0103707,0.0152221	0.0599935,2.04115	0.000613715	0.000842698
3	rs34938424	99405874	A,A	G,G	0.951292,0.654762	-0.019457,0.016963	0.00918509,0.00899088	1.46664,1.22766	0.000612896	0.000834903
3	rs77144261	99506905	NA,T	NA,C	NA,0.969246	NA,0.037871	NA,0.0247591	NA,0.899212	0.000611518	0.000840683
3	rs142068159	99563571	NA,A	NA,G	NA,0.989087	NA,0.0641629	NA,0.0411453	NA,0.924834	0.000611105	0.000843246
3	rs79718477	100162617	C,C	A,A	0.927435,0.852183	0.0167301,-0.00298711	0.00762141,0.0120441	1.55047,0.0946774	0.000610377	0.000846362
3	rs74594629	99445058	G,G	C,C	0.970179,0.91369	0.00168516,0.0390607	0.0116239,0.0152221	0.0531884,1.98774	0.000610094	0.000836636
3	rs74619306	100107939	NA,A	NA,G	NA,0.884921	NA,-0.0203793	NA,0.0133953	NA,0.892231	0.000610038	0.000854447
3	rs2793323	99688898	A,A	G,G	0.929423,0.982143	0.0246568,-0.0342925	0.00771974,0.0322783	2.85288,0.540527	0.000605847	0.000796675
3	rs2693718	99763483	T,T	C,C	0.435388,0.71131	-0.0143,-0.00604509	0.00398773,0.00943317	3.47394,0.282636	0.00060526	0.00075035
3	rs78515304	99509302	NA,T	NA,G	NA,0.970238	NA,0.0387409	NA,0.0251555	NA,0.908167	0.000603952	0.000829929
3	rs75177018	99432775	G,G	A,A	0.970179,0.91369	-0.003465,0.0399154	0.0116239,0.0152221	0.11598,2.05867	0.000599136	0.000817865
3	rs11627408	99291979	C,NA	T,NA	0.980119,NA	-0.0257636,NA	0.0141639,NA	1.16166,NA	0.000597887	0.000841785
3	rs2693719	99762871	T,T	C,C	0.434394,0.710317	-0.0143482,-0.00525292	0.00398879,0.00942357	3.49251,0.238645	0.000593668	0.000736078
3	rs902814	99526320	C,C	T,T	0.843936,0.948413	0.0155597,-0.00762182	0.00544795,0.0193256	2.36762,0.159083	0.000593591	0.000782501
3	rs79961517	99444848	G,G	A,A	0.970179,0.91369	0.00186821,0.0387986	0.0116239,0.0152221	0.0593276,1.96624	0.000592931	0.000813419
3	rs4905807	99692254	C,C	T,T	0.545726,0.959325	-0.0190806,0.00230448	0.00397094,0.0216401	5.81047,0.0384876	0.00059255	0.00113682
3	rs10136777	99942692	A,A	G,G	0.454274,0.693452	0.00985964,0.00262973	0.00397094,0.00927141	1.88505,0.109754	0.000589255	0.000727541
3	rs76232953	99308196	T,NA	C,NA	0.960239,NA	0.0167663,NA	0.0101186,NA	1.01089,NA	0.00058837	0.000807568
3	rs56085816	99983135	C,C	A,A	0.60835,0.452381	-0.0103838,-0.00293615	0.00405055,0.00858839	1.9846,0.135225	0.000587637	0.000745629
3	rs3918080	99965487	T,T	C,C	0.661034,0.888889	0.009052,0.0145221	0.00417686,0.0136019	1.51969,0.544122	0.000587222	0.000701834
3	rs76790017	99431434	T,T	C,C	0.972167,0.91369	-0.00403678,0.0397891	0.0120196,0.0152221	0.132542,2.04811	0.00058574	0.000794159
3	rs1257499	99566723	C,C	T,T	0.456262,0.566468	0.0116359,0.00364619	0.00396952,0.00862591	2.47169,0.1723	0.000584147	0.000808214
3	rs187542407	99830144	G,NA	T,NA	0.989066,NA	0.0210136,NA	0.0190121,NA	0.570183,NA	0.000582095	0.000922517
3	rs4905808	99692271	C,C	T,T	0.545726,0.958333	-0.0190806,0.0012287	0.00397094,0.0213919	5.81047,0.020362	0.000582006	0.00112296
3	rs4905775	99382696	T,T	C,C	0.500994,0.964286	0.00477471,0.0525361	0.00395431,0.0230345	0.643493,1.64661	0.000579832	0.000797388
3	rs117548852	99502943	NA,G	NA,C	NA,0.969246	NA,0.0369217	NA,0.0247591	NA,0.866781	0.000579211	0.00079657
3	rs12323338	99859897	T,T	C,C	0.66998,0.945437	0.00993244,0.000863983	0.00420473,0.0188207	1.74072,0.0162	0.000579041	0.000683237
3	rs77914446	99428603	A,A	G,G	0.962227,0.912698	-0.000999582,0.0389596	0.0103707,0.0151436	0.0346973,1.99605	0.000579022	0.000796477
3	rs1998050	99980087	G,G	C,C	0.65507,0.94246	0.0097195,0.0098373	0.0041594,0.0183564	1.71104,0.227661	0.00057578	0.000680616
3	rs78503776	99434010	A,A	C,C	0.969185,0.91369	-0.00177577,0.0394637	0.0114407,0.0152221	0.0571727,2.02103	0.000574993	0.000785454
3	rs78593379	99428458	C,C	T,T	0.970179,0.91369	-0.00211765,0.0393465	0.0116239,0.0152221	0.0678099,2.01132	0.000574367	0.000785536
3	rs58784678	99719728	G,NA	A,NA	0.963221,NA	0.0296025,NA	0.0105045,NA	2.31594,NA	0.000573908	0.000741052
3	rs75750970	99541433	NA,A	NA,G	NA,0.968254	NA,0.0362027	NA,0.0243817	NA,0.861417	0.00057348	0.000788929
3	rs10133235	99726719	C,C	T,T	0.662028,0.222222	0.0143317,-0.0148286	0.00417985,0.0102821	3.21729,0.826075	0.000573174	0.000760402
3	rs56086459	99287241	A,NA	G,NA	0.980119,NA	-0.0253999,NA	0.0141639,NA	1.1371,NA	0.000570992	0.000803829
3	rs10146840	99727114	A,A	G,G	0.662028,0.224206	0.014237,-0.0150432	0.00417985,0.0102496	3.18111,0.847137	0.000568887	0.000754972
3	rs76767862	99371106	C,NA	T,NA	0.967197,NA	-0.0202129,NA	0.0111,NA	1.16361,NA	0.000568847	0.00085709
3	rs79312469	99439996	C,C	T,T	0.969185,0.91369	-0.00181488,0.0393856	0.0114407,0.0152221	0.0585095,2.01455	0.000567632	0.000775412
3	rs181370861	99565229	NA,A	NA,G	NA,0.988095	NA,0.0596792	NA,0.0394133	NA,0.88613	0.000567607	0.000782774
3	rs61981462	99602205	A,NA	G,NA	0.906561,NA	-0.0143449,NA	0.00679323,NA	1.45945,NA	0.000562457	0.000732222
3	rs8004421	100035525	A,A	G,G	0.694831,0.477183	-0.0111646,-0.00122108	0.00429368,0.00855827	2.03079,0.0522998	0.000562088	0.000708777
3	rs74080422	99313652	A,NA	G,NA	0.975149,NA	-0.0238881,NA	0.0127009,NA	1.22188,NA	0.000560286	0.000789768
3	rs17098195	99478562	G,G	T,T	0.927435,0.707341	0.0163021,0.00243087	0.00762141,0.00939524	1.48896,0.0991739	0.000560233	0.00077585
3	rs34963392	100076671	T,T	C,C	0.197813,0.349206	0.00135987,-0.0223178	0.00496334,0.00896686	0.10563,1.89234	0.000558727	0.00080337
3	rs79349948	99559620	NA,G	NA,A	NA,0.900794	NA,-0.0210482	NA,0.0142995	NA,0.85068	0.000558465	0.00077952
3	rs74082819	99285735	T,NA	C,NA	0.980119,NA	-0.0252002,NA	0.0141639,NA	1.12372,NA	0.000556892	0.000783931
3	rs1257687	99509235	A,A	G,G	0.84493,0.948413	0.015227,-0.00946788	0.00546217,0.0193256	2.27507,0.20468	0.000556018	0.000734772
3	rs74080421	99313619	G,NA	A,NA	0.975149,NA	-0.0238076,NA	0.0127009,NA	1.21565,NA	0.000554047	0.000780949
3	rs116543900	99712893	C,NA	T,NA	0.921471,NA	0.0221747,NA	0.00734995,NA	2.59296,NA	0.000552703	0.000694691
3	rs113528537	99500268	A,NA	G,NA	0.978131,NA	-0.0228142,NA	0.0135185,NA	1.03866,NA	0.000551026	0.000807709
3	rs11847550	99348351	T,T	C,C	0.762425,0.997024	0.0109332,0.112592	0.00464559,0.078473	1.73051,0.820021	0.000550359	0.000800783
3	rs4243726	100075334	T,T	C,C	0.197813,0.349206	0.00149607,-0.0221949	0.00496334,0.00896686	0.117424,1.87563	0.000550126	0.00079211
3	rs2614467	99770138	T,T	C,C	0.429423,0.71131	-0.0145549,-0.00152867	0.00399429,0.00943317	3.57103,0.05985	0.000549271	0.000684801
3	rs61979327	99540506	T,NA	A,NA	0.903579,NA	-0.0133499,NA	0.00669838,NA	1.33479,NA	0.000549017	0.000744046
3	rs55854928	99365318	G,G	A,A	0.720676,0.654762	0.0106397,-0.00984888	0.00440672,0.00899088	1.80244,0.563316	0.000548436	0.000765296
3	rs12885772	100023988	C,C	A,A	0.719682,0.482143	-0.0114461,-0.00113604	0.00440194,0.00855481	2.03079,0.0484899	0.000548216	0.000692859
3	rs72706331	100030018	A,NA	G,NA	0.924453,NA	-0.0126932,NA	0.00748151,NA	1.04687,NA	0.000547583	0.000892392
3	rs72702608	99609371	A,NA	G,NA	0.982107,NA	0.0297371,NA	0.014915,NA	1.33557,NA	0.0005456	0.000771399
3	rs144579901	99387009	NA,T	NA,C	NA,0.97619	NA,0.0413742	NA,0.0280389	NA,0.853712	0.000540389	0.000752182
3	rs1257331	99784255	T,T	C,C	0.662028,0.60119	0.0115445,-0.0103771	0.00417985,0.00873	2.24063,0.629728	0.000540113	0.00074214
3	rs34901717	100076725	T,T	C,C	0.197813,0.349206	0.00126596,-0.0222189	0.00496334,0.00896686	0.0976296,1.8789	0.000539928	0.000775606
3	rs2400759	100075456	T,T	C,C	0.197813,0.350198	0.0014538,-0.0221282	0.00496334,0.00896099	0.113739,1.86857	0.000539092	0.000775773
3	rs117084735	99289369	T,NA	C,NA	0.981113,NA	0.0219963,NA	0.0145245,NA	0.886332,NA	0.000538899	0.000851279
3	rs4509937	100075684	T,T	C,C	0.197813,0.349206	0.00149607,-0.0220954	0.00496334,0.00896686	0.117424,1.86216	0.000536849	0.000772999
3	rs112968501	99540454	T,NA	C,NA	0.904573,NA	-0.0130312,NA	0.00672948,NA	1.27725,NA	0.00053632	0.00072662
3	rs2943	99876216	A,A	G,G	0.638171,0.438492	-0.0110323,0.00181985	0.00411452,0.00861478	2.13469,0.0795143	0.000535982	0.000668302
3	rs2021098	100019740	T,T	C,C	0.72167,0.482143	-0.0116568,-0.000691812	0.00441154,0.00855481	2.08442,0.0289345	0.000534505	0.000683025
3	rs2895736	99485572	C,C	T,T	0.148111,0.740079	-0.00868284,0.0123347	0.00556614,0.00974638	0.925277,0.686833	0.000532864	0.000768003
3	rs1358112	99767499	C,C	T,T	0.423459,0.710317	-0.0137961,-0.00549565	0.00400146,0.00942357	3.24777,0.251989	0.000528819	0.000664603
3	rs10141038	99783519	T,T	G,G	0.786282,0.727183	0.0128908,-0.00647238	0.00482314,0.00959722	2.12353,0.300981	0.000525632	0.000708801
3	rs11627855	100075998	C,C	G,G	0.197813,0.349206	0.00149607,-0.0219959	0.00496334,0.00896686	0.117424,1.84874	0.000523948	0.000754431
3	rs12432597	99443163	C,C	T,T	0.969185,0.91369	-0.00176855,0.0388273	0.0114407,0.0152221	0.0569264,1.96859	0.000523735	0.000715765
3	rs12892088	100076885	T,T	C,C	0.197813,0.349206	0.00131291,-0.0220729	0.00496334,0.00896686	0.101616,1.85913	0.000523446	0.000752299
3	rs2022744	100074667	A,A	G,G	0.197813,0.349206	0.00149607,-0.021974	0.00496334,0.00896686	0.117424,1.84579	0.00052116	0.000750417
3	rs11160533	100075773	T,T	C,C	0.199801,0.349206	0.0011209,-0.0221427	0.00494472,0.00896686	0.0858331,1.86857	0.000520637	0.000746895
3	rs146318870	99834370	A,NA	G,NA	0.979125,NA	0.020905,NA	0.0138296,NA	0.88395,NA	0.000520213	0.000722133
3	rs12878174	99345456	T,NA	C,NA	0.898608,NA	0.0101343,NA	0.00655017,NA	0.91428,NA	0.0005158	0.000694663
3	rs72631664	99490379	A,A	G,G	0.871769,0.688492	0.00831613,-0.0171949	0.00591347,0.00923037	0.796874,1.20424	0.000515671	0.000691187
3	rs72706368	100100230	A,NA	G,NA	0.987078,NA	0.0300005,NA	0.0175062,NA	1.06257,NA	0.00051359	0.000687766
3	rs4407000	100016045	T,T	C,C	0.719682,0.483135	-0.0114461,4.91646e-05	0.00440194,0.00855422	2.03079,0.00199615	0.000512011	0.000647324
3	rs1998227	99364387	A,A	G,G	0.72167,0.654762	0.0105601,-0.00970025	0.00441154,0.00899088	1.77788,0.551862	0.000511884	0.000715536
3	rs79701434	99327229	NA,A	NA,C	NA,0.815476	NA,0.015633	NA,0.0110197	NA,0.80686	0.000510338	0.000707005
3	rs11160532	100075520	T,T	C,C	0.199801,0.349206	0.00113158,-0.0220432	0.00494472,0.00896686	0.0867222,1.85513	0.000508622	0.000729745
3	rs3002016	99761842	G,G	C,C	0.470179,0.854167	-0.0133882,0.000553119	0.00396135,0.0121117	3.13928,0.0161146	0.000508453	0.00064366
3	rs1257434	99666400	T,T	C,C	0.406561,0.854167	-0.0172005,-0.00893356	0.00402521,0.0121117	4.71512,0.336527	0.000503363	0.000680971
3	rs17630267	99483482	A,NA	G,NA	0.73161,NA	-0.00734472,NA	0.00446187,NA	1.00113,NA	0.000503291	0.000703095
3	rs4905865	100076059	G,G	T,T	0.197813,0.349206	0.00149607,-0.0218279	0.00496334,0.00896686	0.117424,1.82619	0.000502999	0.000724276
3	rs7160410	99306041	T,NA	C,NA	0.972167,NA	-0.0228923,NA	0.0120196,NA	1.24539,NA	0.000502975	0.00071123
3	rs11160531	100072779	C,C	G,G	0.296223,0.344246	-0.0013236,-0.0224664	0.00433025,0.00899701	0.119266,1.90235	0.000502829	0.00070367
3	rs11625503	99324459	A,NA	G,NA	0.975149,NA	-0.0239175,NA	0.0127009,NA	1.22416,NA	0.000501538	0.000705572
3	rs34711586	99484932	A,NA	G,NA	0.732604,NA	-0.00744658,NA	0.00446712,NA	1.01991,NA	0.000501162	0.00069953
3	rs12889506	99484345	A,NA	G,NA	0.732604,NA	-0.00744658,NA	0.00446712,NA	1.01991,NA	0.000501162	0.00069953
3	rs11624625	99281205	A,NA	G,NA	0.980119,NA	-0.024325,NA	0.0141639,NA	1.06597,NA	0.00050024	0.00070399
3	rs7157789	99293017	C,NA	T,NA	0.980119,NA	-0.02431,NA	0.0141639,NA	1.06499,NA	0.000499337	0.000702716
3	rs78384327	99367715	T,NA	C,NA	0.890656,NA	-0.00893771,NA	0.00633559,NA	0.80044,NA	0.000497636	0.000719301
3	rs76008764	100014421	NA,A	NA,G	NA,0.949405	NA,-0.0259015	NA,0.019504	NA,0.734772	0.00049584	0.000691518
3	rs72706334	100034454	C,C	T,T	0.806163,0.866071	0.00880293,-0.00996043	0.00500161,0.0125513	1.10566,0.369123	0.000495772	0.000638198
3	rs2021922	100038195	G,G	C,C	0.210736,0.332341	-0.00961705,0.00248538	0.00484796,0.00907473	1.32527,0.105586	0.000494584	0.000690752
3	rs11846368	99523143	C,NA	A,NA	0.89165,NA	-0.0110175,NA	0.00636104,NA	1.07952,NA	0.000492633	0.000666848
3	rs2022745	100074389	T,T	C,C	0.196819,0.349206	0.00149892,-0.0217289	0.00497278,0.00896686	0.117424,1.81297	0.000492141	0.000708558
3	rs74597744	99325423	NA,T	NA,C	NA,0.816468	NA,0.0153241	NA,0.0110428	NA,0.781922	0.000491219	0.000680637
3	rs2614485	99769821	A,A	G,G	0.430417,0.698413	-0.014364,0.000441393	0.00399316,0.0093141	3.49251,0.0167335	0.000491048	0.000612988
3	rs1956883	99367860	T,T	C,C	0.709742,0.65873	0.00969715,-0.0117668	0.00435609,0.00901572	1.58491,0.717055	0.000490228	0.000676656
3	rs8014999	99368471	C,C	T,T	0.709742,0.657738	0.00964933,-0.0118581	0.00435609,0.00900943	1.57266,0.725585	0.000487189	0.000672508
3	rs35816523	100077077	G,G	A,A	0.197813,0.348214	0.000702887,-0.0220137	0.00496334,0.00897279	0.0518886,1.84918	0.000487103	0.00069565
3	rs7148256	99664984	A,A	G,G	0.406561,0.860119	-0.017337,-0.00741693	0.00402521,0.0123238	4.78145,0.261789	0.000486238	0.000662775
3	rs11626005	100039507	A,NA	G,NA	0.909543,NA	0.0101857,NA	0.00689297,NA	0.855456,NA	0.000485801	0.000656327
3	rs3918084	99966528	A,A	G,G	0.925447,0.996032	-0.0176841,0.0117958	0.00752717,0.0679934	1.72572,0.0643564	0.000485496	0.000646035
3	rs147086015	100026164	NA,T	NA,C	NA,0.959325	NA,0.0292841	NA,0.0216401	NA,0.754536	0.000484587	0.000675865
3	rs74080413	99296789	C,NA	T,NA	0.980119,NA	-0.0240331,NA	0.0141639,NA	1.04702,NA	0.000483056	0.000679745
3	rs7140908	99783693	NA,G	NA,C	NA,0.979167	NA,-0.0408537	NA,0.0299292	NA,0.763841	0.000482788	0.000674565
3	rs17638924	99679724	C,NA	T,NA	0.976143,NA	-0.0179955,NA	0.0129561,NA	0.782918,NA	0.000482486	0.000663925
3	rs11624965	99519484	T,NA	A,NA	0.89165,NA	-0.010923,NA	0.00636104,NA	1.06577,NA	0.000480415	0.000650477
3	rs73414517	99562847	NA,C	NA,T	NA,0.988095	NA,0.0547239	NA,0.0394133	NA,0.782526	0.000480372	0.000663148
3	rs941733	99823236	C,C	T,T	0.627237,0.710317	-0.00464641,0.0209086	0.00408891,0.00942357	0.592079,1.5767	0.000478081	0.000674605
3	rs75327539	99324499	NA,A	NA,G	NA,0.816468	NA,0.0150782	NA,0.0110428	NA,0.76418	0.000477461	0.000661653
3	rs80041069	99320506	NA,A	NA,G	NA,0.816468	NA,0.0150782	NA,0.0110428	NA,0.76418	0.000477461	0.000661653
3	rs10140293	99385061	C,C	T,T	0.5,0.964286	0.004092,0.0518255	0.0039543,0.0230345	0.521793,1.61163	0.000477153	0.000652238
3	rs12434615	99324138	NA,A	NA,C	NA,0.816468	NA,0.015033	NA,0.0110428	NA,0.760942	0.000475	0.000658258
3	rs59858072	99322179	NA,T	NA,C	NA,0.816468	NA,0.015033	NA,0.0110428	NA,0.760942	0.000475	0.000658258
3	rs17097936	99324452	NA,A	NA,G	NA,0.816468	NA,0.015033	NA,0.0110428	NA,0.760942	0.000475	0.000658258
3	rs12432929	99322525	NA,T	NA,C	NA,0.816468	NA,0.015033	NA,0.0110428	NA,0.760942	0.000475	0.000658258
3	rs12433940	99323811	NA,A	NA,G	NA,0.816468	NA,0.015033	NA,0.0110428	NA,0.760942	0.000475	0.000658258
3	rs2474430	99772046	C,C	T,T	0.426441,0.693452	-0.0142657,0.00101513	0.0039978,0.00927141	3.44467,0.0396178	0.000473123	0.000593129
3	rs12897152	100017381	T,T	C,C	0.720676,0.482143	-0.0113183,0.000148372	0.00440672,0.00855481	1.99069,0.00605153	0.000472569	0.000605551
3	rs180891470	99566291	NA,A	NA,C	NA,0.987103	NA,0.0522812	NA,0.0378862	NA,0.775724	0.000472506	0.00065265
3	rs1269099	99472718	C,C	T,T	0.043738,0.219246	0.0157523,0.0202344	0.00966767,0.0103319	0.98618,1.29948	0.000471761	0.000635537
3	rs4509936	99363382	A,A	G,G	0.710736,0.654762	0.0104854,-0.00873862	0.00436052,0.00899088	1.79079,0.480068	0.000467867	0.000655546
3	rs76341008	99546232	A,NA	G,NA	0.955268,NA	0.0133086,NA	0.00956466,NA	0.784912,NA	0.000467416	0.000690881
3	rs17097957	99331155	NA,A	NA,G	NA,0.814484	NA,0.0148552	NA,0.0109969	NA,0.75266	0.000466626	0.000646689
3	rs114018608	99776504	NA,C	NA,G	NA,0.982143	NA,-0.0424907	NA,0.0322783	NA,0.72574	0.000466023	0.00065119
3	rs2614483	99767893	A,A	T,T	0.430417,0.710317	-0.0140925,-0.00466501	0.00399316,0.00942357	3.38,0.207206	0.000465939	0.000582392
3	rs2664300	99769246	A,A	C,C	0.430417,0.698413	-0.014275,0.000147087	0.00399316,0.0093141	3.45542,0.00550668	0.000465878	0.000581987
3	rs77782993	99331920	NA,A	NA,G	NA,0.815476	NA,0.0148362	NA,0.0110197	NA,0.749103	0.000465243	0.000644784
3	rs189217300	99284512	NA,T	NA,C	NA,0.988095	NA,-0.0525638	NA,0.0394133	NA,0.739174	0.00046347	0.000649262
3	rs73344729	99776230	NA,T	NA,A	NA,0.982143	NA,-0.0421791	NA,0.0322783	NA,0.718278	0.000460464	0.000643417
3	rs78031563	100138872	T,NA	C,NA	0.962227,NA	-0.0153614,NA	0.0103707,NA	0.858406,NA	0.000460216	0.000659807
3	rs74952768	99670164	A,NA	G,NA	0.968191,NA	0.0233175,NA	0.0112664,NA	1.41471,NA	0.000459713	0.000620141
3	rs144314474	99767982	G,NA	A,NA	0.993042,NA	0.04176,NA	0.0237851,NA	1.10162,NA	0.000458809	0.000622393
3	rs2180383	100026596	T,T	C,C	0.719682,0.482143	-0.0113512,-0.000494251	0.00440194,0.00855481	2.00358,0.0204843	0.000455658	0.000584749
3	rs146774524	99284739	NA,T	NA,A	NA,0.991071	NA,0.0621831	NA,0.0454422	NA,0.766528	0.00045347	0.000635024
3	rs80030067	100229737	NA,A	NA,G	NA,0.974206	NA,0.0339558	NA,0.0269663	NA,0.682021	0.000453158	0.000633967
3	rs11160488	99334361	NA,A	NA,G	NA,0.815476	NA,0.014597	NA,0.0110197	NA,0.732137	0.000452923	0.000627783
3	rs117131521	100219728	NA,T	NA,C	NA,0.935516	NA,-0.0239067	NA,0.0174041	NA,0.770682	0.00045234	0.000633882
3	rs17098188	99477752	T,T	C,C	0.927435,0.710317	0.015625,0.00193013	0.00762141,0.00942357	1.39415,0.0769047	0.000451285	0.000625128
3	rs145840403	99777716	NA,G	NA,C	NA,0.982143	NA,-0.0415697	NA,0.0322783	NA,0.703781	0.000449892	0.000628638
3	rs2693716	99768055	C,C	T,T	0.430417,0.710317	-0.0140436,-0.00446564	0.00399316,0.00942357	3.35991,0.196826	0.000449344	0.00056192
3	rs149593193	99414865	NA,T	NA,C	NA,0.970238	NA,-0.0338759	NA,0.0251555	NA,0.749359	0.000449134	0.000622757
3	rs12589542	100075680	T,T	C,C	0.803181,0.650794	-0.00164376,0.0213353	0.00497278,0.00896686	0.130192,1.76088	0.000448104	0.000645063
3	rs11160489	99334782	NA,C	NA,T	NA,0.815476	NA,0.0144837	NA,0.0110197	NA,0.724157	0.000447266	0.000619977
3	rs7143453	100039109	G,G	C,C	0.952286,0.785714	0.0265548,0.000711821	0.00927543,0.0104178	2.377,0.0243271	0.000446629	0.000973651
3	rs78249155	99536598	T,T	C,C	0.860835,0.94246	0.0151347,-0.00292605	0.00571235,0.0183564	2.09356,0.0588106	0.000446442	0.000612994
3	rs1257626	99469083	T,T	C,C	0.043738,0.206349	0.0166465,0.0195276	0.00966767,0.010563	1.07011,1.19042	0.000445332	0.000599402
3	rs147995805	99777445	NA,A	NA,G	NA,0.982143	NA,-0.0412689	NA,0.0322783	NA,0.696673	0.000444817	0.000621543
3	rs2748801	99769544	T,T	C,C	0.430417,0.698413	-0.0141815,0.000637695	0.00399316,0.0093141	3.41669,0.0243775	0.00044337	0.000554374
3	rs4900442	100158241	T,T	C,C	0.537773,0.508929	0.00998155,-0.00903828	0.00396563,0.00855071	1.92682,0.53685	0.000443076	0.000747919
3	rs2144808	100026419	G,G	A,A	0.718688,0.482143	-0.0111537,-0.000642429	0.00439719,0.00855481	1.95098,0.0268081	0.000441799	0.000560679
3	rs2614484	99768929	A,A	G,G	0.430417,0.710317	-0.0140925,-0.00330443	0.00399316,0.00942357	3.38,0.139155	0.000441714	0.000552276
3	rs2748802	99769231	G,G	A,A	0.430417,0.698413	-0.0141815,-0.000196047	0.00399316,0.0093141	3.41669,0.00735503	0.000441483	0.00055193
3	rs147612010	99776913	NA,A	NA,T	NA,0.982143	NA,-0.0410397	NA,0.0322783	NA,0.691278	0.000441012	0.000616224
3	rs35227586	99382367	A,A	C,C	0.49503,0.964286	0.00504602,0.04891	0.00395449,0.0230345	0.694761,1.47204	0.000440567	0.000603099
3	rs943883	100157647	A,A	G,G	0.537773,0.507937	0.0100281,-0.00889406	0.00396563,0.00855043	1.94133,0.525417	0.000440201	0.000744163
3	rs7152190	99681012	A,A	T,T	0.565606,0.958333	-0.0180603,0.00062286	0.00398879,0.0213919	5.22466,0.010207	0.000438054	0.000667174
3	rs11621797	99291748	T,T	G,G	0.961233,0.822421	-0.0253495,0.0103069	0.0102422,0.0111856	1.8754,0.447552	0.000438021	0.000602822
3	rs12435811	99313508	NA,G	NA,A	NA,0.815476	NA,0.0142712	NA,0.0110197	NA,0.709301	0.000436966	0.000605763
3	rs10150931	99751920	A,A	C,C	0.442346,0.077381	0.0156626,0.0108773	0.00398085,0.0159983	4.07897,0.304021	0.000436662	0.000580741
3	rs1950599	99945907	C,C	T,T	0.66004,0.888889	0.00869501,0.0123033	0.00417389,0.0136019	1.42906,0.436856	0.000433561	0.000520491
3	rs12437096	100073719	G,G	T,T	0.199801,0.349206	0.00116767,-0.0213616	0.00494472,0.00896686	0.0897382,1.76433	0.00043322	0.000621828
3	rs56174406	99703474	A,NA	G,NA	0.972167,NA	-0.013272,NA	0.0120196,NA	0.56943,NA	0.000433143	0.000602059
3	rs76806196	99541865	NA,A	NA,C	NA,0.969246	NA,0.0312874	NA,0.0247591	NA,0.6854	0.000433117	0.000597125
3	rs77129308	99392132	T,NA	C,NA	0.981113,NA	-0.0270572,NA	0.0145245,NA	1.20425,NA	0.000430818	0.00062507
3	rs2224425	99267192	T,T	A,A	0.643141,0.233135	-0.00875688,0.00964972	0.00412703,0.0101097	1.47042,0.468736	0.000430697	0.000566396
3	rs12434036	100073864	C,C	G,G	0.199801,0.349206	0.00121444,-0.0213147	0.00494472,0.00896686	0.0936703,1.75816	0.000430424	0.000618115
3	rs4516163	100034926	A,A	G,G	0.717694,0.478175	-0.0113026,-0.00136729	0.00439248,0.00855751	1.99665,0.0589573	0.00043037	0.00054695
3	rs4992916	99317874	NA,A	NA,G	NA,0.815476	NA,0.0141263	NA,0.0110197	NA,0.699242	0.000430159	0.000596368
3	rs145923263	99541896	NA,A	NA,C	NA,0.969246	NA,0.031121	NA,0.0247591	NA,0.680327	0.000429667	0.000592407
3	rs17098446	99704244	A,NA	G,NA	0.972167,NA	-0.0131912,NA	0.0120196,NA	0.564739,NA	0.000428455	0.000595553
3	rs12435902	99313606	NA,A	NA,G	NA,0.816468	NA,0.0140106	NA,0.0110428	NA,0.689248	0.000424292	0.000588279
3	rs74840606	99542955	NA,C	NA,T	NA,0.969246	NA,0.0308486	NA,0.0247591	NA,0.672062	0.000424118	0.000584818
3	rs75484930	99668705	T,NA	C,NA	0.974155,NA	-0.019912,NA	0.0124606,NA	0.958439,NA	0.000423643	0.000579719
3	rs61665784	99316387	NA,T	NA,G	NA,0.815476	NA,0.0139814	NA,0.0110197	NA,0.689248	0.000423526	0.000587215
3	rs2021926	100026268	C,C	T,T	0.695825,0.479167	-0.0105617,-0.000741362	0.00429762,0.00855678	1.85424,0.0310702	0.000421932	0.00054053
3	rs17097865	99291527	A,A	G,G	0.961233,0.822421	-0.0250367,0.0106014	0.0102422,0.0111856	1.83844,0.464391	0.000421019	0.000579422
3	rs11628052	100181563	G,G	A,A	0.537773,0.483135	0.00989304,-0.00884745	0.00396563,0.00855422	1.8994,0.521425	0.000420533	0.000707871
3	rs12436627	99314201	NA,A	NA,G	NA,0.816468	NA,0.0139105	NA,0.0110428	NA,0.682394	0.000419804	0.000582085
3	rs2144807	100026517	C,C	G,G	0.719682,0.482143	-0.0111658,-0.000494251	0.00440194,0.00855481	1.95098,0.0204843	0.000414598	0.0005328
3	rs1257414	99700454	T,T	C,C	0.626243,0.52381	0.0206129,-0.00818179	0.00408671,0.00855906	6.34086,0.469657	0.000414088	0.0029181
3	rs142312315	99776933	NA,G	NA,A	NA,0.982143	NA,-0.0391677	NA,0.0322783	NA,0.64789	0.000411838	0.000575439
3	rs147843380	99779349	NA,A	NA,G	NA,0.980159	NA,-0.0369467	NA,0.0306528	NA,0.641921	0.000411422	0.000574739
3	rs2614453	99761488	A,A	G,G	0.012922,0.02381	-0.04001,-0.0160004	0.0175065,0.0280386	1.65195,0.245475	0.000410385	0.000573088
3	rs1273226	99607842	T,T	C,C	0.869781,0.678571	-0.0111022,-0.0147911	0.00587486,0.00915299	1.23072,0.974298	0.000410257	0.000556623
3	rs10145696	100177506	G,G	C,C	0.537773,0.497024	0.0101213,-0.00766395	0.00396563,0.0085495	1.97052,0.431765	0.000409295	0.000693174
3	rs184583578	99777533	NA,C	NA,G	NA,0.982143	NA,-0.0389834	NA,0.0322783	NA,0.643683	0.00040914	0.000571667
3	rs1257634	99474098	G,G	A,A	0.043738,0.215278	0.0156225,0.0196499	0.00966767,0.0104003	0.974264,1.2303	0.000406052	0.000547231
3	rs1257686	99509041	A,A	G,G	0.738569,0.873016	0.00948691,0.013503	0.00449951,0.0128386	1.45601,0.533258	0.00040584	0.000565266
3	rs149445365	99827863	NA,T	NA,G	NA,0.983135	NA,-0.0409131	NA,0.0331973	NA,0.66196	0.000405488	0.000564971
3	rs1269095	99608186	G,G	C,C	0.869781,0.678571	-0.0110049,-0.0148845	0.00587486,0.00915299	1.21439,0.983351	0.000404918	0.000549477
3	rs1257484	99607662	T,T	C,C	0.869781,0.678571	-0.0111022,-0.014693	0.00587486,0.00915299	1.23072,0.964832	0.000404109	0.000548304
3	rs941734	99822860	G,G	A,A	0.627237,0.71131	-0.00450838,0.0202682	0.00408891,0.00943317	0.568305,1.49942	0.000403826	0.000569878
3	rs17097894	99311392	T,NA	C,NA	0.978131,NA	-0.0280553,NA	0.0135185,NA	1.42072,NA	0.000403002	0.000539748
3	rs11621003	99302997	T,NA	C,NA	0.981113,NA	-0.0228286,NA	0.0145245,NA	0.935491,NA	0.000402835	0.00056578
3	rs1262312	99607501	T,T	C,C	0.869781,0.678571	-0.0110536,-0.0147397	0.00587486,0.00915299	1.22255,0.969334	0.000401434	0.000544723
3	rs112180253	99932356	C,NA	T,NA	0.986084,NA	-0.023572,NA	0.0168779,NA	0.789072,NA	0.000401315	0.000544641
3	rs1257485	99607613	C,C	T,T	0.869781,0.678571	-0.0111022,-0.0146463	0.00587486,0.00915299	1.23072,0.960339	0.000401229	0.000544406
3	rs1951122	99367685	C,C	A,A	0.709742,0.651786	0.00960152,-0.0105454	0.00435609,0.00897279	1.56046,0.619988	0.000401118	0.000554233
3	rs17542304	99287705	A,NA	G,NA	0.879722,NA	0.00984603,NA	0.00607818,NA	0.97776,NA	0.000401088	0.000555813
3	rs2021927	100026175	C,C	T,T	0.719682,0.482143	-0.0110971,-0.000593041	0.00440194,0.00855481	1.93168,0.024691	0.000400879	0.000515442
3	rs28787321	100160370	A,A	G,G	0.537773,0.507937	0.00979988,-0.00894518	0.00396563,0.00855043	1.87076,0.529466	0.00040051	0.000673315
3	rs61984133	99954792	A,A	T,T	0.66004,0.943452	0.00886803,0.00905173	0.00417389,0.018507	1.47345,0.204278	0.000400462	0.000478868
3	rs10873500	99720979	A,A	G,G	0.412525,0.815476	-0.0144686,0.0164101	0.00401624,0.0110197	3.50148,0.865041	0.000400241	0.000524598
3	rs61979312	99510183	G,NA	A,NA	0.893638,NA	-0.0107979,NA	0.00641306,NA	1.03512,NA	0.000399948	0.000552004
3	rs8014362	99368813	T,T	C,C	0.709742,0.655754	0.00936222,-0.0112713	0.00435609,0.00899701	1.50008,0.677191	0.000399858	0.000552161
3	rs17544320	99374014	A,NA	G,NA	0.994036,NA	0.0386351,NA	0.0256781,NA	0.87802,NA	0.000399463	0.000540133
3	rs8005317	100074000	C,C	T,T	0.803181,0.650794	-0.00155026,0.020876	0.00497278,0.00896686	0.12192,1.70104	0.000398358	0.000572934
3	rs144483170	99312631	A,NA	G,NA	0.973161,NA	0.0225825,NA	0.0122339,NA	1.18771,NA	0.000398134	0.000591812
3	rs2693676	99607480	G,G	A,A	0.869781,0.678571	-0.0110536,-0.0146626	0.00587486,0.00915299	1.22255,0.961903	0.000396708	0.000538328
3	rs11621191	99275683	A,NA	G,NA	0.826044,NA	0.00808725,NA	0.00521577,NA	0.917171,NA	0.000394182	0.000523837
3	rs11160525	100015528	C,C	T,T	0.810139,0.865079	0.00834818,-0.00641188	0.00504129,0.0125123	1.00997,0.215856	0.000393901	0.000510232
3	rs116984801	100138404	T,NA	A,NA	0.981113,NA	0.0325523,NA	0.0145245,NA	1.60182,NA	0.000393459	0.00183223
3	rs3918135	99979113	NA,T	NA,C	NA,0.876984	NA,-0.0174381	NA,0.0130145	NA,0.744058	0.000392666	0.000548436
3	rs1257604	99458131	C,C	T,T	0.04175,0.150794	0.0131934,0.0243721	0.00988489,0.0119455	0.739992,1.38381	0.000391804	0.000539613
3	rs137943060	100080197	A,NA	G,NA	0.979125,NA	-0.0226455,NA	0.0138296,NA	0.993395,NA	0.000389988	0.000575839
3	rs77675099	99701096	NA,T	NA,G	NA,0.802579	NA,-0.01121	NA,0.010739	NA,0.527902	0.000389594	0.000543577
3	rs61979313	99511024	G,NA	T,NA	0.894632,NA	-0.0107024,NA	0.00643966,NA	1.01537,NA	0.000389052	0.000535988
3	rs80069922	99699113	T,NA	C,NA	0.968191,NA	-0.0294202,NA	0.0112664,NA	2.04485,NA	0.000388948	0.000550465
3	rs2400517	99468235	C,C	T,T	0.043738,0.205357	0.0162998,0.0190357	0.00966767,0.0105819	1.03719,1.14246	0.000388827	0.000523763
3	rs7144192	100039595	G,G	A,A	0.965209,0.833333	0.0432494,0.00149996	0.0107893,0.0114701	4.214,0.047713	0.000388086	0.131741
3	rs870826	99604293	G,G	A,A	0.607356,0.145833	-0.00845957,-0.0155559	0.00404873,0.0121117	1.43571,0.701122	0.000387229	0.000552365
3	rs150320295	99775317	G,NA	A,NA	0.993042,NA	0.0390868,NA	0.0237851,NA	0.998635,NA	0.000386874	0.000530814
3	rs1152796	99777244	C,C	T,T	0.457256,0.641865	-0.0128435,-0.00137331	0.00396883,0.00891575	2.91658,0.0567111	0.000386685	0.000521845
3	rs76234538	100146453	A,NA	G,NA	0.942346,NA	-0.0121518,NA	0.00848241,NA	0.81823,NA	0.000386259	0.000554034
3	rs17098090	99421061	T,NA	C,NA	0.957256,NA	0.0146615,NA	0.00977441,NA	0.874136,NA	0.000385478	0.0005066
3	rs77703628	100213077	NA,T	NA,G	NA,0.957341	NA,-0.0269527	NA,0.0211527	NA,0.693374	0.000384616	0.00053723
3	rs11160484	99275235	C,NA	G,NA	0.826044,NA	0.00800173,NA	0.00521577,NA	0.903108,NA	0.00038425	0.000510887
3	rs12434410	99336650	NA,G	NA,A	NA,0.814484	NA,0.0131095	NA,0.0109969	NA,0.632236	0.000382936	0.000531046
3	rs147781225	99777280	NA,C	NA,T	NA,0.982143	NA,-0.037077	NA,0.0322783	NA,0.600858	0.000382922	0.000535014
3	rs116870998	99983710	NA,T	NA,C	NA,0.980159	NA,0.0367331	NA,0.0306528	NA,0.63681	0.00038159	0.000532712
3	rs76230865	99273744	A,A	G,G	0.970179,0.994048	-0.0252091,0.0491292	0.0116239,0.0555718	1.52139,0.42405	0.000380707	0.000516051
3	rs10151172	99385156	T,T	C,C	0.5,0.964286	0.0041384,0.0490585	0.0039543,0.0230345	0.52973,1.479	0.000379735	0.000519044
3	rs78921868	99708647	A,NA	G,NA	0.919483,NA	0.0202635,NA	0.00726648,NA	2.27629,NA	0.000378974	0.000515289
3	rs12888905	99565834	A,NA	G,NA	0.941352,NA	-0.0163591,NA	0.00841466,NA	1.28499,NA	0.000378913	0.000523061
3	rs61979314	99511895	T,NA	G,NA	0.893638,NA	-0.0105635,NA	0.00641306,NA	1.00209,NA	0.00037784	0.000521626
3	rs61979309	99507254	A,NA	G,NA	0.892644,NA	-0.0103114,NA	0.00638686,NA	0.972957,NA	0.000376551	0.000520174
3	rs142325892	99890013	NA,G	NA,A	NA,0.975198	NA,-0.0316831	NA,0.0274863	NA,0.603732	0.000374798	0.000522265
3	rs11624357	99860714	T,T	C,C	0.487078,0.943452	0.00845773,0.00012422	0.00395562,0.018507	1.48806,0.00233208	0.000374011	0.000481208
3	rs7146873	99573405	C,NA	T,NA	0.983101,NA	-0.0222385,NA	0.0153396,NA	0.832297,NA	0.000373107	0.000514859
3	rs10220662	99457391	G,G	A,A	0.04175,0.151786	0.013307,0.0238765	0.00988489,0.0119134	0.748997,1.3463	0.000372335	0.000512825
3	rs116924011	99423389	NA,T	NA,G	NA,0.963294	NA,0.0247741	NA,0.0227328	NA,0.559401	0.000371916	0.000518243
3	rs139269444	100049019	T,NA	C,NA	0.983101,NA	-0.0259386,NA	0.0153396,NA	1.04169,NA	0.000371845	0.000532557
3	rs1257630	99471115	G,G	A,A	0.043738,0.207341	0.0161431,0.0187684	0.00966767,0.0105443	1.02247,1.12446	0.000370863	0.000499739
3	rs1273225	99609217	C,C	T,T	0.869781,0.679563	-0.0107516,-0.0147828	0.00587486,0.00916045	1.1724,0.972328	0.000370217	0.000502615
3	rs117229305	99547619	NA,T	NA,G	NA,0.969246	NA,0.0278137	NA,0.0247591	NA,0.582894	0.000369686	0.000510365
3	rs17098039	99395654	NA,A	NA,G	NA,0.944444	NA,-0.0217739	NA,0.0186617	NA,0.613853	0.000369494	0.000513131
3	rs6575695	99293697	A,A	G,G	0.961233,0.821429	-0.0253895,0.00760381	0.0102422,0.0111612	1.88015,0.30478	0.000368352	0.000507545
3	rs149328342	99812026	NA,T	NA,C	NA,0.97619	NA,0.0298799	NA,0.0280389	NA,0.542757	0.000368137	0.000513778
3	rs1257300	99822060	G,G	A,A	0.626243,0.71131	-0.00478182,0.0197457	0.00408671,0.00943317	0.616249,1.43974	0.000367074	0.000518201
3	rs61979324	99528466	A,NA	T,NA	0.894632,NA	-0.0106842,NA	0.00643966,NA	1.01282,NA	0.000366136	0.000504613
3	rs1257669	99492192	A,A	G,G	0.563618,0.678571	0.0019932,-0.019677	0.0039867,0.00915299	0.209643,1.5007	0.000366018	0.000508057
3	rs11624192	99293285	A,A	G,G	0.961233,0.822421	-0.0252919,0.00781395	0.0102422,0.0111856	1.86856,0.314419	0.0003656	0.000503741
3	rs17097874	99294498	A,A	G,G	0.961233,0.821429	-0.0252723,0.00784645	0.0102422,0.0111612	1.86623,0.316908	0.000364855	0.000502708
3	rs11160483	99273239	T,NA	C,NA	0.826044,NA	0.00782173,NA	0.00521577,NA	0.873836,NA	0.000364466	0.000485084
3	rs79214529	99328970	NA,A	NA,G	NA,0.664683	NA,0.00975437	NA,0.00905458	NA,0.550749	0.000363939	0.000505945
3	rs117322302	99592663	C,NA	A,NA	0.951292,NA	-0.0162779,NA	0.00918509,NA	1.11714,NA	0.000363404	0.000505715
3	rs184888185	99420635	NA,C	NA,T	NA,0.974206	NA,-0.0297464	NA,0.0269663	NA,0.56866	0.000363325	0.00050641
3	rs117533382	100172736	A,NA	G,NA	0.985089,NA	0.021174,NA	0.0163138,NA	0.711491,NA	0.000362874	0.000513858
3	rs1888093	99468212	C,C	T,T	0.043738,0.205357	0.0162747,0.0185932	0.00966767,0.0105819	1.03483,1.1029	0.00036253	0.000488433
3	rs12587359	99329791	NA,C	NA,A	NA,0.664683	NA,0.00970336	NA,0.00905458	NA,0.546871	0.000361796	0.000502976
3	rs80286801	99497310	NA,C	NA,G	NA,0.983135	NA,-0.0372356	NA,0.0331973	NA,0.581679	0.000361026	0.000504508
3	rs149853571	99388331	NA,A	NA,G	NA,0.963294	NA,0.0272682	NA,0.0227328	NA,0.637647	0.000359658	0.000502353
3	rs7153087	99292789	A,A	T,T	0.961233,0.822421	-0.025195,0.00786359	0.0102422,0.0111856	1.85709,0.316908	0.000359616	0.000495505
3	rs10144320	99559026	C,C	T,T	0.77336,0.869048	0.00835255,0.0115307	0.00472259,0.0126714	1.11377,0.44029	0.000358869	0.000493195
3	rs150914075	99546242	NA,G	NA,A	NA,0.969246	NA,0.0269853	NA,0.0247591	NA,0.559482	0.000356933	0.000492917
3	rs8019904	100194281	G,NA	A,NA	0.982107,NA	0.033001,NA	0.014915,NA	1.56984,NA	0.000356663	0.000469891
3	rs55711824	99548670	T,NA	A,NA	0.812127,NA	0.00827279,NA	0.00506169,NA	0.990651,NA	0.00035562	0.00052744
3	rs78320326	99548014	NA,T	NA,C	NA,0.969246	NA,0.0268842	NA,0.0247591	NA,0.556651	0.000355431	0.000490863
3	rs144736528	99778487	NA,A	NA,G	NA,0.982143	NA,-0.0347964	NA,0.0322783	NA,0.55125	0.00035524	0.000496313
3	rs80281467	100223213	NA,T	NA,C	NA,0.911706	NA,0.0165963	NA,0.0150664	NA,0.567572	0.000354685	0.000494627
3	rs78864538	99682756	G,NA	A,NA	0.975149,NA	-0.0144639,NA	0.0127009,NA	0.593835,NA	0.000354447	0.00048973
3	rs12589277	99330770	NA,T	NA,C	NA,0.664683	NA,0.00950448	NA,0.00905458	NA,0.531857	0.000353657	0.000491702
3	rs11845792	99994260	A,A	C,C	0.521869,0.482143	-0.00940049,0.00725884	0.00395809,0.00855481	1.75576,0.402136	0.000353415	0.000443563
3	rs138427125	99779838	NA,T	NA,C	NA,0.982143	NA,-0.0345379	NA,0.0322783	NA,0.545739	0.000352333	0.00049225
3	rs8005070	99546266	NA,T	NA,C	NA,0.969246	NA,0.0265676	NA,0.0247591	NA,0.547826	0.000350806	0.000484536
3	rs114425231	100199351	T,NA	C,NA	0.982107,NA	0.032805,NA	0.014915,NA	1.55526,NA	0.000349729	0.000460975
3	rs11622478	99517603	G,NA	A,NA	0.893638,NA	-0.010222,NA	0.00641306,NA	0.95487,NA	0.000348611	0.000481457
3	rs11625680	99521795	C,NA	T,NA	0.893638,NA	-0.010222,NA	0.00641306,NA	0.95487,NA	0.000348611	0.000481457
3	rs1257483	99608934	G,G	T,T	0.869781,0.677579	-0.0105566,-0.0146811	0.00587486,0.00914559	1.14057,0.964832	0.000348081	0.000472757
3	rs1078050	99728793	T,T	C,C	0.812127,0.882937	0.00399045,0.0254811	0.00506169,0.0132962	0.366042,1.25718	0.000347667	0.000461325
3	rs17098270	99563872	NA,C	NA,T	NA,0.970238	NA,0.0275672	NA,0.0251555	NA,0.563621	0.000347521	0.000482624
3	rs8008699	100018722	C,NA	G,NA	0.954274,NA	-0.0142549,NA	0.00946506,NA	0.879248,NA	0.000347037	0.000526482
3	rs73403785	99244604	NA,C	NA,T	NA,0.845238	NA,0.0120779	NA,0.011819	NA,0.513105	0.000346757	0.000483319
3	rs183123838	100158830	NA,T	NA,C	NA,0.975198	NA,-0.0283573	NA,0.0274863	NA,0.51968	0.000346634	0.000483351
3	rs1952423	100157099	A,A	C,C	0.813121,0.826389	0.0124687,-0.00455261	0.00507203,0.0112855	1.85516,0.163263	0.000346153	0.000566948
3	rs17615874	99365964	A,A	G,G	0.730616,0.801587	0.00993337,-0.0100874	0.00445666,0.0107187	1.58802,0.460104	0.000346008	0.000486513
3	rs17097912	99318132	T,NA	C,NA	0.966203,NA	0.0172326,NA	0.0109412,NA	0.938351,NA	0.00034587	0.000498425
3	rs76242124	99318449	A,NA	C,NA	0.966203,NA	0.0172326,NA	0.0109412,NA	0.938351,NA	0.00034587	0.000498425
3	rs74080449	99332271	A,NA	G,NA	0.975149,NA	-0.0209444,NA	0.0127009,NA	1.00377,NA	0.000345361	0.000485373
3	rs149071812	99779543	NA,T	NA,A	NA,0.982143	NA,-0.0338239	NA,0.0322783	NA,0.530632	0.000344531	0.000481342
3	rs147199343	99778813	NA,G	NA,A	NA,0.982143	NA,-0.0338042	NA,0.0322783	NA,0.530218	0.000344321	0.000481048
3	rs148544146	99778604	NA,A	NA,G	NA,0.982143	NA,-0.0337384	NA,0.0322783	NA,0.528834	0.000343618	0.000480067
3	rs59291160	99332182	NA,G	NA,A	NA,0.66369	NA,0.00924778	NA,0.00904796	NA,0.513229	0.000343443	0.000477537
3	rs148225457	100083717	NA,A	NA,C	NA,0.933532	NA,-0.0180857	NA,0.0171606	NA,0.53473	0.000343071	0.000478591
3	rs11621546	99298306	A,NA	G,NA	0.979125,NA	-0.0215748,NA	0.0138296,NA	0.925368,NA	0.000343058	0.000482908
3	rs117939068	99545891	NA,C	NA,T	NA,0.969246	NA,0.0260132	NA,0.0247591	NA,0.532513	0.000342976	0.000473822
3	rs142983586	99261321	G,NA	C,NA	0.976143,NA	-0.0189344,NA	0.0129561,NA	0.841941,NA	0.000342499	0.000475084
3	rs146142710	99778135	NA,A	NA,G	NA,0.982143	NA,-0.033578	NA,0.0322783	NA,0.525469	0.00034192	0.000477692
3	rs138409840	99777799	NA,T	NA,C	NA,0.982143	NA,-0.0335439	NA,0.0322783	NA,0.524754	0.000341561	0.00047719
3	rs76965664	99332610	NA,T	NA,C	NA,0.66369	NA,0.00919714	NA,0.00904796	NA,0.509484	0.000341532	0.00047489
3	rs61981293	99345418	A,NA	G,NA	0.923459,NA	-0.00679074,NA	0.00743677,NA	0.442284,NA	0.000341463	0.000445383
3	rs3916222	99707933	T,T	C,C	0.558648,0.973214	-0.020133,-0.0298944	0.00398179,0.0264757	6.36904,0.58696	0.000341409	0.00260773
3	rs17098079	99415877	G,G	A,A	0.827038,0.724206	0.00873976,0.00539997	0.00522759,0.00956488	1.02432,0.242322	0.000341121	0.000438568
3	rs79628784	99548112	NA,C	NA,T	NA,0.969246	NA,0.025871	NA,0.0247591	NA,0.528613	0.000341021	0.000471147
3	rs6575727	99991597	A,NA	G,NA	0.013917,NA	-0.0242547,NA	0.0168776,NA	0.821914,NA	0.00034005	0.000455641
3	rs11625111	99271863	T,NA	C,NA	0.823062,NA	0.00737647,NA	0.00518099,NA	0.811025,NA	0.000339978	0.000453579
3	rs74080288	99584188	G,NA	C,NA	0.983101,NA	-0.021274,NA	0.0153396,NA	0.781249,NA	0.000339542	0.000468762
3	rs142398031	99484475	A,NA	G,NA	0.981113,NA	-0.0205238,NA	0.0145245,NA	0.802325,NA	0.000339292	0.000476706
3	rs77057623	99781822	A,A	G,G	0.781312,0.727183	0.0114626,-0.00645821	0.00478316,0.00959722	1.78109,0.300167	0.000339221	0.000465016
3	rs34376250	99991524	G,NA	A,NA	0.013917,NA	-0.0240975,NA	0.0168776,NA	0.814304,NA	0.000335441	0.000449577
3	rs10130201	99419067	NA,G	NA,T	NA,0.918651	NA,-0.0168266	NA,0.0156369	NA,0.54992	0.000335154	0.000465459
3	rs10141321	99419190	NA,T	NA,G	NA,0.918651	NA,-0.0167842	NA,0.0156369	NA,0.548054	0.000334269	0.000464236
3	rs72700726	99468477	C,NA	T,NA	0.798211,NA	0.00734352,NA	0.00492643,NA	0.866281,NA	0.000333924	0.000477073
3	rs76972000	99991529	G,NA	A,NA	0.013917,NA	-0.0240417,NA	0.0168776,NA	0.81161,NA	0.000333827	0.000447453
3	rs17097873	99294232	T,T	C,C	0.961233,0.822421	-0.0248187,0.00786359	0.0102422,0.0111856	1.81291,0.316908	0.000333762	0.000459958
3	rs10139957	99366197	G,G	C,C	0.717694,0.487103	0.00999864,-0.00621602	0.00439248,0.0085522	1.64154,0.330378	0.000333436	0.000466085
3	rs10141829	99419698	NA,A	NA,G	NA,0.918651	NA,-0.0167371	NA,0.0156369	NA,0.545981	0.00033329	0.000462883
3	rs77002645	99250240	A,NA	T,NA	0.969185,NA	-0.016195,NA	0.0114407,NA	0.804358,NA	0.000333242	0.000454695
3	rs193062349	99484073	A,NA	G,NA	0.983101,NA	0.0170573,NA	0.0153396,NA	0.574874,NA	0.000333017	0.000469466
3	rs12896387	99992147	C,NA	T,NA	0.013917,NA	-0.0240085,NA	0.0168776,NA	0.810008,NA	0.000332871	0.000446196
3	rs75002479	99317303	T,NA	C,NA	0.966203,NA	0.0169453,NA	0.0109412,NA	0.915642,NA	0.000332791	0.000479313
3	rs76959163	99991528	T,NA	C,NA	0.013917,NA	-0.023991,NA	0.0168776,NA	0.809165,NA	0.00033237	0.000445535
3	rs114251116	99420303	NA,A	NA,G	NA,0.918651	NA,-0.0166902	NA,0.0156369	NA,0.543923	0.000332322	0.000461545
3	rs117669414	100062418	A,NA	G,NA	0.981113,NA	-0.0103134,NA	0.0145245,NA	0.32088,NA	0.000331947	0.000488918
3	rs6575728	99991636	T,NA	C,NA	0.013917,NA	-0.0239663,NA	0.0168776,NA	0.807978,NA	0.000331665	0.000444608
3	rs1078608	99813213	G,G	T,T	0.312127,0.361111	0.00613593,-0.0184987	0.00426697,0.00889959	0.822658,1.42419	0.000331466	0.000450716
3	rs72706367	100099039	T,NA	C,NA	0.968191,NA	0.0145883,NA	0.0112664,NA	0.709144,NA	0.000331395	0.000475137
3	rs74387729	99286480	NA,T	NA,C	NA,0.825397	NA,0.0115521	NA,0.0112602	NA,0.515802	0.000329655	0.000457605
3	rs17098089	99420309	NA,C	NA,A	NA,0.918651	NA,-0.0165553	NA,0.0156369	NA,0.538017	0.000329566	0.000457738
3	rs77662973	99326826	A,NA	G,NA	0.965209,NA	0.0158966,NA	0.0107893,NA	0.85185,NA	0.000328791	0.000472719
3	rs74890538	99328034	T,NA	C,NA	0.965209,NA	0.0158966,NA	0.0107893,NA	0.85185,NA	0.000328791	0.000472719
3	rs17097853	99284462	NA,T	NA,C	NA,0.825397	NA,0.011507	NA,0.0112602	NA,0.513115	0.000328391	0.000455859
3	rs58950184	99379592	NA,A	NA,G	NA,0.963294	NA,0.0230769	NA,0.0227328	NA,0.508581	0.000327987	0.000457634
3	rs10135028	99981984	T,T	C,C	0.642147,0.787698	0.00837382,0.00626526	0.00412449,0.0104531	1.37336,0.260485	0.000327749	0.000392751
3	rs116934527	99481143	A,NA	G,NA	0.988072,NA	0.0187502,NA	0.0182119,NA	0.518249,NA	0.000327739	0.000440591
3	rs17097843	99283959	NA,T	NA,C	NA,0.825397	NA,0.0114569	NA,0.0112602	NA,0.510137	0.000326997	0.000453936
3	rs79122130	99283934	NA,A	NA,G	NA,0.825397	NA,0.0114569	NA,0.0112602	NA,0.510137	0.000326997	0.000453936
3	rs17097858	99285732	NA,A	NA,G	NA,0.825397	NA,0.0114569	NA,0.0112602	NA,0.510137	0.000326997	0.000453936
3	rs17097831	99283794	NA,T	NA,C	NA,0.825397	NA,0.0114569	NA,0.0112602	NA,0.510137	0.000326997	0.000453936
3	rs76713813	99283836	NA,G	NA,C	NA,0.825397	NA,0.0114569	NA,0.0112602	NA,0.510137	0.000326997	0.000453936
3	rs911366	99285408	NA,A	NA,G	NA,0.825397	NA,0.0114569	NA,0.0112602	NA,0.510137	0.000326997	0.000453936
3	rs17097840	99283887	NA,C	NA,T	NA,0.825397	NA,0.0114569	NA,0.0112602	NA,0.510137	0.000326997	0.000453936
3	rs17097848	99284035	NA,G	NA,T	NA,0.825397	NA,0.0114569	NA,0.0112602	NA,0.510137	0.000326997	0.000453936
3	rs567883397	99779843	NA,A	NA,G	NA,0.982143	NA,-0.0319826	NA,0.0322783	NA,0.492463	0.000325872	0.000455256
3	rs17095103	99712613	NA,T	NA,A	NA,0.996032	NA,-0.0679221	NA,0.0679934	NA,0.497821	0.000325624	0.000453836
3	rs17097851	99284372	NA,T	NA,C	NA,0.825397	NA,0.0114067	NA,0.0112602	NA,0.507165	0.000325616	0.000452029
3	rs17097854	99284630	NA,T	NA,C	NA,0.825397	NA,0.0114067	NA,0.0112602	NA,0.507165	0.000325616	0.000452029
3	rs17097838	99283854	NA,G	NA,C	NA,0.825397	NA,0.0114067	NA,0.0112602	NA,0.507165	0.000325616	0.000452029
3	rs77972783	99609440	NA,G	NA,A	NA,0.983135	NA,0.0361877	NA,0.0331973	NA,0.5596	0.000325359	0.000453259
3	rs66891503	99263404	G,NA	T,NA	0.805169,NA	0.00670106,NA	0.00499191,NA	0.746004,NA	0.000324275	0.00043823
3	rs17097827	99280648	NA,A	NA,G	NA,0.825397	NA,0.0113566	NA,0.0112602	NA,0.504201	0.000324246	0.000450139
3	rs71418616	99371082	T,T	C,C	0.923459,0.65873	-0.0172611,0.000644431	0.00743677,0.00901572	1.69284,0.0254806	0.000323594	0.000445731
3	rs7159702	99992739	G,NA	C,NA	0.986084,NA	0.0236778,NA	0.0168779,NA	0.794118,NA	0.000323561	0.000433942
3	rs117538408	99469484	T,NA	G,NA	0.804175,NA	0.00726578,NA	0.0049823,NA	0.839373,NA	0.000323262	0.000464578
3	rs55770721	99362810	T,T	G,G	0.73161,0.801587	0.00989751,-0.00960447	0.00446187,0.0107187	1.57613,0.431531	0.000322867	0.000454823
3	rs8019120	99265781	T,NA	C,NA	0.807157,NA	0.00645693,NA	0.00501139,NA	0.704236,NA	0.000322864	0.000437122
3	rs74080448	99331472	T,NA	C,NA	0.974155,NA	-0.0192353,NA	0.0124606,NA	0.911285,NA	0.000322652	0.00045381
3	rs8020192	99490739	A,NA	T,NA	0.735586,NA	-0.00605627,NA	0.00448312,NA	0.752699,NA	0.000322537	0.000447533
3	rs17629110	99463784	G,NA	A,NA	0.793241,NA	0.00723148,NA	0.00488208,NA	0.858408,NA	0.000322372	0.000464388
3	rs75663227	99411281	G,NA	A,NA	0.955268,NA	0.0130933,NA	0.00956466,NA	0.766944,NA	0.000321796	0.00042427
3	rs147663087	99389492	T,NA	C,NA	0.972167,NA	-0.0176667,NA	0.0120196,NA	0.848913,NA	0.00032173	0.000445136
3	rs11622717	99936947	G,G	C,C	0.66004,0.94246	0.00861176,0.0063665	0.00417389,0.0183564	1.40794,0.137439	0.000321687	0.000386492
3	rs12434158	99991966	C,NA	T,NA	0.013917,NA	-0.0235971,NA	0.0168776,NA	0.790289,NA	0.000321362	0.000431049
3	rs6575726	99991415	A,NA	G,NA	0.013917,NA	-0.0235881,NA	0.0168776,NA	0.78986,NA	0.000321117	0.000430726
3	rs11626177	99330241	T,NA	C,NA	0.975149,NA	-0.0202946,NA	0.0127009,NA	0.958342,NA	0.000320585	0.000450452
3	rs77674832	99238394	NA,A	NA,G	NA,0.974206	NA,0.02538	NA,0.0269663	NA,0.460153	0.000320456	0.000446334
3	rs76001119	99430592	NA,A	NA,G	NA,0.967262	NA,0.0245041	NA,0.0240217	NA,0.511887	0.000319919	0.000446978
3	rs75995131	99235157	NA,T	NA,C	NA,0.974206	NA,0.0253259	NA,0.0269663	NA,0.458866	0.000319857	0.000445501
3	rs78014881	100212433	T,NA	C,NA	0.956262,NA	-0.0181986,NA	0.00966771,NA	1.22344,NA	0.000319225	0.000466508
3	rs4900422	99373620	A,A	G,G	0.924453,0.852183	-0.0175482,0.00193574	0.00748151,0.0120441	1.72125,0.0593276	0.000318307	0.000437072
3	rs1742362	99847634	T,NA	G,NA	0.950298,NA	0.0122832,NA	0.00909753,NA	0.752116,NA	0.00031725	0.000449398
3	rs7147513	100036387	A,A	G,G	0.462227,0.474206	-0.00928157,0.000442997	0.00396563,0.00856075	1.71539,0.0183037	0.000316687	0.000395529
3	rs56281424	99496331	T,NA	C,NA	0.932406,NA	-0.0123537,NA	0.00787557,NA	0.932782,NA	0.000316423	0.000435027
3	rs149867858	99779438	NA,T	NA,C	NA,0.982143	NA,-0.0309661	NA,0.0322783	NA,0.471876	0.00031641	0.000442028
3	rs77769901	99913656	G,NA	A,NA	0.986084,NA	0.0290955,NA	0.0168779,NA	1.07197,NA	0.000316291	0.000656773
3	rs4905846	99991157	A,NA	T,NA	0.014911,NA	-0.0224294,NA	0.0163135,NA	0.77169,NA	0.000315386	0.000422893
3	rs17098081	99415927	A,NA	G,NA	0.956262,NA	0.0126021,NA	0.00966771,NA	0.715807,NA	0.000315348	0.000416267
3	rs117818251	100017804	NA,G	NA,A	NA,0.90377	NA,-0.0144587	NA,0.014495	NA,0.496856	0.000315267	0.000440868
3	rs1257412	99712301	A,A	G,G	0.900596,0.691468	0.0221384,0.00731378	0.00660805,0.0092548	3.09286,0.367168	0.000315078	0.000469196
3	rs8003178	100198810	C,NA	A,NA	0.017893,NA	-0.0317271,NA	0.0149148,NA	1.47622,NA	0.000314876	0.00041613
3	rs187222862	99989951	A,NA	G,NA	0.991054,NA	0.0282695,NA	0.0209976,NA	0.749095,NA	0.000314422	0.000429704
3	rs117987142	99659883	NA,A	NA,G	NA,0.972222	NA,0.027062	NA,0.0260119	NA,0.525539	0.000314354	0.000439179
3	rs72700724	99466170	T,NA	G,NA	0.793241,NA	0.00714421,NA	0.00488208,NA	0.843541,NA	0.000314263	0.000452534
3	rs17098076	99415146	G,NA	A,NA	0.955268,NA	0.0129329,NA	0.00956466,NA	0.75368,NA	0.000314199	0.000414517
3	rs55772640	99731040	C,NA	T,NA	0.917495,NA	0.0209656,NA	0.00718617,NA	2.45239,NA	0.000314055	0.00045441
3	rs75166373	99554894	NA,T	NA,G	NA,0.969246	NA,0.0236942	NA,0.0247591	NA,0.470348	0.000313623	0.000433663
3	rs116629554	100135124	NA,C	NA,T	NA,0.972222	NA,-0.0260474	NA,0.0260119	NA,0.499421	0.000313611	0.000436893
3	rs17098066	99409247	T,T	G,G	0.82008,0.731151	0.00836888,0.00182685	0.00514721,0.00964152	0.983094,0.070725	0.000313174	0.000405973
3	rs6575734	100035257	C,C	T,T	0.471173,0.452381	-0.00949529,0.00127765	0.00396089,0.00858839	1.78204,0.0546599	0.000312352	0.000387833
3	rs1257668	99491237	A,A	C,C	0.56163,0.677579	0.00217415,-0.0188307	0.00398468,0.00914559	0.232604,1.40346	0.000310632	0.000431099
3	rs77840264	99757788	NA,T	NA,A	NA,0.975198	NA,0.0260334	NA,0.0274863	NA,0.463987	0.000310376	0.000431942
3	rs11621783	99282732	C,NA	T,NA	0.982107,NA	-0.0206997,NA	0.014915,NA	0.782031,NA	0.000310318	0.000434961
3	rs17639343	99698791	C,NA	T,NA	0.983101,NA	0.0277369,NA	0.0153396,NA	1.15133,NA	0.000310025	0.000414883
3	rs1257685	99508544	A,A	G,G	0.736581,0.873016	0.00902365,0.0137858	0.00448855,0.0128386	1.3527,0.548331	0.000310022	0.000438625
3	rs1257298	99822616	T,T	A,A	0.627237,0.71131	-0.00436571,0.0191753	0.00408891,0.00943317	0.544154,1.37594	0.000308452	0.000434921
3	rs117096596	99552300	NA,G	NA,A	NA,0.969246	NA,0.0231373	NA,0.0247591	NA,0.455872	0.000307323	0.000425044
3	rs4905800	99563481	A,A	G,G	0.73161,0.948413	-0.0107161,-0.00333539	0.00446187,0.0193256	1.78732,0.0640021	0.000306743	0.000439539
3	rs4905773	99374512	A,A	G,G	0.924453,0.852183	-0.0174269,0.00170536	0.00748151,0.0120441	1.70242,0.0518798	0.000306738	0.000421245
3	rs11620754	99829382	T,NA	C,NA	0.960239,NA	0.0128421,NA	0.0101186,NA	0.689557,NA	0.000305988	0.000403574
3	rs79756567	99654432	NA,A	NA,G	NA,0.910714	NA,0.0152707	NA,0.0149907	NA,0.510948	0.000305804	0.000426342
3	rs76057882	100190063	G,NA	A,NA	0.941352,NA	-0.00954962,NA	0.00841466,NA	0.591038,NA	0.000305712	0.000438932
3	rs118037362	99840929	NA,A	NA,G	NA,0.930556	NA,0.0178077	NA,0.0168156	NA,0.538199	0.000305656	0.000426633
3	rs6575725	99991169	G,NA	A,NA	0.014911,NA	-0.0220636,NA	0.0163135,NA	0.753932,NA	0.000305584	0.000410001
3	rs35823690	99482412	A,A	C,C	0.918489,0.708333	0.0102197,-0.0114712	0.00722595,0.00940461	0.803354,0.652549	0.000305206	0.000424065
3	rs74784375	100183077	A,NA	G,NA	0.975149,NA	-0.0193254,NA	0.0127009,NA	0.892405,NA	0.000305155	0.000443422
3	rs147443554	99470310	NA,G	NA,C	NA,0.973214	NA,-0.0250856	NA,0.0264757	NA,0.464217	0.000305113	0.000425289
3	rs116933449	99820775	NA,A	NA,G	NA,0.968254	NA,0.0235045	NA,0.0243817	NA,0.474909	0.000304622	0.000426867
3	rs75613904	99237660	T,NA	C,NA	0.974155,NA	0.0156076,NA	0.0124606,NA	0.677027,NA	0.000304599	0.000423056
3	rs941546	100008400	G,G	A,A	0.698807,0.611111	-0.0100546,-0.00156283	0.00430962,0.0087686	1.70674,0.0662384	0.000303757	0.000393498
3	rs11851456	99369311	T,T	G,G	0.732604,0.809524	0.00902586,-0.0128765	0.00446712,0.010886	1.36321,0.625493	0.0003036	0.000427025
3	rs76959770	99620206	NA,C	NA,T	NA,0.90377	NA,-0.0129865	NA,0.014495	NA,0.431457	0.000303119	0.000422378
3	rs2754069	99814365	A,A	G,G	0.313121,0.360119	0.00666224,-0.0172041	0.00426327,0.00890493	0.927669,1.27276	0.000302396	0.000406119
3	rs61981289	99329680	T,NA	C,NA	0.911531,NA	-0.00556267,NA	0.00696238,NA	0.372313,NA	0.000302336	0.000400239
3	rs71418635	99781536	G,NA	C,NA	0.969185,NA	0.0183058,NA	0.0114407,NA	0.960243,NA	0.000300853	0.000406334
3	rs117496578	99316577	NA,G	NA,A	NA,0.962302	NA,-0.021674	NA,0.0224433	NA,0.476016	0.000300693	0.000419035
3	rs56303180	99719873	G,G	A,A	0.678926,0.213294	0.0102379,-0.0155806	0.00423473,0.0104354	1.80624,0.868313	0.00030069	0.000401213
3	rs71418617	99384947	A,NA	G,NA	0.945328,NA	0.0120046,NA	0.00869693,NA	0.776017,NA	0.00030018	0.000397811
3	rs11620968	99491775	T,NA	C,NA	0.735586,NA	-0.00582357,NA	0.00448312,NA	0.712322,NA	0.00029979	0.000416062
3	rs113981846	100062286	G,NA	C,NA	0.984095,NA	0.022024,NA	0.0158037,NA	0.786644,NA	0.000299085	0.000445627
3	rs1257659	99490077	A,A	G,G	0.562624,0.679563	0.00208368,-0.0187665	0.00398568,0.00916045	0.221039,1.39257	0.000298741	0.000414658
3	rs72704543	99835040	C,NA	T,NA	0.985089,NA	0.0220799,NA	0.0163138,NA	0.754702,NA	0.000297882	0.000421015
3	rs59750588	99379530	NA,A	NA,G	NA,0.970238	NA,0.022661	NA,0.0251555	NA,0.434535	0.000297663	0.000415302
3	rs7160040	99992745	A,NA	G,NA	0.986084,NA	0.0226762,NA	0.0168779,NA	0.746917,NA	0.000297634	0.000399807
3	rs1152784	99705291	A,A	T,T	0.615308,0.484127	0.0189174,-0.0108211	0.00406384,0.00855366	5.48959,0.686465	0.000297622	0.000906486
3	rs61984106	99851843	A,NA	G,NA	0.947316,NA	0.0105423,NA	0.0088502,NA	0.631567,NA	0.000297289	0.000417458
3	rs74080420	99306267	C,NA	A,NA	0.989066,NA	-0.0314181,NA	0.0190121,NA	1.00689,NA	0.000296078	0.000422168
3	rs75194857	99552274	NA,C	NA,G	NA,0.969246	NA,0.022049	NA,0.0247591	NA,0.428087	0.00029577	0.00040924
3	rs8006467	99400269	NA,G	NA,A	NA,0.91369	NA,-0.0140921	NA,0.0152221	NA,0.450299	0.000295088	0.000410638
3	rs78908435	99378442	T,NA	C,NA	0.960239,NA	0.00828724,NA	0.0101186,NA	0.384282,NA	0.000294975	0.000404877
3	rs1257601	99458545	G,G	A,A	0.04175,0.149802	0.0115877,0.0236668	0.00988489,0.011978	0.617818,1.31721	0.000294769	0.000406351
3	rs117491281	100158310	A,NA	G,NA	0.984095,NA	0.0339163,NA	0.0158037,NA	1.49668,NA	0.000294347	0.00140113
3	rs536523826	99779844	NA,G	NA,C	NA,0.982143	NA,-0.0282526	NA,0.0322783	NA,0.418596	0.000293779	0.000410389
3	rs75594008	99556297	NA,G	NA,A	NA,0.969246	NA,0.0218515	NA,0.0247591	NA,0.423114	0.000293776	0.000406512
3	rs17097974	99353513	NA,C	NA,T	NA,0.959325	NA,-0.0200056	NA,0.0216401	NA,0.449476	0.000293544	0.000408624
3	rs111283082	99751394	G,NA	A,NA	0.956262,NA	0.0225315,NA	0.00966771,NA	1.70389,NA	0.000293058	0.000392002
3	rs140227882	99392299	NA,A	NA,G	NA,0.96627	NA,0.0228262	NA,0.023678	NA,0.474913	0.00029287	0.000408982
3	rs75872878	100194757	NA,A	NA,G	NA,0.902778	NA,-0.0121924	NA,0.0144288	NA,0.400001	0.000292572	0.000408134
3	rs870827	99604585	G,NA	A,NA	0.920477,NA	-0.0105409,NA	0.0073078,NA	0.82628,NA	0.00029255	0.000399499
3	rs10151322	99385094	NA,A	NA,G	NA,0.97619	NA,0.0256486	NA,0.0280389	NA,0.443309	0.000292339	0.000407378
3	rs76779747	100080540	A,NA	G,NA	0.920477,NA	0.0158417,NA	0.0073078,NA	1.52034,NA	0.00029208	0.000967648
3	rs74900239	99460086	NA,A	NA,C	NA,0.967262	NA,-0.0220462	NA,0.0240217	NA,0.445215	0.000291806	0.000406972
3	rs4905844	99991077	A,NA	G,NA	0.014911,NA	-0.0215055,NA	0.0163135,NA	0.727194,NA	0.000291489	0.000391456
3	rs75818567	99600493	NA,A	NA,G	NA,0.968254	NA,-0.0213802	NA,0.0243817	NA,0.419596	0.000291301	0.000406011
3	rs149569621	99524008	NA,A	NA,G	NA,0.978175	NA,-0.0272129	NA,0.0292559	NA,0.453107	0.000291251	0.00040635
3	rs4082793	99700080	T,T	C,C	0.569583,0.96131	-0.0189693,0.000921884	0.00399316,0.0221651	5.69257,0.0146525	0.000291172	0.000673638
3	rs12889825	99785523	G,G	C,C	0.777336,0.75	-0.0071725,0.0155467	0.00475237,0.00987194	0.881948,0.938195	0.000290871	0.000391935
3	rs34885974	99480274	A,A	G,G	0.322068,0.699405	0.00663665,0.00774537	0.00423129,0.00932283	0.932663,0.391379	0.000290773	0.000391039
3	rs76966397	99519113	NA,G	NA,A	NA,0.978175	NA,-0.0270067	NA,0.0292559	NA,0.448617	0.000289549	0.000403977
3	rs78443401	99278244	NA,T	NA,G	NA,0.825397	NA,0.00989764	NA,0.0112602	NA,0.420897	0.000289082	0.000401604
3	rs11624936	99481973	T,T	C,C	0.631213,0.997024	-0.00672824,0.080965	0.00409792,0.078473	0.997325,0.519725	0.000288733	0.000427868
3	rs117947288	100215138	NA,T	NA,A	NA,0.96627	NA,-0.0204672	NA,0.023678	NA,0.411875	0.000288113	0.000400759
3	rs77066049	99506669	NA,A	NA,G	NA,0.969246	NA,0.0212507	NA,0.0247591	NA,0.408126	0.000287143	0.000397369
3	rs78057219	99416184	NA,G	NA,A	NA,0.984127	NA,0.0303206	NA,0.0342017	NA,0.425579	0.000287012	0.000400138
3	rs8013165	99994824	A,A	G,G	0.524851,0.484127	-0.00868435,0.00735803	0.00395919,0.00855366	1.54862,0.409306	0.000285554	0.000360451
3	rs17095083	99321934	NA,G	NA,A	NA,0.963294	NA,-0.0205909	NA,0.0227328	NA,0.437644	0.000285173	0.000397403
3	rs11627717	99268285	T,NA	C,NA	0.807157,NA	0.00599549,NA	0.00501139,NA	0.635353,NA	0.000284074	0.000385335
3	rs75013996	99557009	NA,T	NA,C	NA,0.970238	NA,0.0209835	NA,0.0251555	NA,0.393407	0.000283611	0.000392549
3	rs183235477	99667403	NA,A	NA,C	NA,0.980159	NA,-0.025077	NA,0.0306528	NA,0.383734	0.000283303	0.000395799
3	rs34992495	99482405	T,T	C,C	0.918489,0.705357	0.0100316,-0.0111508	0.00722595,0.00937671	0.78237,0.630113	0.000283102	0.000393399
3	rs74509324	99552416	NA,T	NA,A	NA,0.951389	NA,-0.0178286	NA,0.0198773	NA,0.432087	0.000283019	0.000395135
3	rs75604884	100211701	G,NA	C,NA	0.982107,NA	0.0294808,NA	0.014915,NA	1.31796,NA	0.000282919	0.000377282
3	rs11622782	99565260	T,T	C,C	0.734592,0.951389	-0.0106257,-0.00843793	0.00447775,0.0198773	1.75341,0.173148	0.000282642	0.000402651
3	rs200290	99413541	C,C	T,T	0.955268,0.921627	0.0144619,-0.0221054	0.00956466,0.0159053	0.884291,0.783606	0.000281921	0.000367568
3	rs77984163	99685170	NA,C	NA,G	NA,0.818452	NA,-0.00811306	NA,0.0110895	NA,0.333096	0.000281003	0.000391745
3	rs117212709	99657857	NA,T	NA,C	NA,0.909722	NA,0.0137107	NA,0.0149162	NA,0.446114	0.000280848	0.000391763
3	rs150373499	100213473	T,NA	C,NA	0.983101,NA	0.0304246,NA	0.0153396,NA	1.32493,NA	0.000280458	0.000372093
3	rs142392746	100005869	NA,C	NA,T	NA,0.981151	NA,0.0251176	NA,0.0314332	NA,0.372383	0.000280244	0.000390923
3	rs36083154	99824696	NA,A	NA,G	NA,0.950397	NA,0.0159374	NA,0.0196877	NA,0.378594	0.000280032	0.00039034
3	rs7152245	99727592	G,G	A,A	0.805169,0.882937	0.0050309,0.0247706	0.00499191,0.0132962	0.503699,1.20436	0.000279937	0.000370019
3	rs10135035	99982015	T,T	C,C	0.638171,0.78869	0.00814378,0.0066625	0.00411452,0.010471	1.32071,0.280176	0.000279593	0.000336395
3	rs74649889	99640905	A,NA	G,NA	0.950298,NA	0.0172567,NA	0.00909753,NA	1.23771,NA	0.000279304	0.00038935
3	rs1257628	99470256	C,C	T,T	0.55666,0.66369	0.00694266,0.0137773	0.00397994,0.00904796	1.09105,0.893352	0.000279146	0.00039151
3	rs118178450	99936324	NA,T	NA,C	NA,0.946429	NA,0.0170854	NA,0.0189842	NA,0.433998	0.000278234	0.000388326
3	rs149405115	100112282	T,NA	G,NA	0.95328,NA	-0.0109976,NA	0.0093687,NA	0.618977,NA	0.000278189	0.000391157
3	rs10130898	99391711	NA,G	NA,A	NA,0.97619	NA,0.023913	NA,0.0280389	NA,0.404789	0.000278031	0.000387487
3	rs79739293	99483807	NA,T	NA,C	NA,0.96627	NA,-0.0200858	NA,0.023678	NA,0.402002	0.000277629	0.00038761
3	rs2664290	99670527	C,C	A,A	0.946322,0.97123	0.0184261,-0.0336254	0.00877248,0.0255725	1.44746,0.72459	0.000277251	0.000364975
3	rs1257490	99604188	A,NA	G,NA	0.919483,NA	-0.0102345,NA	0.00726648,NA	0.798607,NA	0.000277064	0.000378856
3	rs147531672	100096132	NA,C	NA,G	NA,0.94246	NA,-0.0149214	NA,0.0183564	NA,0.380602	0.000276792	0.000386211
3	rs79989376	99745524	G,NA	T,NA	0.970179,NA	0.0258362,NA	0.0116239,NA	1.58108,NA	0.000276493	0.000389322
3	rs2400463	99352576	C,C	T,T	0.884692,0.494048	-0.011812,0.0128725	0.00619033,0.00854996	1.24893,0.87884	0.000276414	0.000385097
3	rs7161395	99336460	C,C	G,G	0.528827,0.458333	0.00796834,-0.00394344	0.00396089,0.00857919	1.35413,0.189924	0.000274991	0.000371444
3	rs73425393	99307635	NA,A	NA,G	NA,0.823413	NA,0.00930999	NA,0.0112102	NA,0.391194	0.000274836	0.000381981
3	rs11625868	100039415	G,G	A,A	0.884692,0.84127	0.0169063,0.00345874	0.00619033,0.0116978	2.19978,0.114933	0.000274244	0.00196331
3	rs1152786	99705954	A,A	G,G	0.615308,0.485119	0.0189174,-0.0102646	0.00406384,0.00855314	5.48959,0.638077	0.000273815	0.00083948
3	rs941522	99849879	A,NA	G,NA	0.946322,NA	0.0103113,NA	0.00877248,NA	0.620102,NA	0.000273577	0.000383563
3	rs150496806	99595535	T,NA	C,NA	0.993042,NA	0.0306855,NA	0.0237851,NA	0.705509,NA	0.000273298	0.000373976
3	rs1257302	99819928	NA,C	NA,T	NA,0.119048	NA,0.00987724	NA,0.0131998	NA,0.342671	0.000272986	0.000382116
3	rs112542910	99558444	NA,C	NA,A	NA,0.970238	NA,0.0197524	NA,0.0251555	NA,0.364184	0.00027295	0.000377975
3	rs11628535	100081851	C,C	A,A	0.356859,0.375	-0.000498598,-0.0196313	0.00412703,0.00882973	0.0439087,1.5818	0.000272537	0.000386832
3	rs8018858	99566468	T,T	C,C	0.734592,0.951389	-0.0104929,-0.00950828	0.00447775,0.0198773	1.71869,0.199007	0.000272175	0.000387608
3	rs1257303	99819702	NA,C	NA,T	NA,0.118056	NA,0.00966763	NA,0.0132476	NA,0.332047	0.000271591	0.000380242
3	rs75335077	99824328	NA,G	NA,C	NA,0.90377	NA,-0.0112916	NA,0.014495	NA,0.360534	0.000270814	0.000378699
3	rs2400681	99988724	G,NA	A,NA	0.014911,NA	-0.0206056,NA	0.0163135,NA	0.684965,NA	0.000270764	0.000364173
3	rs1998228	99321123	G,G	A,A	0.523857,0.441468	0.00777897,-0.00385876	0.00395881,0.00860854	1.30612,0.184439	0.000269904	0.000363301
3	rs35498625	99996072	T,T	C,C	0.519881,0.483135	-0.00882488,0.00701446	0.00395743,0.00855422	1.58921,0.384875	0.000269689	0.000340874
3	rs76553988	99307681	NA,G	NA,A	NA,0.823413	NA,0.00902737	NA,0.0112102	NA,0.37607	0.000269639	0.000374808
3	rs12883387	99330304	A,A	G,G	0.535785,0.608135	0.0078828,-0.00482745	0.00396447,0.00875659	1.33002,0.235501	0.000269499	0.000363621
3	rs1388773	99411497	A,A	G,G	0.827038,0.732143	0.00848619,0.00175376	0.00522759,0.00965281	0.98082,0.0676122	0.000269085	0.000346506
3	rs117350351	99447688	C,NA	A,NA	0.99006,NA	0.0268863,NA	0.01993,NA	0.751227,NA	0.000268872	0.000367913
3	rs139435023	99797156	NA,A	NA,T	NA,0.988095	NA,0.0347235	NA,0.0394133	NA,0.42215	0.000268672	0.000375137
3	rs59441431	99310364	NA,C	NA,T	NA,0.823413	NA,0.00896732	NA,0.0112102	NA,0.372884	0.000268568	0.000373329
3	rs2693685	99670445	A,A	G,G	0.950298,0.97123	0.0205077,-0.0304718	0.00909753,0.0255725	1.61649,0.631852	0.000268355	0.000354243
3	rs61981463	99612868	A,NA	G,NA	0.922465,NA	-0.0104987,NA	0.00739292,NA	0.80805,NA	0.000267453	0.000366582
3	rs2400682	99988790	G,NA	A,NA	0.014911,NA	-0.0204425,NA	0.0163135,NA	0.677432,NA	0.000267254	0.000359551
3	rs146457501	99699077	C,NA	T,NA	0.983101,NA	0.02603,NA	0.0153396,NA	1.04714,NA	0.000266694	0.000358044
3	rs11622976	99352777	G,G	A,A	0.908549,0.811508	-0.0131887,0.0165216	0.00685915,0.0109298	1.26356,0.883955	0.00026665	0.000374856
3	rs1257491	99603939	C,NA	T,NA	0.920477,NA	-0.0100248,NA	0.0073078,NA	0.769223,NA	0.000266281	0.000364029
3	rs9788481	99989046	A,NA	C,NA	0.014911,NA	-0.0203916,NA	0.0163135,NA	0.675084,NA	0.000266172	0.000358126
3	rs9788486	99989216	A,NA	G,NA	0.014911,NA	-0.0203764,NA	0.0163135,NA	0.674385,NA	0.000265851	0.000357703
3	rs1152787	99706620	A,A	G,G	0.616302,0.489087	0.0188371,-0.0102172	0.00406582,0.00855139	5.4433,0.634207	0.000265582	0.000781121
3	rs17098426	99690869	T,NA	C,NA	0.981113,NA	0.024254,NA	0.0145245,NA	1.02252,NA	0.000265207	0.000357136
3	rs142866517	99994086	T,NA	C,NA	0.983101,NA	0.0218635,NA	0.0153396,NA	0.812274,NA	0.000265057	0.000358988
3	rs118020607	99987537	NA,G	NA,C	NA,0.938492	NA,-0.0146988	NA,0.0177919	NA,0.388575	0.000265049	0.000370675
3	rs34432677	99362707	G,G	A,A	0.717694,0.801587	0.0094307,-0.00887641	0.00439248,0.0107187	1.49768,0.389764	0.000264715	0.00037385
3	rs75280652	99618592	NA,A	NA,T	NA,0.940476	NA,0.0129145	NA,0.0180669	NA,0.323559	0.000264707	0.000369954
3	rs1950470	99287142	G,NA	A,NA	0.975149,NA	0.0162267,NA	0.0127009,NA	0.695966,NA	0.000264275	0.000354471
3	rs144996650	99909060	NA,G	NA,A	NA,0.989087	NA,0.0302108	NA,0.0411453	NA,0.334609	0.000263942	0.000368789
3	rs2210066	99471361	G,G	T,T	0.560636,0.662698	0.00700417,0.0131302	0.0039837,0.0090414	1.10396,0.834349	0.000263862	0.000371341
3	rs941521	99708876	A,A	G,G	0.440358,0.821429	-0.0207737,0.00185072	0.00398274,0.0111612	6.73782,0.0613296	0.000263844	0.00377195
3	rs12432081	99319572	C,C	T,T	0.964215,0.816468	-0.0198731,0.015735	0.0106439,0.0110428	1.20838,0.811964	0.000263551	0.000360329
3	rs76807456	99656448	NA,T	NA,C	NA,0.909722	NA,0.0124445	NA,0.0149162	NA,0.393496	0.000263377	0.000367393
3	rs117574688	99664564	NA,T	NA,C	NA,0.904762	NA,0.0120685	NA,0.0145623	NA,0.390142	0.000263054	0.000366928
3	rs11160524	100013112	G,G	A,A	0.836978,0.820437	-0.0112715,-0.00502524	0.00535253,0.0111371	1.45322,0.185863	0.000262945	0.000327847
3	rs74389860	100030072	NA,T	NA,A	NA,0.96627	NA,-0.017127	NA,0.023678	NA,0.328386	0.000262661	0.000365495
3	rs9788579	99989154	C,NA	T,NA	0.014911,NA	-0.0202189,NA	0.0163135,NA	0.667157,NA	0.000262556	0.000353363
3	rs56331519	99750581	T,NA	C,NA	0.989066,NA	0.036971,NA	0.0190121,NA	1.28548,NA	0.000262424	0.000399893
3	rs11629216	99494266	G,NA	T,NA	0.734592,NA	-0.00526468,NA	0.00447775,NA	0.620337,NA	0.000262272	0.00036437
3	rs12896255	100008428	G,G	C,C	0.703777,0.587302	-0.00965257,-0.0036358	0.00433025,0.00868273	1.58826,0.170435	0.00026212	0.000339401
3	rs34416457	99319458	C,C	T,T	0.964215,0.816468	-0.0198731,0.0156845	0.0106439,0.0110428	1.20838,0.808247	0.000261969	0.000358175
3	rs117575858	99502098	NA,A	NA,C	NA,0.958333	NA,0.0157806	NA,0.0213919	NA,0.336579	0.00026185	0.000365875
3	rs79248506	99492053	T,NA	C,NA	0.967197,NA	0.0165495,NA	0.0111,NA	0.866535,NA	0.000261829	0.000382283
3	rs117306094	99461701	T,NA	C,NA	0.978131,NA	0.0170519,NA	0.0135185,NA	0.683667,NA	0.000261742	0.000349474
3	rs7494445	99450916	G,G	A,A	0.750497,0.758929	0.00539119,0.0176521	0.00456906,0.00999379	0.623375,1.11157	0.00026163	0.000375618
3	rs12432135	99652736	NA,G	NA,A	NA,0.884921	NA,0.0111449	NA,0.0133953	NA,0.392105	0.000261567	0.000365159
3	rs61981339	99450283	C,C	T,T	0.750497,0.758929	0.00525252,0.0178622	0.00456906,0.00999379	0.601512,1.13144	0.000261487	0.000374946
3	rs151051559	100190663	NA,C	NA,T	NA,0.992063	NA,0.0311139	NA,0.0481747	NA,0.285358	0.000261204	0.000363942
3	rs4905774	99380457	A,A	G,G	0.915507,0.551587	-0.0158801,-0.000649994	0.00710883,0.00859522	1.59359,0.0270019	0.000261022	0.000362538
3	rs8011599	100196409	T,NA	C,NA	0.982107,NA	0.0296303,NA	0.014915,NA	1.32822,NA	0.000260461	0.000346007
3	rs148398399	100211481	NA,T	NA,C	NA,0.96627	NA,-0.0173207	NA,0.023678	NA,0.333045	0.00026036	0.000362349
3	rs10135793	99989824	C,NA	G,NA	0.014911,NA	-0.020103,NA	0.0163135,NA	0.66186,NA	0.000260173	0.000350225
3	rs3742374	99981105	C,C	G,G	0.40159,0.560516	0.0092795,0.00185779	0.00403319,0.00861267	1.66951,0.0813313	0.000260078	0.000337056
3	rs80258771	99352087	NA,A	NA,G	NA,0.958333	NA,0.0155394	NA,0.0213919	NA,0.33014	0.00025983	0.000362746
3	rs911368	99326916	T,T	C,C	0.531809,0.606151	0.00774418,-0.00490022	0.00396233,0.00874879	1.29544,0.240023	0.000259611	0.000349409
3	rs17098827	100029278	NA,C	NA,T	NA,0.911706	NA,0.0109077	NA,0.0150664	NA,0.32875	0.000259121	0.000362224
3	rs17097920	99319953	C,C	G,G	0.964215,0.816468	-0.0194889,0.0160277	0.0106439,0.0110428	1.17327,0.833682	0.000258941	0.000354089
3	rs76735192	99813195	NA,A	NA,G	NA,0.972222	NA,0.0165584	NA,0.0260119	NA,0.280335	0.000258789	0.000362055
3	rs536975439	99697990	G,NA	A,NA	0.983101,NA	0.0256427,NA	0.0153396,NA	1.02415,NA	0.00025817	0.000346856
3	rs75229379	99431083	NA,T	NA,C	NA,0.978175	NA,0.0222216	NA,0.0292559	NA,0.349189	0.000258147	0.00036081
3	rs1565619	99376576	NA,A	NA,G	NA,0.981151	NA,-0.0210625	NA,0.0314332	NA,0.298594	0.000258054	0.000359664
3	rs2210067	99471362	G,G	T,T	0.560636,0.662698	0.00696233,0.0130836	0.0039837,0.0090414	1.09412,0.8301	0.000258039	0.000363116
3	rs75969586	99598566	C,NA	T,NA	0.960239,NA	0.0145983,NA	0.0101186,NA	0.826525,NA	0.000257863	0.00036421
3	rs11160485	99319155	A,A	G,G	0.964215,0.816468	-0.0198307,0.0155886	0.0106439,0.0110428	1.20449,0.801206	0.000257478	0.000352063
3	rs11160487	99319225	A,A	G,G	0.964215,0.816468	-0.0198307,0.0155886	0.0106439,0.0110428	1.20449,0.801206	0.000257478	0.000352063
3	rs77555832	99288550	G,NA	C,NA	0.975149,NA	0.0159615,NA	0.0127009,NA	0.680162,NA	0.000257296	0.000345326
3	rs11160491	99451058	C,C	T,T	0.750497,0.758929	0.00525252,0.0177596	0.00456906,0.00999379	0.601512,1.12172	0.000257188	0.000368813
3	rs7154209	99238899	G,NA	A,NA	0.824056,NA	-0.00555849,NA	0.00519247,NA	0.546072,NA	0.000256832	0.000343726
3	rs80071266	100028474	NA,T	NA,C	NA,0.911706	NA,0.0107066	NA,0.0150664	NA,0.321193	0.000256748	0.000358899
3	rs11160486	99319167	A,A	G,G	0.964215,0.815476	-0.0198307,0.0155561	0.0106439,0.0110197	1.20449,0.801206	0.000256731	0.000351064
3	rs117559828	99658045	NA,A	NA,G	NA,0.909722	NA,0.0118823	NA,0.0149162	NA,0.370915	0.000256556	0.000357917
3	rs182910245	99697985	G,NA	T,NA	0.983101,NA	0.0255662,NA	0.0153396,NA	1.01964,NA	0.000256538	0.000344714
3	rs73405577	99282683	A,NA	T,NA	0.975149,NA	0.0159311,NA	0.0127009,NA	0.678359,NA	0.000256514	0.000344302
3	rs11626447	99330875	T,T	C,C	0.535785,0.608135	0.00779008,-0.0047289	0.00396447,0.00875659	1.30612,0.229759	0.000256012	0.000345562
3	rs138529970	99452590	NA,T	NA,C	NA,0.951389	NA,-0.0143003	NA,0.0198773	NA,0.326172	0.000255902	0.000356803
3	rs2895789	99908452	NA,A	NA,C	NA,0.786706	NA,0.00820809	NA,0.0104354	NA,0.364982	0.000255353	0.000356138
3	rs74793500	100145296	NA,G	NA,A	NA,0.973214	NA,0.0200635	NA,0.0264757	NA,0.348174	0.000255317	0.000356221
3	rs61981343	99450810	T,T	C,C	0.750497,0.758929	0.00525252,0.0177134	0.00456906,0.00999379	0.601512,1.11736	0.000255285	0.000366099
3	rs67465138	99451005	C,C	T,T	0.750497,0.758929	0.00525252,0.0177134	0.00456906,0.00999379	0.601512,1.11736	0.000255285	0.000366099
3	rs944120	99603389	T,NA	A,NA	0.920477,NA	-0.00977796,NA	0.0073078,NA	0.742582,NA	0.000255004	0.000348797
3	rs8009403	99608956	G,G	C,C	0.871769,0.679563	-0.010235,-0.0139328	0.00591347,0.00916045	1.07837,0.891882	0.000254853	0.000346239
3	rs72700720	99450546	C,C	T,T	0.750497,0.757937	0.00525252,0.0176887	0.00456906,0.00997981	0.601512,1.11736	0.000254747	0.000365306
3	rs200292	99412735	C,C	T,T	0.955268,0.921627	0.014504,-0.0206922	0.00956466,0.0159053	0.888022,0.71383	0.00025449	0.000331875
3	rs8019809	99284749	G,NA	T,NA	0.975149,NA	0.0158341,NA	0.0127009,NA	0.67262,NA	0.000254045	0.000341066
3	rs77939468	99363318	NA,T	NA,C	NA,0.904762	NA,0.00963663	NA,0.0145623	NA,0.294024	0.000253952	0.000354782
3	rs7140789	100005092	T,T	C,C	0.544732,0.480159	-0.00941072,0.00645089	0.00397022,0.00855609	1.75025,0.345942	0.000253945	0.000321662
3	rs75529685	99295054	NA,A	NA,G	NA,0.825397	NA,0.00675763	NA,0.0112602	NA,0.260889	0.000253706	0.00035423
3	rs10151969	99549045	C,C	T,T	0.657058,0.931548	0.00727667,0.0150653	0.00416512,0.016928	1.09351,0.427724	0.000253315	0.000377617
3	rs79722614	100134957	NA,A	NA,G	NA,0.886905	NA,-0.00955399	NA,0.0134972	NA,0.31963	0.000253042	0.000353857
3	rs74080438	99319842	A,A	G,G	0.964215,0.816468	-0.0194089,0.0159267	0.0106439,0.0110428	1.16601,0.826162	0.000253021	0.000346033
3	rs80240418	99294676	NA,T	NA,C	NA,0.825397	NA,0.00670458	NA,0.0112602	NA,0.258407	0.000252913	0.000353122
3	rs12435319	99608619	G,G	C,C	0.871769,0.680556	-0.0103372,-0.0136333	0.00591347,0.00916798	1.09447,0.86328	0.000252498	0.00034295
3	rs2180382	100026808	NA,T	NA,C	NA,0.987103	NA,0.0273293	NA,0.0378862	NA,0.327263	0.000252317	0.000352547
3	rs1257411	99610512	T,T	C,C	0.872763,0.678571	-0.0108694,-0.0127952	0.00593314,0.00915299	1.17423,0.790121	0.000252034	0.000343241
3	rs149790469	99253298	T,NA	C,NA	0.982107,NA	-0.0183267,NA	0.014915,NA	0.659223,NA	0.000251121	0.000351834
3	rs72702686	99785558	G,NA	T,NA	0.966203,NA	-0.0199457,NA	0.0109412,NA	1.16555,NA	0.000251083	0.000349464
3	rs730036	99287766	A,NA	G,NA	0.975149,NA	0.0157151,NA	0.0127009,NA	0.665613,NA	0.000251071	0.000337167
3	rs61981352	99252005	T,NA	C,NA	0.971173,NA	-0.0130238,NA	0.0118166,NA	0.568011,NA	0.000251058	0.000357818
3	rs17097888	99304358	NA,T	NA,C	NA,0.824405	NA,0.00787941	NA,0.0112351	NA,0.315961	0.000250962	0.000349006
3	rs10142427	99673324	C,C	A,A	0.694831,0.764881	0.013999,-0.00611589	0.00429368,0.01008	2.95363,0.264379	0.000250899	0.000317964
3	rs11627820	99562216	T,T	C,C	0.636183,0.947421	-0.0103854,-0.0103864	0.00410967,0.0191524	1.93922,0.230911	0.000250853	0.000347368
3	rs8003618	99843668	A,NA	G,NA	0.988072,NA	-0.0192342,NA	0.0182119,NA	0.536246,NA	0.000250824	0.000362392
3	rs150475494	99430387	G,NA	C,NA	0.987078,NA	0.015412,NA	0.0175062,NA	0.421757,NA	0.000250104	0.00034673
3	rs117842008	99851742	T,T	C,C	0.962227,0.964286	-0.0216633,-0.010602	0.0103707,0.0230345	1.43513,0.190221	0.00025004	0.000359243
3	rs8018079	99995436	A,A	G,G	0.528827,0.484127	-0.00869415,0.00691145	0.00396089,0.00855366	1.55031,0.377698	0.000250009	0.000318651
3	rs117724988	100215134	NA,C	NA,A	NA,0.96627	NA,-0.0158433	NA,0.023678	NA,0.298068	0.000249654	0.000347537
3	rs2400761	100082474	NA,T	NA,C	NA,0.720238	NA,0.00717719	NA,0.00952293	NA,0.345781	0.000249652	0.000348611
3	rs138128120	99921270	C,NA	G,NA	0.981113,NA	-0.0198454,NA	0.0145245,NA	0.764893,NA	0.000249399	0.00035235
3	rs876852	99849192	C,C	T,T	0.431412,0.349206	0.00377409,-0.0172774	0.00399204,0.00896686	0.46287,1.26758	0.000249011	0.000342965
3	rs117176648	99818523	NA,C	NA,G	NA,0.919643	NA,0.0118934	NA,0.0157247	NA,0.347329	0.000248875	0.000348002
3	rs10220484	99457631	C,C	T,T	0.593439,0.621032	0.00551959,0.0152398	0.00402521,0.0088114	0.768797,1.07722	0.000248594	0.000357859
3	rs1257330	99784530	G,G	A,A	0.870775,0.779762	0.00139497,0.0205465	0.00589404,0.0103152	0.0899577,1.33362	0.000248472	0.000346993
3	rs74493629	99509578	A,NA	G,NA	0.964215,NA	-0.0135568,NA	0.0106439,NA	0.692972,NA	0.000248435	0.000344747
3	rs8012408	99255542	A,NA	G,NA	0.805169,NA	0.00570575,NA	0.00499191,NA	0.596813,NA	0.000248203	0.000336889
3	rs8012409	99255543	A,NA	G,NA	0.805169,NA	0.00570575,NA	0.00499191,NA	0.596813,NA	0.000248203	0.000336889
3	rs57680592	99516530	G,G	A,A	0.946322,0.823413	-0.0107013,-0.0180238	0.00877248,0.0112102	0.652645,0.967057	0.000248075	0.000337025
3	rs2614472	99672928	A,A	G,G	0.945328,0.973214	0.018568,-0.0327524	0.00869693,0.0264757	1.48465,0.665426	0.000248059	0.000326542
3	rs61981356	99258291	T,NA	C,NA	0.828032,NA	-0.00523816,NA	0.00523953,NA	0.498343,NA	0.000247888	0.000331222
3	rs79566382	99260686	G,NA	A,NA	0.828032,NA	-0.00523816,NA	0.00523953,NA	0.498343,NA	0.000247888	0.000331222
3	rs61981359	99261235	C,NA	T,NA	0.828032,NA	-0.00523816,NA	0.00523953,NA	0.498343,NA	0.000247888	0.000331222
3	rs61981357	99258554	T,NA	G,NA	0.828032,NA	-0.00523816,NA	0.00523953,NA	0.498343,NA	0.000247888	0.000331222
3	rs140911982	99844889	NA,T	NA,C	NA,0.984127	NA,0.0229231	NA,0.0342017	NA,0.298683	0.000247603	0.000345837
3	rs148364304	99354190	A,NA	G,NA	0.961233,NA	0.00756882,NA	0.0102422,NA	0.337322,NA	0.000247541	0.000337273
3	rs73425384	99302964	NA,T	NA,C	NA,0.824405	NA,0.00763726	NA,0.0112351	NA,0.303948	0.000247525	0.000344301
3	rs12586342	100082888	NA,A	NA,C	NA,0.718254	NA,0.00704804	NA,0.00950244	NA,0.338884	0.00024737	0.000345421
3	rs36112081	100168173	G,G	A,A	0.625249,0.777778	-0.0088492,0.00384309	0.00408453,0.0102821	1.51896,0.149612	0.000247122	0.000377316
3	rs807350	99424074	A,A	G,G	0.034791,0.070437	0.0150321,0.0285745	0.0107894,0.0167056	0.786352,1.05959	0.000246894	0.000346643
3	rs75820255	99596519	A,NA	G,NA	0.961233,NA	0.0145112,NA	0.0102422,NA	0.80538,NA	0.000246442	0.000348123
3	rs731347	99816577	T,T	C,C	0.314115,0.360119	0.0060989,-0.0167794	0.00425961,0.00890493	0.817581,1.22529	0.000246086	0.00033232
3	rs74470400	99543094	A,NA	G,NA	0.961233,NA	0.0124933,NA	0.0102422,NA	0.652582,NA	0.000246085	0.000373812
3	rs1257642	99480943	G,G	A,A	0.914513,0.776786	-0.0122996,-0.0061577	0.00707122,0.0102658	1.08637,0.260728	0.000246005	0.000337164
3	rs55971579	99762594	T,NA	G,NA	0.982107,NA	-0.0122385,NA	0.014915,NA	0.385204,NA	0.000246003	0.000345174
3	rs79927749	99355210	NA,A	NA,G	NA,0.978175	NA,-0.0189577	NA,0.0292559	NA,0.28652	0.000245702	0.000343407
3	rs8003549	99320818	C,C	T,T	0.963221,0.816468	-0.019571,0.0159267	0.0105045,0.0110428	1.20449,0.826162	0.000245327	0.000335835
3	rs79082628	99936990	NA,T	NA,C	NA,0.875	NA,-0.0105154	NA,0.0129254	NA,0.381006	0.000244742	0.000341669
3	rs12434180	99253947	T,NA	C,NA	0.806163,NA	0.00553594,NA	0.00500161,NA	0.571272,NA	0.000244486	0.000332219
3	rs79671337	99515265	C,C	A,A	0.946322,0.823413	-0.0106023,-0.0180041	0.00877248,0.0112102	0.644316,0.965511	0.0002441	0.0003317
3	rs75884620	99657506	NA,A	NA,G	NA,0.780754	NA,-0.00573928	NA,0.0103319	NA,0.237653	0.000242859	0.000339454
3	rs79460978	99320470	G,G	A,A	0.963221,0.816468	-0.0195329,0.0158813	0.0105045,0.0110428	1.20095,0.822789	0.000242734	0.000332301
3	rs10142429	99673334	G,G	A,A	0.692843,0.764881	0.0139304,-0.00606635	0.0042859,0.01008	2.93822,0.261778	0.000242683	0.000307533
3	rs17098020	99383264	NA,A	NA,G	NA,0.800595	NA,-0.00655105	NA,0.0106986	NA,0.267347	0.00024258	0.000338152
3	rs61981353	99255485	T,NA	A,NA	0.828032,NA	-0.00514563,NA	0.00523953,NA	0.486701,NA	0.000242543	0.000324277
3	rs10135882	100232157	G,G	C,C	0.514911,0.578373	0.00831971,-0.00298392	0.00395606,0.00865635	1.45022,0.136491	0.000242518	0.000332729
3	rs941730	99776755	NA,G	NA,A	NA,0.260913	NA,0.00553613	NA,0.00973436	NA,0.244471	0.000242496	0.00033898
3	rs113362071	99987013	A,NA	G,NA	0.985089,NA	0.0191677,NA	0.0163138,NA	0.619754,NA	0.000242143	0.000326471
3	rs17097866	99292711	NA,T	NA,C	NA,0.822421	NA,0.0070985	NA,0.0111856	NA,0.279276	0.000242042	0.000336702
3	rs58465794	99507956	C,C	T,T	0.945328,0.824405	-0.0100423,-0.0179936	0.00869693,0.0112351	0.605175,0.96156	0.000242039	0.000329455
3	rs11160498	99570642	NA,T	NA,C	NA,0.91369	NA,0.00961255	NA,0.0152221	NA,0.277595	0.000241946	0.000337976
3	rs117067478	99333170	C,NA	G,NA	0.955268,NA	-0.0127094,NA	0.00956466,NA	0.735377,NA	0.000241742	0.000331262
3	rs75999173	99583443	NA,T	NA,C	NA,0.967262	NA,-0.0156118	NA,0.0240217	NA,0.287558	0.000241483	0.000336774
3	rs75827961	99988570	G,NA	C,NA	0.985089,NA	0.0191188,NA	0.0163138,NA	0.617583,NA	0.000241256	0.000325302
3	rs74715388	99988594	A,NA	G,NA	0.985089,NA	0.0191188,NA	0.0163138,NA	0.617583,NA	0.000241256	0.000325302
3	rs58328786	99356336	A,NA	G,NA	0.978131,NA	-0.016673,NA	0.0135185,NA	0.662648,NA	0.000241152	0.000349805
3	rs56075970	100220476	G,NA	A,NA	0.980119,NA	0.0139631,NA	0.0141639,NA	0.489158,NA	0.000240941	0.000325877
3	rs61981328	99234946	C,NA	T,NA	0.928429,NA	-0.00780675,NA	0.00767004,NA	0.510376,NA	0.00024087	0.00032892
3	rs75074109	99270587	A,NA	G,NA	0.989066,NA	-0.0284499,NA	0.0190121,NA	0.87113,NA	0.000240774	0.000341937
3	rs75228661	99366699	NA,A	NA,G	NA,0.835317	NA,0.0078554	NA,0.0115253	NA,0.304951	0.000240418	0.000334563
3	rs75249706	99296690	NA,C	NA,T	NA,0.821429	NA,0.00694025	NA,0.0111612	NA,0.272408	0.000239994	0.000333878
3	rs148371725	99990757	T,NA	C,NA	0.991054,NA	0.0239142,NA	0.0209976,NA	0.593899,NA	0.000239319	0.000328057
3	rs141828685	100066113	A,NA	G,NA	0.973161,NA	0.0095695,NA	0.0122339,NA	0.362421,NA	0.000239287	0.000330769
3	rs139900545	99940973	NA,A	NA,G	NA,0.974206	NA,-0.017895	NA,0.0269663	NA,0.295041	0.000239115	0.000334255
3	rs34678166	99935018	C,NA	T,NA	0.973161,NA	-0.0134426,NA	0.0122339,NA	0.565661,NA	0.000238908	0.000318817
3	rs8006647	99320973	C,C	A,A	0.963221,0.816468	-0.0194112,0.0158813	0.0105045,0.0110428	1.18965,0.822789	0.000238794	0.000326938
3	rs17097875	99295623	NA,A	NA,G	NA,0.822421	NA,0.00680743	NA,0.0111856	NA,0.265362	0.000238373	0.000331645
3	rs76476097	99692655	NA,A	NA,G	NA,0.795635	NA,-0.00521258	NA,0.0106009	NA,0.205565	0.000238306	0.000332545
3	rs118114471	99821484	NA,A	NA,C	NA,0.96131	NA,-0.0121966	NA,0.0221651	NA,0.234972	0.000238277	0.000332166
3	rs114405301	99457751	G,NA	A,NA	0.791252,NA	0.00609216,NA	0.00486487,NA	0.676813,NA	0.000237798	0.000345744
3	rs151079136	99569191	NA,A	NA,C	NA,0.985119	NA,-0.0205022	NA,0.0353055	NA,0.250699	0.000237567	0.00033193
3	rs4905798	99495270	A,NA	G,NA	0.733598,NA	-0.00502587,NA	0.00447241,NA	0.583161,NA	0.000237464	0.000330134
3	rs139957620	99588679	NA,A	NA,G	NA,0.984127	NA,-0.019132	NA,0.0342017	NA,0.239655	0.000236727	0.000330041
3	rs79707116	99664983	NA,T	NA,C	NA,0.904762	NA,0.00957926	NA,0.0145623	NA,0.291869	0.000235931	0.000329154
3	rs112278532	99505594	T,NA	C,NA	0.980119,NA	0.0161731,NA	0.0141639,NA	0.595996,NA	0.000235863	0.000316495
3	rs74845400	99287684	G,NA	C,NA	0.976143,NA	0.0163647,NA	0.0129561,NA	0.684958,NA	0.000235833	0.000317281
3	rs117779677	100058044	T,NA	C,NA	0.985089,NA	0.0245923,NA	0.0163138,NA	0.880432,NA	0.000235806	0.000332151
3	rs113565949	99798462	T,NA	C,NA	0.984095,NA	-0.0120723,NA	0.0158037,NA	0.351705,NA	0.000235469	0.000326021
3	rs75832722	99246324	NA,T	NA,A	NA,0.825397	NA,0.00573339	NA,0.0112602	NA,0.214221	0.00023546	0.000328637
3	rs59507123	99508048	C,C	G,G	0.946322,0.824405	-0.0109888,-0.0172825	0.00877248,0.0112351	0.677088,0.906633	0.000235444	0.000319777
3	rs941556	100048091	NA,C	NA,T	NA,0.039683	NA,0.0129722	NA,0.0218975	NA,0.256821	0.00023523	0.000328156
3	rs10143719	99298359	NA,C	NA,T	NA,0.824405	NA,0.00666492	NA,0.0112351	NA,0.25725	0.000235151	0.000327239
3	rs149004404	99813636	C,NA	T,NA	0.971173,NA	-0.009255,NA	0.0118166,NA	0.363014,NA	0.00023505	0.000298404
3	rs2069493	99967186	NA,T	NA,A	NA,0.984127	NA,-0.0225338	NA,0.0342017	NA,0.292436	0.000234957	0.000328178
3	rs4905848	99996774	A,A	G,G	0.518887,0.481151	-0.00859663,0.00716179	0.00395712,0.00855543	1.52546,0.395198	0.000234775	0.000298033
3	rs116768156	99274996	NA,A	NA,G	NA,0.822421	NA,0.00546534	NA,0.0111856	NA,0.204035	0.000234697	0.000327562
3	rs79496258	99301470	NA,A	NA,G	NA,0.824405	NA,0.0065871	NA,0.0112351	NA,0.253618	0.000234258	0.000326007
3	rs79220814	99659664	NA,C	NA,T	NA,0.907738	NA,0.00941551	NA,0.0147711	NA,0.280797	0.000234035	0.000326513
3	rs112938262	99597557	C,NA	T,NA	0.961233,NA	0.0140747,NA	0.0102422,NA	0.771129,NA	0.000233979	0.000330388
3	rs117600325	99399925	A,NA	G,NA	0.980119,NA	-0.0129714,NA	0.0141639,NA	0.443977,NA	0.000233736	0.000329169
3	rs4900423	99393318	G,G	T,T	0.925447,0.649802	-0.013216,0.0126273	0.00752717,0.00896099	1.10168,0.79917	0.000233724	0.000327251
3	rs117399949	99878136	NA,A	NA,G	NA,0.940476	NA,-0.0114435	NA,0.0180669	NA,0.278622	0.000233706	0.000326713
3	rs56377180	99698842	C,NA	G,NA	0.925447,NA	-0.0010452,NA	0.00752717,NA	0.0508232,NA	0.000233683	0.000326556
3	rs77810929	99369531	NA,A	NA,G	NA,0.830357	NA,0.00722898	NA,0.0113894	NA,0.279329	0.000233142	0.000324498
3	rs11625867	100039414	C,C	A,A	0.884692,0.84127	0.016389,0.00359635	0.00619033,0.0116978	2.09106,0.120038	0.000232776	0.00154759
3	rs80103809	99857775	NA,A	NA,G	NA,0.857143	NA,-0.008706	NA,0.0122159	NA,0.322352	0.000232692	0.000324792
3	rs1270112	99792672	NA,C	NA,T	NA,0.073413	NA,0.0091605	NA,0.0163898	NA,0.239412	0.000232689	0.000325129
3	rs74080442	99321871	A,A	T,T	0.964215,0.816468	-0.0192487,0.0160277	0.0106439,0.0110428	1.15157,0.833682	0.000232152	0.000317365
3	rs77381835	100217550	NA,T	NA,C	NA,0.987103	NA,-0.0235015	NA,0.0378862	NA,0.271606	0.000232141	0.000324141
3	rs61981349	99248916	C,NA	T,NA	0.828032,NA	-0.00510009,NA	0.00523953,NA	0.481012,NA	0.000232088	0.000310755
3	rs72704578	99936005	T,NA	C,NA	0.952286,NA	0.00839612,NA	0.00927543,NA	0.437279,NA	0.000231876	0.000303581
3	rs11622539	99723297	C,C	G,G	0.808151,0.880952	0.00629568,0.0253126	0.00502127,0.0131998	0.677959,1.25842	0.000231795	0.00031374
3	rs144027718	99419973	A,NA	G,NA	0.965209,NA	-0.0123408,NA	0.0107893,NA	0.597383,NA	0.00023121	0.000325924
3	rs116851137	99441831	A,NA	G,NA	0.972167,NA	0.0141763,NA	0.0120196,NA	0.623015,NA	0.000231053	0.000337401
3	rs78408035	99666748	NA,A	NA,G	NA,0.90377	NA,0.00877589	NA,0.014495	NA,0.263695	0.000230779	0.000322028
3	rs75764579	99274367	NA,A	NA,C	NA,0.822421	NA,0.00509744	NA,0.0111856	NA,0.188026	0.000230605	0.000321855
3	rs147200893	99352535	T,NA	C,NA	0.980119,NA	-0.0165491,NA	0.0141639,NA	0.615027,NA	0.000230568	0.000334711
3	rs139922685	99274644	NA,C	NA,T	NA,0.981151	NA,0.0187582	NA,0.0314332	NA,0.259112	0.000230532	0.000322085
3	rs8022583	99320776	A,A	C,C	0.963221,0.816468	-0.0189176,0.0161237	0.0105045,0.0110428	1.14437,0.840855	0.000230448	0.000315598
3	rs117523094	99418231	A,NA	C,NA	0.965209,NA	-0.0123095,NA	0.0107893,NA	0.595318,NA	0.000230417	0.000324799
3	rs1262305	99856380	NA,T	NA,C	NA,0.949405	NA,0.0120048	NA,0.019504	NA,0.26904	0.000230068	0.000321081
3	rs72712154	99241318	A,A	G,G	0.827038,0.998016	0.0107166,0.0245649	0.00522759,0.0960615	1.39401,0.0979065	0.000229758	0.000304011
3	rs61981350	99249978	G,NA	A,NA	0.828032,NA	-0.00505423,NA	0.00523953,NA	0.475308,NA	0.000229692	0.000307638
3	rs77211452	99851138	NA,T	NA,C	NA,0.873016	NA,0.00686648	NA,0.0128386	NA,0.227116	0.000229531	0.000320412
3	rs75891784	99991021	A,NA	T,NA	0.985089,NA	0.0184107,NA	0.0163138,NA	0.586543,NA	0.00022901	0.00030916
3	rs145617755	100201416	NA,T	NA,C	NA,0.988095	NA,-0.0206571	NA,0.0394133	NA,0.221705	0.000228886	0.00031966
3	rs75998213	99366514	NA,A	NA,G	NA,0.832341	NA,0.00680233	NA,0.011443	NA,0.257897	0.000228656	0.000318357
3	rs1630821	99803167	NA,A	NA,G	NA,0.071429	NA,0.00876758	NA,0.0165981	NA,0.223778	0.000228442	0.000319167
3	rs78087957	100042647	NA,A	NA,G	NA,0.839286	NA,0.007813	NA,0.0116392	NA,0.299254	0.000227938	0.000321391
3	rs72700747	99488337	C,NA	G,NA	0.885686,NA	-0.00830149,NA	0.0062137,NA	0.741005,NA	0.000227809	0.000306839
3	rs118014920	99402825	G,NA	A,NA	0.99006,NA	-0.0149209,NA	0.01993,NA	0.342888,NA	0.000227799	0.00030028
3	rs77829851	99298449	NA,T	NA,C	NA,0.824405	NA,0.00595425	NA,0.0112351	NA,0.224656	0.000227484	0.000316674
3	rs76532736	99249338	C,NA	T,NA	0.980119,NA	0.0228816,NA	0.0141639,NA	0.973847,NA	0.000227385	0.000315446
3	rs116887520	100173346	NA,T	NA,C	NA,0.96627	NA,-0.0114789	NA,0.023678	NA,0.202162	0.000227321	0.000317412
3	rs78420889	99329762	G,NA	C,NA	0.955268,NA	-0.0122173,NA	0.00956466,NA	0.695761,NA	0.000227291	0.000311697
3	rs17097824	99280611	NA,A	NA,G	NA,0.822421	NA,0.00460862	NA,0.0111856	NA,0.16728	0.000226821	0.000316663
3	rs1951576	100169617	G,G	A,A	0.625249,0.777778	-0.00866668,0.00384309	0.00408453,0.0102821	1.47042,0.149612	0.000226784	0.000345527
3	rs2614473	99670909	C,C	T,T	0.945328,0.973214	0.0181716,-0.0323356	0.00869693,0.0264757	1.4357,0.653724	0.000226692	0.000298892
3	rs150245078	99993496	NA,A	NA,G	NA,0.979167	NA,0.0127449	NA,0.0299292	NA,0.173776	0.000226597	0.000316664
3	rs1270135	99611225	A,A	C,C	0.871769,0.671627	-0.0108395,-0.0119164	0.00591347,0.00910239	1.17523,0.720142	0.000226561	0.000308947
3	rs80086188	100221493	NA,C	NA,G	NA,0.989087	NA,-0.0241679	NA,0.0411453	NA,0.254185	0.000226366	0.000316043
3	rs78303218	100097014	NA,T	NA,G	NA,0.957341	NA,-0.0111276	NA,0.0211527	NA,0.222685	0.000226318	0.000316208
3	rs1740247	99806057	NA,G	NA,A	NA,0.070437	NA,0.00849963	NA,0.0167056	NA,0.214029	0.000226045	0.000315808
3	rs1257423	99652071	C,C	T,T	0.59841,0.501984	0.000487797,0.016015	0.00403319,0.00854942	0.0439593,1.21441	0.000226001	0.000325038
3	rs9324000	99276400	G,NA	A,NA	0.807157,NA	0.00583909,NA	0.00501139,NA	0.612694,NA	0.000225898	0.000303903
3	rs79987401	99281173	NA,A	NA,G	NA,0.821429	NA,0.00449432	NA,0.0111612	NA,0.162923	0.000225567	0.000314929
3	rs7144802	99337159	G,G	A,A	0.533797,0.450397	0.00751458,-0.0029955	0.00396336,0.00859173	1.23688,0.138255	0.000225516	0.000306314
3	rs148685685	99563403	A,NA	C,NA	0.99006,NA	-0.0306116,NA	0.01993,NA	0.904658,NA	0.000225295	0.000306247
3	rs17615121	99325319	A,NA	G,NA	0.975149,NA	-0.0209777,NA	0.0127009,NA	1.00612,NA	0.000225271	0.000306865
3	rs941729	99797080	NA,G	NA,A	NA,0.073413	NA,0.00809664	NA,0.0163898	NA,0.206697	0.000225176	0.0003146
3	rs149920314	100123574	NA,G	NA,A	NA,0.982143	NA,0.0193035	NA,0.0322783	NA,0.259782	0.000224988	0.000314066
3	rs7159168	100038337	G,G	A,A	0.157058,0.210317	-0.00771641,0.0102505	0.00543389,0.0104891	0.808012,0.48354	0.000224869	0.000306069
3	rs1270545	99798172	NA,C	NA,G	NA,0.071429	NA,0.00822194	NA,0.0165981	NA,0.207363	0.000224788	0.000314056
3	rs1257323	99796403	NA,T	NA,C	NA,0.073413	NA,0.00801999	NA,0.0163898	NA,0.204391	0.000224677	0.000313901
3	rs17095120	100084813	NA,A	NA,C	NA,0.980159	NA,0.0174509	NA,0.0306528	NA,0.244776	0.000224266	0.000312955
3	rs75603785	99281557	NA,A	NA,G	NA,0.97619	NA,-0.013158	NA,0.0280389	NA,0.194587	0.00022422	0.000312767
3	rs1273218	99804025	NA,C	NA,T	NA,0.070437	NA,0.00817885	NA,0.0167056	NA,0.204518	0.000223995	0.000312935
3	rs59233132	100048825	NA,C	NA,T	NA,0.85119	NA,-0.00673138	NA,0.0120109	NA,0.240197	0.000223876	0.00031307
3	rs17098268	99563496	G,G	A,A	0.919483,0.753968	-0.0121813,-0.00339822	0.00726648,0.00992501	1.02842,0.135454	0.000223725	0.000289144
3	rs35683282	100167890	T,T	A,A	0.625249,0.77877	-0.00862215,0.00400041	0.00408453,0.0102986	1.45869,0.156339	0.000223564	0.000340454
3	rs185611107	99650933	NA,T	NA,C	NA,0.887897	NA,0.00787815	NA,0.0135492	NA,0.251085	0.000223273	0.000311748
3	rs78261729	99991734	NA,A	NA,T	NA,0.94246	NA,-0.0097312	NA,0.0183564	NA,0.224736	0.000223263	0.000312115
3	rs78304569	99669867	NA,T	NA,C	NA,0.91369	NA,0.00893923	NA,0.0152221	NA,0.254119	0.00022325	0.000311504
3	rs61981331	99248043	A,NA	G,NA	0.827038,NA	-0.00508847,NA	0.00522759,NA	0.481012,NA	0.000223102	0.000299173
3	rs3809413	99933704	NA,C	NA,T	NA,0.900794	NA,-0.0068676	NA,0.0142995	NA,0.199946	0.00022303	0.000311341
3	rs75691174	99349455	T,NA	C,NA	0.967197,NA	-0.0132404,NA	0.0111,NA	0.632761,NA	0.000222981	0.000305596
3	rs4905768	99337019	T,T	C,C	0.529821,0.46131	0.00774228,-0.00265897	0.00396135,0.00857506	1.29544,0.121192	0.000222946	0.000305611
3	rs11628103	99344041	T,T	C,C	0.807157,0.997024	0.00969122,0.0575766	0.00501139,0.078473	1.27463,0.334303	0.000222856	0.000303764
3	rs17097982	99358251	NA,T	NA,C	NA,0.832341	NA,0.00619215	NA,0.011443	NA,0.230315	0.000222843	0.000310353
3	rs112633984	99415555	NA,C	NA,T	NA,0.983135	NA,0.0152842	NA,0.0331973	NA,0.190289	0.000222691	0.000310651
3	rs146716889	99455970	G,NA	A,NA	0.791252,NA	0.00582038,NA	0.00486487,NA	0.635381,NA	0.000222594	0.000323046
3	rs77313578	99363448	NA,C	NA,G	NA,0.832341	NA,0.00614904	NA,0.011443	NA,0.2284	0.000222494	0.000309865
3	rs79944940	99252357	C,NA	A,NA	0.991054,NA	0.0192906,NA	0.0209976,NA	0.445815,NA	0.000222392	0.000304832
3	rs17098017	99380144	NA,T	NA,G	NA,0.875992	NA,-0.00642189	NA,0.0129696	NA,0.207261	0.000222344	0.000310636
3	rs12587194	99334675	NA,A	NA,G	NA,0.975198	NA,0.0149774	NA,0.0274863	NA,0.232237	0.000222232	0.000309742
3	rs149206219	100027094	T,NA	C,NA	0.986084,NA	-0.0187794,NA	0.0168779,NA	0.575359,NA	0.000222145	0.000298306
3	rs4619332	100073216	G,G	C,C	0.077535,0.0625	0.00597512,-0.0344949	0.00739291,0.0176595	0.377825,1.29431	0.000221757	0.000321411
3	rs4614651	99352143	NA,G	NA,A	NA,0.831349	NA,0.00604116	NA,0.0114161	NA,0.224258	0.000221483	0.000308443
3	rs17097969	99352005	NA,C	NA,T	NA,0.831349	NA,0.00604116	NA,0.0114161	NA,0.224258	0.000221483	0.000308443
3	rs8021023	99934919	NA,G	NA,A	NA,0.874008	NA,-0.00798019	NA,0.0128817	NA,0.271168	0.000221127	0.000308693
3	rs75330337	99368429	T,NA	C,NA	0.982107,NA	-0.0165553,NA	0.014915,NA	0.573476,NA	0.000220611	0.000318575
3	rs12588338	99318919	T,T	C,C	0.964215,0.816468	-0.0190293,0.0151953	0.0106439,0.0110428	1.13191,0.772607	0.000220567	0.000301846
3	rs12588389	99318933	T,T	G,G	0.964215,0.816468	-0.0190293,0.0151953	0.0106439,0.0110428	1.13191,0.772607	0.000220567	0.000301846
3	rs117436576	99245996	NA,C	NA,G	NA,0.964286	NA,-0.00969291	NA,0.0230345	NA,0.171403	0.000220043	0.000306928
3	rs17097980	99357236	NA,T	NA,C	NA,0.834325	NA,0.00584158	NA,0.0114976	NA,0.213671	0.000219864	0.000306247
3	rs115953267	99586064	NA,T	NA,C	NA,0.998016	NA,-0.0417362	NA,0.0960615	NA,0.177868	0.000219743	0.000306906
3	rs79226044	99991390	NA,T	NA,C	NA,0.967262	NA,-0.0104975	NA,0.0240217	NA,0.179069	0.000219464	0.000305759
3	rs17097985	99359646	NA,A	NA,G	NA,0.833333	NA,0.00578445	NA,0.0114701	NA,0.211798	0.000219404	0.00030561
3	rs77979384	99991227	G,NA	C,NA	0.985089,NA	0.0177797,NA	0.0163138,NA	0.559444,NA	0.000218959	0.000295909
3	rs74080447	99331270	A,NA	G,NA	0.974155,NA	-0.0163204,NA	0.0124606,NA	0.720616,NA	0.000218826	0.000307415
3	rs145937680	99387687	NA,A	NA,C	NA,0.97619	NA,0.0127151	NA,0.0280389	NA,0.186952	0.000218807	0.000305185
3	rs141196960	100108986	NA,T	NA,C	NA,0.979167	NA,-0.0129913	NA,0.0299292	NA,0.177676	0.000218702	0.000304626
3	rs12100711	99273697	A,NA	T,NA	0.982107,NA	-0.0165831,NA	0.014915,NA	0.574781,NA	0.000218353	0.000305826
3	rs118132613	100003452	G,NA	A,NA	0.968191,NA	-0.00809859,NA	0.0112664,NA	0.325832,NA	0.000217996	0.000317777
3	rs147484265	100200674	NA,C	NA,G	NA,0.962302	NA,0.0088032	NA,0.0224433	NA,0.158091	0.000217855	0.000303997
3	rs75145123	100228580	NA,G	NA,A	NA,0.873016	NA,-0.00560267	NA,0.0128386	NA,0.17878	0.000217725	0.000304069
3	rs2400460	99271138	A,A	G,G	0.337972,0.238095	-0.00436364,0.0157545	0.00417985,0.0100364	0.527976,0.933763	0.000217561	0.000302682
3	rs11622529	99392477	NA,T	NA,C	NA,0.965278	NA,0.0110185	NA,0.0233493	NA,0.195861	0.000217502	0.000303672
3	rs12588095	99381376	NA,G	NA,A	NA,0.863095	NA,-0.00577427	NA,0.0124355	NA,0.19219	0.000217435	0.000303354
3	rs79006103	99299614	A,NA	G,NA	0.976143,NA	0.0154644,NA	0.0129561,NA	0.633323,NA	0.000217428	0.000293128
3	rs142134301	99255610	NA,C	NA,T	NA,0.982143	NA,-0.014556	NA,0.0322783	NA,0.185737	0.000217412	0.000303834
3	rs75605571	99377735	NA,T	NA,C	NA,0.96131	NA,0.00921829	NA,0.0221651	NA,0.169098	0.000217325	0.000303281
3	rs4905847	99995981	T,T	C,C	0.507952,0.480159	-0.00840574,0.00635638	0.0039548,0.00855609	1.47432,0.339573	0.000217248	0.000275472
3	rs59513159	99509604	T,T	C,C	0.946322,0.824405	-0.010508,-0.0172825	0.00877248,0.0112351	0.636425,0.906633	0.000217132	0.000295204
3	rs8021463	99348873	T,NA	G,NA	0.980119,NA	-0.0158035,NA	0.0141639,NA	0.57753,NA	0.000216919	0.000314365
3	rs2693671	99747464	C,C	T,T	0.370775,0.797619	-0.0140148,0.00819302	0.00409337,0.0106395	3.2093,0.3553	0.00021682	0.000277617
3	rs17546515	99448464	A,NA	T,NA	0.789264,NA	0.00576223,NA	0.00484796,NA	0.629669,NA	0.000216566	0.000313805
3	rs881867	99849846	C,C	G,G	0.419483,0.350198	0.00374392,-0.0170066	0.00400659,0.00896099	0.455836,1.2387	0.000216462	0.000296309
3	rs148526127	100223053	T,T	C,C	0.956262,0.998016	-0.0101544,0.149692	0.00966771,0.0960615	0.532302,0.923857	0.000216461	0.000291117
3	rs74439806	99561942	NA,A	NA,G	NA,0.950397	NA,-0.00982871	NA,0.0196877	NA,0.20928	0.00021645	0.000302103
3	rs192022600	99435539	A,NA	G,NA	0.989066,NA	-0.0275009,NA	0.0190121,NA	0.829627,NA	0.000216419	0.000290501
3	rs809896	99414973	C,C	T,T	0.954274,0.921627	0.0132249,-0.0198249	0.00946506,0.0159053	0.789569,0.672427	0.000216345	0.000282779
3	rs61984062	99781764	T,T	C,C	0.629225,0.412698	0.0112818,0.00265068	0.00409337,0.00868273	2.23291,0.1191	0.000216336	0.000295213
3	rs140499943	99540823	A,A	G,G	0.88668,0.935516	0.0121722,0.0025606	0.00623739,0.0174041	1.29244,0.0540233	0.000216249	0.000310162
3	rs200353	99375343	G,G	A,A	0.95328,0.725198	0.00828897,-0.00702765	0.0093687,0.00957558	0.424477,0.334418	0.000216223	0.000309797
3	rs150770405	99886869	NA,T	NA,A	NA,0.963294	NA,-0.00911885	NA,0.0227328	NA,0.162207	0.000215979	0.000301333
3	rs76247320	99380870	NA,A	NA,T	NA,0.873016	NA,-0.00523597	NA,0.0128386	NA,0.165326	0.000215686	0.000301041
3	rs77748159	99645093	T,T	C,C	0.798211,0.972222	-0.0100231,-0.025813	0.00492643,0.0260119	1.37784,0.493462	0.000215533	0.000292019
3	rs79191993	99669143	NA,T	NA,G	NA,0.912698	NA,0.0076398	NA,0.0151436	NA,0.211891	0.000215484	0.000300692
3	rs116889380	100198127	NA,A	NA,G	NA,0.985119	NA,0.017301	NA,0.0353055	NA,0.20474	0.000215479	0.000300778
3	rs78140391	99345412	NA,G	NA,A	NA,0.831349	NA,0.00513633	NA,0.0114161	NA,0.185241	0.000215418	0.0003001
3	rs60870028	99507621	G,G	A,A	0.946322,0.825397	-0.0106023,-0.0170312	0.00877248,0.0112602	0.644316,0.88471	0.000214572	0.000291704
3	rs112761781	100046311	NA,G	NA,C	NA,0.840278	NA,-0.00330218	NA,0.0116683	NA,0.109481	0.00021451	0.000297567
3	rs527729974	100131285	NA,T	NA,C	NA,0.964286	NA,0.0103878	NA,0.0230345	NA,0.185743	0.000214487	0.000299463
3	rs117017282	99547873	A,NA	G,NA	0.985089,NA	0.0116239,NA	0.0163138,NA	0.322262,NA	0.000214403	0.000318783
3	rs140303526	100219285	NA,T	NA,C	NA,0.963294	NA,-0.0108063	NA,0.0227328	NA,0.197549	0.000214355	0.000299262
3	rs79178732	99512788	A,A	G,G	0.946322,0.824405	-0.0104608,-0.017232	0.00877248,0.0112351	0.632494,0.902788	0.000214348	0.000291451
3	rs61981335	99441296	A,NA	G,NA	0.777336,NA	0.00567298,NA	0.00475237,NA	0.633411,NA	0.000214287	0.000308682
3	rs72700715	99449995	A,NA	G,NA	0.789264,NA	0.00571592,NA	0.00484796,NA	0.622723,NA	0.000214245	0.000310348
3	rs75280037	99747824	NA,C	NA,T	NA,0.967262	NA,-0.00916445	NA,0.0240217	NA,0.153151	0.000214089	0.000298752
3	rs77387507	99355330	T,NA	C,NA	0.982107,NA	-0.0161503,NA	0.014915,NA	0.554569,NA	0.000213916	0.000308666
3	rs75384705	99340104	NA,A	NA,G	NA,0.833333	NA,0.00504303	NA,0.0114701	NA,0.180338	0.000213876	0.000297977
3	rs77300202	99701508	NA,A	NA,G	NA,0.84127	NA,-0.00320717	NA,0.0116978	NA,0.105709	0.000213582	0.000298306
3	rs192106845	99583781	NA,C	NA,A	NA,0.974206	NA,-0.0106431	NA,0.0269663	NA,0.159218	0.000213459	0.000297926
3	rs78103193	99300726	C,NA	A,NA	0.976143,NA	0.0152486,NA	0.0129561,NA	0.621203,NA	0.000213382	0.000287819
3	rs117103087	99785387	T,NA	C,NA	0.978131,NA	0.0103956,NA	0.0135185,NA	0.354679,NA	0.000213333	0.000289466
3	rs34050219	99341570	A,NA	G,NA	0.983101,NA	0.0140768,NA	0.0153396,NA	0.44516,NA	0.000213253	0.0002881
3	rs560540606	100131284	NA,C	NA,T	NA,0.964286	NA,0.0100097	NA,0.0230345	NA,0.177905	0.000213211	0.000297681
3	rs6575709	99506342	T,NA	C,NA	0.962227,NA	0.0122066,NA	0.0103707,NA	0.621265,NA	0.00021318	0.000294222
3	rs117493843	100063158	T,NA	C,NA	0.987078,NA	-0.0245815,NA	0.0175062,NA	0.795149,NA	0.000212622	0.000305513
3	rs151284826	100039634	NA,A	NA,G	NA,0.997024	NA,0.0322154	NA,0.078473	NA,0.166586	0.000212333	0.000296457
3	rs906933	99812577	A,A	C,C	0.331014,0.299603	-0.00533554,-0.00287574	0.00420153,0.00933164	0.690116,0.120358	0.000212127	0.00028291
3	rs77604946	99643511	A,NA	G,NA	0.982107,NA	0.0209702,NA	0.014915,NA	0.796615,NA	0.000212065	0.000294662
3	rs807377	99540162	C,C	A,A	0.559642,0.867063	0.00651867,0.0122036	0.00398274,0.0125908	0.992736,0.478309	0.000211939	0.000301854
3	rs75243930	99508249	A,A	G,G	0.946322,0.824405	-0.0105552,-0.0170437	0.00877248,0.0112351	0.640365,0.888521	0.000211842	0.00028799
3	rs12433299	99370838	A,A	C,C	0.923459,0.85119	-0.0162994,-0.000697782	0.00743677,0.0120109	1.5467,0.0206009	0.000211817	0.000291752
3	rs117514569	99995593	T,NA	C,NA	0.971173,NA	-0.00765508,NA	0.0118166,NA	0.286427,NA	0.000211647	0.00030716
3	rs60443526	99343021	NA,T	NA,G	NA,0.831349	NA,0.00456448	NA,0.0114161	NA,0.161603	0.000211584	0.000294833
3	rs11160545	100231703	C,C	T,T	0.348907,0.294643	0.00783926,0.00220923	0.00414823,0.00937671	1.23072,0.089516	0.000211582	0.000280027
3	rs73348698	99868535	NA,A	NA,G	NA,0.873016	NA,-0.00646019	NA,0.0128386	NA,0.211242	0.000211532	0.000295286
3	rs117310248	100214371	NA,A	NA,G	NA,0.987103	NA,-0.0153628	NA,0.0378862	NA,0.164239	0.00021152	0.000295323
3	rs28642724	99596637	C,NA	T,NA	0.963221,NA	0.0123299,NA	0.0105045,NA	0.618915,NA	0.000211314	0.000298263
3	rs34939000	99594425	A,A	G,G	0.920477,0.949405	0.00705595,0.0338211	0.0073078,0.019504	0.475895,1.08141	0.000211244	0.00029939
3	rs77757346	99790330	NA,A	NA,G	NA,0.956349	NA,-0.00719475	NA,0.0209218	NA,0.136124	0.000210846	0.000294548
3	rs77286967	99303568	A,NA	C,NA	0.975149,NA	0.013832,NA	0.0127009,NA	0.55889,NA	0.000210521	0.000283666
3	rs139854175	99923407	NA,A	NA,C	NA,0.965278	NA,0.00679271	NA,0.0233493	NA,0.112881	0.000210475	0.000293898
3	rs34315028	100168006	A,A	C,C	0.626243,0.777778	-0.00849308,0.00389339	0.00408671,0.0102821	1.42378,0.151846	0.000210358	0.000319364
3	rs3918123	99976102	NA,T	NA,C	NA,0.977182	NA,-0.00880661	NA,0.0286274	NA,0.120122	0.000210281	0.000293384
3	rs11621963	99499375	T,NA	C,NA	0.903579,NA	-0.00764836,NA	0.00669838,NA	0.595975,NA	0.000210171	0.000292778
3	rs79844533	99594037	A,NA	G,NA	0.966203,NA	0.0114859,NA	0.0109412,NA	0.531922,NA	0.000210089	0.000307948
3	rs76931104	100228852	NA,T	NA,C	NA,0.96131	NA,-0.00821412	NA,0.0221651	NA,0.148164	0.000210052	0.000293171
3	rs78626468	99716126	NA,C	NA,T	NA,0.956349	NA,-0.0064159	NA,0.0209218	NA,0.1197	0.000209984	0.000293315
3	rs1257322	99797530	NA,C	NA,T	NA,0.060516	NA,0.00588971	NA,0.0179276	NA,0.129296	0.00020966	0.000292776
3	rs1268691	99778594	NA,G	NA,A	NA,0.060516	NA,0.00516985	NA,0.0179276	NA,0.111786	0.000209559	0.000292694
3	rs6575735	100036463	T,T	C,C	0.486083,0.477183	-0.00872107,0.000979067	0.00395583,0.00855827	1.56096,0.0414741	0.000209549	0.000265205
3	rs61981355	99257470	A,A	G,G	0.767396,0.644841	-0.00835478,0.000766204	0.00467973,0.00893234	1.12953,0.0307508	0.000209277	0.000271992
3	rs59057448	99509196	A,A	G,G	0.946322,0.824405	-0.0105552,-0.0169473	0.00877248,0.0112351	0.640365,0.881251	0.00020923	0.000284441
3	rs1972483	100223108	T,T	C,C	0.574553,0.665675	0.00866973,-0.00110728	0.003999,0.00906124	1.52056,0.044437	0.000209139	0.000304402
3	rs12588148	99381697	NA,T	NA,C	NA,0.861111	NA,-0.00433417	NA,0.0123606	NA,0.13915	0.000209114	0.000291789
3	rs79108464	100045840	NA,C	NA,T	NA,0.853175	NA,-0.0047994	NA,0.0120777	NA,0.160466	0.000209096	0.000292242
3	rs149839149	99543081	NA,C	NA,T	NA,0.957341	NA,0.00796684	NA,0.0211527	NA,0.150921	0.000209075	0.000291966
3	rs1270550	99478507	A,A	G,G	0.920477,0.695437	0.013015,0.000870174	0.0073078,0.00928829	1.12542,0.0336896	0.000208933	0.00028761
3	rs189921615	99646524	NA,G	NA,A	NA,0.977182	NA,-0.00661468	NA,0.0286274	NA,0.087636	0.000208795	0.00029148
3	rs12895055	99712794	T,T	C,C	0.55169,0.968254	-0.0196089,-0.0200859	0.0039756,0.0243817	6.09009,0.387165	0.000208739	0.00113198
3	rs118140794	100230349	NA,T	NA,C	NA,0.96131	NA,-0.00773521	NA,0.0221651	NA,0.138404	0.000208625	0.000291185
3	rs56957682	99510152	C,C	T,T	0.946322,0.825397	-0.010508,-0.0170312	0.00877248,0.0112602	0.636425,0.88471	0.000208604	0.000283669
3	rs1951578	100212622	NA,C	NA,T	NA,0.012897	NA,-0.00939472	NA,0.0378859	NA,0.0946606	0.000208578	0.000291164
3	rs1257313	99809777	NA,G	NA,A	NA,0.070437	NA,0.00503781	NA,0.0167056	NA,0.117484	0.000208519	0.000291259
3	rs79393146	99425752	T,NA	A,NA	0.965209,NA	0.0103423,NA	0.0107893,NA	0.471372,NA	0.000208362	0.000280961
3	rs72700748	99488931	T,NA	C,NA	0.885686,NA	-0.00781334,NA	0.0062137,NA	0.680696,NA	0.000208349	0.000281287
3	rs117320803	100020332	NA,C	NA,T	NA,0.983135	NA,-0.00794313	NA,0.0331973	NA,0.0910351	0.000208346	0.00029096
3	rs8019753	100148898	C,C	T,T	0.341948,0.422619	-0.0076489,-0.00798417	0.00416802,0.00865361	1.17728,0.448312	0.000208334	0.000332944
3	rs146682712	99356209	T,NA	C,NA	0.982107,NA	-0.0157867,NA	0.014915,NA	0.537823,NA	0.000208208	0.000300221
3	rs118050771	100104696	A,NA	G,NA	0.972167,NA	0.010402,NA	0.0120196,NA	0.412504,NA	0.000208129	0.000286805
3	rs73352533	100230364	NA,C	NA,T	NA,0.959325	NA,-0.00720055	NA,0.0216401	NA,0.131162	0.000208087	0.000290509
3	rs7151488	99331035	C,C	G,G	0.49006,0.271825	0.0067126,0.0052804	0.00395508,0.00960817	1.04742,0.234621	0.00020788	0.000282737
3	rs142237600	100159400	NA,C	NA,T	NA,0.96627	NA,-0.005978	NA,0.023678	NA,0.0965427	0.000207746	0.00029005
3	rs72700713	99446401	A,NA	G,NA	0.789264,NA	0.00571592,NA	0.00484796,NA	0.622723,NA	0.00020769	0.000300293
3	rs80061479	100043404	NA,A	NA,G	NA,0.854167	NA,-0.00466727	NA,0.0121117	NA,0.154917	0.000207596	0.000290125
3	rs117583085	100214833	NA,T	NA,C	NA,0.96627	NA,-0.00662859	NA,0.023678	NA,0.108174	0.00020747	0.000289737
3	rs151151190	100198970	NA,A	NA,G	NA,0.988095	NA,-0.0107472	NA,0.0394133	NA,0.105075	0.000207434	0.000289643
3	rs17095110	100043704	NA,A	NA,G	NA,0.853175	NA,-0.00457123	NA,0.0120777	NA,0.151768	0.000207293	0.000289699
3	rs79031015	99405214	NA,G	NA,C	NA,0.872024	NA,-0.00351417	NA,0.012796	NA,0.105905	0.00020724	0.000289366
3	rs12888112	100003540	T,T	C,C	0.518887,0.482143	-0.00877958,0.00635542	0.00395712,0.00855481	1.57661,0.339573	0.000207169	0.000264734
3	rs138858557	99596676	NA,A	NA,T	NA,0.992063	NA,0.0101212	NA,0.0481747	NA,0.0790454	0.000206912	0.000288788
3	rs117648253	100230554	NA,T	NA,C	NA,0.96131	NA,-0.0070504	NA,0.0221651	NA,0.124696	0.000206824	0.000288676
3	rs1257304	99818189	NA,T	NA,C	NA,0.115079	NA,0.00301718	NA,0.0133953	NA,0.0852385	0.000206739	0.000288859
3	rs80113020	99381906	NA,A	NA,C	NA,0.858135	NA,-0.00385541	NA,0.0122515	NA,0.123207	0.00020669	0.000288385
3	rs112663187	100230357	NA,T	NA,C	NA,0.959325	NA,-0.00666952	NA,0.0216401	NA,0.120372	0.000206685	0.000288551
3	rs184414584	99529322	NA,A	NA,G	NA,0.972222	NA,-0.00537259	NA,0.0260119	NA,0.0776035	0.000206608	0.000288371
3	rs117744917	99234190	C,NA	A,NA	0.985089,NA	0.0153442,NA	0.0163138,NA	0.459762,NA	0.000206594	0.000281079
3	rs187495574	100222016	NA,C	NA,T	NA,0.968254	NA,0.00895152	NA,0.0243817	NA,0.146597	0.000206564	0.000288284
3	rs144950069	99600064	T,NA	C,NA	0.987078,NA	0.0182641,NA	0.0175062,NA	0.52752,NA	0.00020649	0.000300057
3	rs807443	99628504	G,G	A,A	0.874751,0.662698	-0.0102448,-0.0117791	0.00597324,0.0090414	1.06387,0.715245	0.00020616	0.000279363
3	rs78130239	100200918	NA,A	NA,G	NA,0.988095	NA,-0.009768	NA,0.0394133	NA,0.0946025	0.000206072	0.000287736
3	rs79758763	99891207	NA,C	NA,T	NA,0.941468	NA,-0.00582126	NA,0.0182098	NA,0.125395	0.000205982	0.000287723
3	rs11852079	99445898	G,G	C,C	0.941352,0.779762	-0.000768161,0.0207682	0.00841466,0.0103152	0.0327969,1.3558	0.000205904	0.000284455
3	rs149794760	99346970	NA,G	NA,A	NA,0.974206	NA,-0.00589935	NA,0.0269663	NA,0.0825833	0.000205686	0.000286951
3	rs72700719	99450356	G,NA	T,NA	0.789264,NA	0.00553534,NA	0.00484796,NA	0.595949,NA	0.000205609	0.000297484
3	rs72700717	99450114	T,NA	A,NA	0.789264,NA	0.00553534,NA	0.00484796,NA	0.595949,NA	0.000205609	0.000297484
3	rs72700718	99450267	A,NA	G,NA	0.789264,NA	0.00553534,NA	0.00484796,NA	0.595949,NA	0.000205609	0.000297484
3	rs72700721	99450767	C,NA	G,NA	0.789264,NA	0.00553534,NA	0.00484796,NA	0.595949,NA	0.000205609	0.000297484
3	rs10484066	99449395	C,NA	A,NA	0.789264,NA	0.00553534,NA	0.00484796,NA	0.595949,NA	0.000205609	0.000297484
3	rs139254643	99458853	NA,T	NA,C	NA,0.989087	NA,-0.01	NA,0.0411453	NA,0.0926034	0.000205577	0.000286969
3	rs941735	99816684	NA,G	NA,A	NA,0.113095	NA,0.0027856	NA,0.0134972	NA,0.0775386	0.00020555	0.00028719
3	rs140902962	99351818	NA,T	NA,C	NA,0.980159	NA,0.00611833	NA,0.0306528	NA,0.074795	0.00020528	0.000286536
3	rs28698493	99362726	NA,T	NA,C	NA,0.852183	NA,-0.0038244	NA,0.0120441	NA,0.124453	0.000205241	0.000286499
3	rs61979289	99481788	A,NA	G,NA	0.796223,NA	0.00424588,NA	0.00490845,NA	0.412254,NA	0.000204981	0.000283295
3	rs146155295	100115898	NA,T	NA,C	NA,0.964286	NA,-0.00519024	NA,0.0230345	NA,0.0852725	0.000204923	0.000286187
3	rs117455933	99700131	NA,A	NA,G	NA,0.866071	NA,-0.00210635	NA,0.0125513	NA,0.0621185	0.000204764	0.000285956
3	rs117748925	99669353	NA,A	NA,G	NA,0.97123	NA,0.00272041	NA,0.0255725	NA,0.0384457	0.000204624	0.000286205
3	rs76134926	100101137	NA,C	NA,G	NA,0.904762	NA,-0.00294018	NA,0.0145623	NA,0.0757246	0.000204519	0.000285722
3	rs1565615	99376118	A,A	G,G	0.924453,0.84623	-0.0159716,0.00418492	0.00748151,0.0118501	1.48444,0.140278	0.000204286	0.000281234
3	rs113604146	100199340	A,NA	G,NA	0.986084,NA	0.0300872,NA	0.0168779,NA	1.127,NA	0.00020424	0.000290705
3	rs117066962	99266825	NA,A	NA,T	NA,0.935516	NA,0.00415522	NA,0.0174041	NA,0.0908187	0.000203979	0.00028472
3	rs140227036	100054937	NA,C	NA,T	NA,0.964286	NA,-0.0056324	NA,0.0230345	NA,0.0932189	0.000203975	0.000284303
3	rs74875213	99559203	NA,G	NA,A	NA,0.875992	NA,0.00321026	NA,0.0129696	NA,0.0944711	0.000203869	0.000284621
3	rs10484063	99387017	T,T	G,G	0.926441,0.680556	-0.0142343,0.0101245	0.0075738,0.00916798	1.22049,0.569524	0.000203789	0.000278774
3	rs17098903	100092491	NA,A	NA,G	NA,0.90377	NA,-0.0026849	NA,0.014495	NA,0.069026	0.000203786	0.000284809
3	rs75005986	99375386	NA,T	NA,C	NA,0.803571	NA,0.0023231	NA,0.0107594	NA,0.0814166	0.000203636	0.000284021
3	rs1257305	99815303	NA,G	NA,A	NA,0.113095	NA,0.00219351	NA,0.0134972	NA,0.0600319	0.000203537	0.000284339
3	rs117686950	99447931	C,NA	G,NA	0.789264,NA	0.00548905,NA	0.00484796,NA	0.589165,NA	0.000203495	0.000294337
3	rs10484065	99448768	G,NA	T,NA	0.789264,NA	0.00548905,NA	0.00484796,NA	0.589165,NA	0.000203495	0.000294337
3	rs72700752	99490584	G,NA	A,NA	0.885686,NA	-0.00767813,NA	0.0062137,NA	0.664385,NA	0.000203476	0.000274886
3	rs7146951	99237348	G,NA	A,NA	0.72664,NA	-0.00471247,NA	0.00443621,NA	0.540439,NA	0.000203468	0.000278821
3	rs74340757	99560160	NA,A	NA,G	NA,0.90377	NA,0.00330035	NA,0.014495	NA,0.0862454	0.000203304	0.000283777
3	rs150276010	99296505	A,NA	G,NA	0.991054,NA	-0.0280995,NA	0.0209976,NA	0.742746,NA	0.000203084	0.000287734
3	rs116847766	99401866	NA,T	NA,C	NA,0.987103	NA,0.00522043	NA,0.0378862	NA,0.0504127	0.000203035	0.000283475
3	rs117202196	100022455	NA,C	NA,A	NA,0.982143	NA,-0.00713771	NA,0.0322783	NA,0.0835508	0.000202812	0.000283199
3	rs72700762	99500932	T,NA	C,NA	0.904573,NA	-0.00768387,NA	0.00672948,NA	0.595975,NA	0.000202797	0.000282152
3	rs377490681	99567219	NA,T	NA,C	NA,0.981151	NA,0.00635443	NA,0.0314332	NA,0.075827	0.000202642	0.000282935
3	rs10138205	99719468	NA,G	NA,A	NA,0.947421	NA,0.00463894	NA,0.0191524	NA,0.0922576	0.000202585	0.000282835
3	rs145949511	99815832	NA,C	NA,G	NA,0.972222	NA,-0.00308827	NA,0.0260119	NA,0.0431149	0.000202551	0.000282714
3	rs10131842	99312476	NA,G	NA,T	NA,0.84623	NA,0.00144318	NA,0.0118501	NA,0.0442793	0.000202547	0.000282797
3	rs59999801	99807247	NA,A	NA,C	NA,0.802579	NA,-0.00149043	NA,0.010739	NA,0.0507962	0.000202544	0.000282698
3	rs1810114	99823019	A,A	G,G	0.766402,0.786706	-0.00490968,0.018451	0.00467279,0.0104354	0.532541,1.11328	0.000202306	0.000277217
3	rs150539838	99690193	NA,C	NA,G	NA,0.987103	NA,-0.00590717	NA,0.0378862	NA,0.0574478	0.00020225	0.000282336
3	rs117671982	99743879	NA,T	NA,G	NA,0.964286	NA,-0.00369394	NA,0.0230345	NA,0.0591881	0.000202237	0.000282296
3	rs17545164	99390817	A,A	G,G	0.5,0.988095	0.00449919,0.068388	0.0039543,0.0394133	0.59311,1.08242	0.000202226	0.000276815
3	rs72702620	99636395	NA,C	NA,T	NA,0.979167	NA,-0.00382946	NA,0.0299292	NA,0.0466326	0.000202182	0.000282328
3	rs118086268	100231859	NA,G	NA,C	NA,0.987103	NA,0.00157135	NA,0.0378862	NA,0.0146109	0.000202148	0.000282078
3	rs117644776	99626291	T,T	C,C	0.981113,0.904762	0.0127275,0.0253679	0.0145245,0.0145623	0.419211,1.08882	0.000202144	0.000279254
3	rs151001117	99748968	NA,T	NA,G	NA,0.985119	NA,-0.00617275	NA,0.0353055	NA,0.0648925	0.000202045	0.000282185
3	rs76096017	99806622	NA,T	NA,C	NA,0.801587	NA,-0.00129271	NA,0.0107187	NA,0.0438291	0.000201952	0.000281879
3	rs17097925	99321474	NA,A	NA,C	NA,0.84623	NA,0.00122913	NA,0.0118501	NA,0.0374464	0.000201916	0.000281911
3	rs115525579	99354335	NA,T	NA,A	NA,0.850198	NA,-0.00291755	NA,0.011978	NA,0.0928257	0.000201907	0.000281839
3	rs76733068	100051758	NA,A	NA,G	NA,0.83631	NA,-0.00140351	NA,0.0115534	NA,0.0441629	0.000201733	0.000281788
3	rs12893191	99821243	T,T	C,C	0.767396,0.798611	-0.00515261,0.0188174	0.00467973,0.010659	0.56723,1.11072	0.000201722	0.000276298
3	rs117162981	99335377	NA,A	NA,G	NA,0.918651	NA,0.00265243	NA,0.0156369	NA,0.0628311	0.000201574	0.000281404
3	rs78228841	100120215	NA,A	NA,G	NA,0.782738	NA,-0.00164932	NA,0.0103658	NA,0.0586967	0.000201535	0.00028122
3	rs79131527	99321744	NA,A	NA,G	NA,0.84623	NA,0.00106865	NA,0.0118501	NA,0.0323847	0.000201483	0.000281303
3	rs10143562	99321109	NA,C	NA,T	NA,0.84623	NA,0.00106865	NA,0.0118501	NA,0.0323847	0.000201483	0.000281303
3	rs17098917	100135648	NA,T	NA,G	NA,0.867063	NA,-0.00171613	NA,0.0125908	NA,0.0498375	0.000201422	0.000281125
3	rs17097902	99314060	NA,C	NA,T	NA,0.84623	NA,0.00101517	NA,0.0118501	NA,0.0307094	0.000201346	0.000281112
3	rs8007091	99312756	NA,G	NA,C	NA,0.84623	NA,0.00101517	NA,0.0118501	NA,0.0307094	0.000201346	0.000281112
3	rs77304655	100197069	NA,T	NA,C	NA,0.988095	NA,-0.00520852	NA,0.0394133	NA,0.0482427	0.000201339	0.000281102
3	rs10144748	99552213	C,C	T,T	0.779324,0.871032	0.00569595,0.0151827	0.00476763,0.012754	0.634138,0.631012	0.000201282	0.000278017
3	rs10149155	99314456	NA,T	NA,C	NA,0.84623	NA,0.000961687	NA,0.0118501	NA,0.0290401	0.000201214	0.000280926
3	rs77639524	100145628	NA,T	NA,G	NA,0.983135	NA,0.00773947	NA,0.0331973	NA,0.088493	0.000201203	0.000280864
3	rs79541455	99350354	NA,T	NA,A	NA,0.848214	NA,-0.00267499	NA,0.0119134	NA,0.0849488	0.000201119	0.000280719
3	rs141023913	99913526	NA,G	NA,T	NA,0.965278	NA,-0.00195307	NA,0.0233493	NA,0.029961	0.000201068	0.0002807
3	rs61981340	99450325	G,G	C,C	0.960239,0.758929	0.00396434,0.0193675	0.0101186,0.00999379	0.157881,1.27877	0.000201045	0.00027807
3	rs72700801	99589816	NA,G	NA,C	NA,0.96131	NA,-0.00338536	NA,0.0221651	NA,0.0562049	0.000201043	0.000280577
3	rs2895810	100073091	A,A	G,G	0.080517,0.063492	0.00552484,-0.0334279	0.00726648,0.0175302	0.34963,1.24766	0.000201005	0.000291699
3	rs77419534	100113475	NA,T	NA,C	NA,0.962302	NA,-0.00450781	NA,0.0224433	NA,0.0753005	0.000200982	0.000280534
3	rs76927979	99703958	NA,G	NA,C	NA,0.83631	NA,-0.000387812	NA,0.0115534	NA,0.0117879	0.000200942	0.000280593
3	rs1152779	99634372	NA,G	NA,A	NA,0.035714	NA,-0.0019695	NA,0.0230346	NA,0.0306482	0.000200858	0.000280362
3	rs11846608	99648780	NA,T	NA,C	NA,0.885913	NA,0.00313806	NA,0.0134459	NA,0.0885958	0.000200713	0.000280203
3	rs12433872	99471754	NA,T	NA,C	NA,0.960318	NA,-0.0026105	NA,0.0218976	NA,0.0433006	0.000200712	0.000280176
3	rs7143880	99349764	NA,G	NA,C	NA,0.848214	NA,-0.00248801	NA,0.0119134	NA,0.0785364	0.000200697	0.000280134
3	rs117996249	100201118	NA,T	NA,C	NA,0.969246	NA,-0.00308632	NA,0.0247591	NA,0.0453727	0.000200652	0.000280167
3	rs4992918	99317959	G,G	A,A	0.963221,0.815476	-0.0184351,0.0154102	0.0105045,0.0110197	1.10092,0.790516	0.000200627	0.000275024
3	rs117457647	100210036	NA,G	NA,A	NA,0.987103	NA,-0.00663269	NA,0.0378862	NA,0.064984	0.000200627	0.000280087
3	rs138662918	99480176	NA,C	NA,G	NA,0.941468	NA,-0.00226568	NA,0.0182098	NA,0.045284	0.000200612	0.000280005
3	rs78524321	99322241	NA,G	NA,A	NA,0.84623	NA,0.000694378	NA,0.0118501	NA,0.0207825	0.000200608	0.000280075
3	rs6575698	99349538	NA,T	NA,A	NA,0.848214	NA,-0.00243531	NA,0.0119134	NA,0.0767421	0.000200586	0.00027998
3	rs7143920	99349884	NA,G	NA,A	NA,0.848214	NA,-0.00243531	NA,0.0119134	NA,0.0767421	0.000200586	0.00027998
3	rs75729787	99809776	NA,T	NA,C	NA,0.794643	NA,-0.00107592	NA,0.0105819	NA,0.0366779	0.00020056	0.000279941
3	rs10467883	99313872	NA,T	NA,C	NA,0.84623	NA,0.000640932	NA,0.0118501	NA,0.0191488	0.000200498	0.00027992
3	rs58163630	99323216	NA,A	NA,G	NA,0.84623	NA,0.000640932	NA,0.0118501	NA,0.0191488	0.000200498	0.00027992
3	rs17098400	99675624	NA,G	NA,A	NA,0.890873	NA,0.00206812	NA,0.0137097	NA,0.055471	0.00020038	0.000279715
3	rs8005714	99349295	NA,T	NA,C	NA,0.849206	NA,-0.00233617	NA,0.0119455	NA,0.0731703	0.000200342	0.000279642
3	rs2400462	99346884	NA,C	NA,A	NA,0.847222	NA,-0.00227109	NA,0.0118816	NA,0.0713928	0.000200314	0.000279606
3	rs117164425	99965103	NA,T	NA,C	NA,0.972222	NA,0.00130914	NA,0.0260119	NA,0.0177918	0.000200312	0.000279704
3	rs143391702	100199728	NA,C	NA,T	NA,0.987103	NA,-0.00466142	NA,0.0378862	NA,0.0447562	0.00020027	0.000279608
3	rs75758849	99671011	NA,G	NA,A	NA,0.905754	NA,0.00212334	NA,0.0146307	NA,0.0532484	0.00020024	0.000279501
3	rs79278562	99379182	NA,C	NA,T	NA,0.815476	NA,-0.00137534	NA,0.0110197	NA,0.0454311	0.000200205	0.000279616
3	rs78930262	99819238	NA,A	NA,G	NA,0.956349	NA,-0.00185025	NA,0.0209218	NA,0.0317366	0.00020019	0.000279538
3	rs28740827	99346363	NA,C	NA,A	NA,0.848214	NA,-0.00222444	NA,0.0119134	NA,0.0696208	0.00020018	0.000279418
3	rs1956886	99344250	NA,G	NA,A	NA,0.848214	NA,-0.00222444	NA,0.0119134	NA,0.0696208	0.00020018	0.000279418
3	rs78057503	99389300	NA,G	NA,T	NA,0.967262	NA,-0.00224693	NA,0.0240217	NA,0.0336345	0.000200149	0.000279345
3	rs1983473	99717907	NA,A	NA,G	NA,0.137897	NA,-0.00295671	NA,0.0123978	NA,0.0907092	0.000200142	0.000279405
3	rs28726305	99345719	NA,G	NA,A	NA,0.848214	NA,-0.00217172	NA,0.0119134	NA,0.0678544	0.000200088	0.00027929
3	rs2136574	99717242	NA,C	NA,G	NA,0.137897	NA,-0.0029135	NA,0.0123978	NA,0.0892646	0.00020007	0.000279304
3	rs7150383	99556155	NA,A	NA,T	NA,0.393849	NA,0.000661582	NA,0.00874879	NA,0.0270008	0.000200051	0.000279283
3	rs10129433	99345445	NA,T	NA,G	NA,0.848214	NA,-0.00211898	NA,0.0119134	NA,0.0660936	0.000199999	0.000279167
3	rs116211778	99345011	NA,T	NA,A	NA,0.848214	NA,-0.0020135	NA,0.0119134	NA,0.0625887	0.000199832	0.000278937
3	rs79247990	99715978	C,NA	A,NA	0.989066,NA	0.00840636,NA	0.0190121,NA	0.181527,NA	0.000199803	0.000272643
3	rs10149248	99344665	NA,C	NA,A	NA,0.848214	NA,-0.00196075	NA,0.0119134	NA,0.0608445	0.000199754	0.000278829
3	rs145392756	100199070	NA,G	NA,A	NA,0.987103	NA,-0.0048683	NA,0.0378862	NA,0.0468423	0.000199668	0.000278744
3	rs77091156	99241779	NA,G	NA,A	NA,0.962302	NA,0.00162029	NA,0.0224433	NA,0.0257432	0.000199612	0.000278656
3	rs143103275	99323768	NA,A	NA,G	NA,0.847222	NA,5.35233e-05	NA,0.0118816	NA,0.00156377	0.000199563	0.000278605
3	rs115661230	99323678	NA,C	NA,T	NA,0.847222	NA,5.35233e-05	NA,0.0118816	NA,0.00156377	0.000199563	0.000278605
3	rs148184132	99859674	NA,A	NA,T	NA,0.977182	NA,0.00422033	NA,0.0286274	NA,0.0541386	0.000199518	0.000278555
3	rs151333828	99276343	NA,G	NA,C	NA,0.985119	NA,-0.00215532	NA,0.0353055	NA,0.0216728	0.000199502	0.000278482
3	rs148450295	99323812	NA,C	NA,T	NA,0.847222	NA,-0	NA,0.0118816	NA,-0	0.000199497	0.000278512
3	rs79570438	100111923	NA,C	NA,A	NA,0.779762	NA,-0.000343701	NA,0.0103152	NA,0.0117	0.000199486	0.000278422
3	rs142714363	99323944	NA,T	NA,C	NA,0.847222	NA,-5.35179e-05	NA,0.0118816	NA,0.00156361	0.000199435	0.000278424
3	rs76773229	100185258	NA,T	NA,C	NA,0.964286	NA,-0.00204705	NA,0.0230345	NA,0.0318972	0.000199421	0.000278394
3	rs77714784	99336011	NA,C	NA,T	NA,0.847222	NA,-0.0019029	NA,0.0118816	NA,0.0591059	0.000199404	0.000278345
3	rs80009370	99708365	NA,A	NA,G	NA,0.863095	NA,0.00064817	NA,0.0124355	NA,0.0184391	0.000199399	0.000278354
3	rs6575708	99498607	A,NA	G,NA	0.963221,NA	0.00986528,NA	0.0105045,NA	0.458852,NA	0.000199398	0.000276791
3	rs145069165	99596673	A,A	G,G	0.928429,0.909722	0.0137421,-0.0133752	0.00767004,0.0149162	1.13556,0.431934	0.000199393	0.00027085
3	rs118045050	99677676	NA,G	NA,A	NA,0.890873	NA,0.00130057	NA,0.0137097	NA,0.0341297	0.000199383	0.000278329
3	rs76700331	99686902	NA,T	NA,G	NA,0.925595	NA,0.00260642	NA,0.0162889	NA,0.0590497	0.000199348	0.000278311
3	rs17098037	99390904	NA,C	NA,T	NA,0.866071	NA,-0.000336507	NA,0.0125513	NA,0.00938998	0.000199314	0.000278222
3	rs74403457	99671793	NA,T	NA,A	NA,0.905754	NA,0.00130234	NA,0.0146307	NA,0.031951	0.000199306	0.000278212
3	rs56814459	100055766	NA,A	NA,G	NA,0.74504	NA,-0.000313386	NA,0.00980793	NA,0.0112137	0.000199272	0.000278171
3	rs10139098	99341298	NA,G	NA,A	NA,0.848214	NA,-0.00153328	NA,0.0119134	NA,0.0469205	0.000199254	0.000278141
3	rs12050177	99688924	NA,T	NA,G	NA,0.888889	NA,-0.000194275	NA,0.0136019	NA,0.0049775	0.000199238	0.00027814
3	rs76167016	100218288	NA,A	NA,G	NA,0.987103	NA,-0.0036207	NA,0.0378862	NA,0.034392	0.000199232	0.000278131
3	rs113684187	99325258	NA,A	NA,G	NA,0.987103	NA,-0.00648855	NA,0.0378862	NA,0.0634782	0.00019923	0.000278079
3	rs145388334	99337118	NA,G	NA,A	NA,0.989087	NA,-0.00789884	NA,0.0411453	NA,0.071726	0.000199218	0.000278064
3	rs10135423	99376970	NA,A	NA,G	NA,0.87004	NA,0.00045422	NA,0.0127124	NA,0.0125584	0.000199213	0.000278094
3	rs10136419	99340813	NA,T	NA,C	NA,0.847222	NA,-0.000211186	NA,0.0118816	NA,0.00620283	0.00019918	0.000278066
3	rs116876133	99671575	NA,A	NA,G	NA,0.905754	NA,0.00110902	NA,0.0146307	NA,0.0270673	0.00019917	0.000278026
3	rs139528880	99346071	A,NA	G,NA	0.980119,NA	-0.014699,NA	0.0141639,NA	0.523788,NA	0.000199157	0.000287906
3	rs8018312	99353245	NA,G	NA,A	NA,0.852183	NA,-0.00138996	NA,0.0120441	NA,0.041855	0.000199154	0.000278012
3	rs17095104	99712697	NA,C	NA,T	NA,0.862103	NA,0.000954731	NA,0.0123978	NA,0.0275114	0.000199144	0.000277999
3	rs4146769	99878504	NA,A	NA,C	NA,0.952381	NA,-0.00129777	NA,0.0200728	NA,0.0229855	0.000199141	0.000278024
3	rs58319013	100058149	NA,A	NA,G	NA,0.709325	NA,0.00112942	NA,0.00941405	NA,0.0435888	0.000199133	0.000278003
3	rs58608088	99702590	NA,T	NA,A	NA,0.97619	NA,-0.00226856	NA,0.0280389	NA,0.0289491	0.000199132	0.000278012
3	rs139305113	99407715	NA,C	NA,A	NA,0.97619	NA,-0.00127833	NA,0.0280389	NA,0.016087	0.000199125	0.000278004
3	rs751325	100207114	NA,G	NA,A	NA,0.988095	NA,-8.60466e-05	NA,0.0394133	NA,0.00075717	0.000199117	0.00027796
3	rs17097931	99324012	NA,G	NA,A	NA,0.847222	NA,-0.000427994	NA,0.0118816	NA,0.0126622	0.000199104	0.000277955
3	rs117371399	99685432	NA,A	NA,G	NA,0.889881	NA,0.000920923	NA,0.0136555	NA,0.0240026	0.000199093	0.000277925
3	rs116967746	99685431	NA,C	NA,T	NA,0.889881	NA,0.000920923	NA,0.0136555	NA,0.0240026	0.000199093	0.000277925
3	rs10135944	99340429	NA,G	NA,A	NA,0.847222	NA,-0.00126585	NA,0.0118816	NA,0.0385054	0.000199075	0.000277895
3	rs149941925	99408003	NA,C	NA,T	NA,0.97619	NA,-0.00106385	NA,0.0280389	NA,0.0133474	0.000199069	0.000277921
3	rs2895809	100058351	NA,A	NA,G	NA,0.709325	NA,0.00104244	NA,0.00941405	NA,0.0400867	0.000199064	0.000277903
3	rs148198278	99336267	NA,C	NA,T	NA,0.849206	NA,-0.00136643	NA,0.0119455	NA,0.0414698	0.000199034	0.00027784
3	rs12435447	99386865	C,C	T,T	0.926441,0.680556	-0.0141458,0.0100757	0.0075738,0.00916798	1.20902,0.565811	0.000199024	0.000272291
3	rs138651688	100213441	NA,T	NA,C	NA,0.988095	NA,-0.00295115	NA,0.0394133	NA,0.0267277	0.000199021	0.000277833
3	rs3918101	99972356	NA,C	NA,A	NA,0.954365	NA,-0.00105976	NA,0.0204832	NA,0.0183004	0.000199018	0.00027784
3	rs80183032	100209973	NA,A	NA,G	NA,0.988095	NA,-0.000688643	NA,0.0394133	NA,0.00609676	0.000199017	0.000277822
3	rs117461355	99317369	NA,A	NA,G	NA,0.985119	NA,0.0012588	NA,0.0353055	NA,0.0125313	0.00019901	0.000277835
3	rs1257451	99694760	NA,A	NA,C	NA,0.888889	NA,0.000917314	NA,0.0136019	NA,0.0240026	0.000199	0.000277799
3	rs117422126	100210478	NA,C	NA,T	NA,0.988095	NA,-0.000860632	NA,0.0394133	NA,0.00763265	0.000198996	0.000277793
3	rs6575701	99353516	NA,A	NA,T	NA,0.85119	NA,-0.00106657	NA,0.0120109	NA,0.0318717	0.000198993	0.000277788
3	rs751324	100207016	NA,T	NA,G	NA,0.988095	NA,-0.00270783	NA,0.0394133	NA,0.0244645	0.000198992	0.000277792
3	rs76055199	99853116	NA,C	NA,T	NA,0.882937	NA,-0.000721471	NA,0.0132962	NA,0.019212	0.000198984	0.000277772
3	rs79909551	99693434	NA,T	NA,A	NA,0.888889	NA,0.000820673	NA,0.0136019	NA,0.0214138	0.000198973	0.000277761
3	rs7148142	99325743	NA,T	NA,C	NA,0.848214	NA,-0.000750768	NA,0.0119134	NA,0.0223901	0.000198968	0.000277761
3	rs138740276	100211200	NA,G	NA,A	NA,0.988095	NA,-0.00116145	NA,0.0394133	NA,0.0103318	0.000198968	0.000277755
3	rs10138875	99339125	NA,C	NA,T	NA,0.85119	NA,-0.000736993	NA,0.0120109	NA,0.0217866	0.000198965	0.000277756
3	rs4144133	99692325	NA,G	NA,T	NA,0.888889	NA,0.000775108	NA,0.0136019	NA,0.0201981	0.000198963	0.000277748
3	rs78260894	99681783	NA,C	NA,G	NA,0.888889	NA,0.000577107	NA,0.0136019	NA,0.0149522	0.00019896	0.000277743
3	rs76755365	99333302	NA,G	NA,T	NA,0.848214	NA,-0.000793629	NA,0.0119134	NA,0.0237019	0.000198959	0.000277747
3	rs75187744	99690935	NA,T	NA,C	NA,0.888889	NA,0.000729222	NA,0.0136019	NA,0.0189771	0.000198955	0.000277737
3	rs77758064	99690985	NA,C	NA,T	NA,0.888889	NA,0.000726627	NA,0.0136019	NA,0.0189081	0.000198955	0.000277737
3	rs141703023	100211495	NA,T	NA,C	NA,0.988095	NA,-0.00137897	NA,0.0394133	NA,0.0122937	0.000198955	0.000277737
3	rs59386846	100196039	NA,T	NA,C	NA,0.946429	NA,-0.000189795	NA,0.0189842	NA,0.00347814	0.00019895	0.000277732
3	rs74245705	99401305	NA,C	NA,T	NA,0.789683	NA,-4.28106e-05	NA,0.0104891	NA,0.00141659	0.000198949	0.000277728
3	rs78582836	100085028	NA,A	NA,G	NA,0.93254	NA,0.000199005	NA,0.017043	NA,0.00406503	0.000198946	0.000277739
3	rs17097965	99334165	NA,G	NA,A	NA,0.848214	NA,-0.000899357	NA,0.0119134	NA,0.0269536	0.000198945	0.000277726
3	rs10147500	99326087	NA,G	NA,A	NA,0.848214	NA,-0.00091151	NA,0.0119134	NA,0.0273288	0.000198945	0.000277725
3	rs146027305	100208260	NA,T	NA,C	NA,0.988095	NA,-0.00185051	NA,0.0394133	NA,0.0165758	0.000198944	0.000277723
```
