## Supplementary material for "Characterization of shared and ancestry-specific signals driving complex traits using multi-ancestry fine-mapping": susiex_nc3.cs80.snp

```
BP	SNP	PIP(CS1)	LogBF(CS1,Pop1)	LogBF(CS1,Pop2)	PIP(CS2)	LogBF(CS2,Pop1)	LogBF(CS2,Pop2)	PIP(CS3)	LogBF(CS3,Pop1)	LogBF(CS3,Pop2)
99233533	rs80287648	9.84405e-08	0.434905	-1.229	3.97071e-05	-0.69027	-1.22441	0.000113022	-0.56981	-1.22582
99233952	rs1955898	4.21329e-08	-1.64272	-1.95715e-10	5.55634e-05	-1.57869	-1.95715e-10	0.000138879	-1.5896	-1.95715e-10
99234190	rs117744917	6.20609e-08	-1.25543	-1.95715e-10	7.44381e-05	-1.28625	-1.95715e-10	0.000206594	-1.19245	-1.95715e-10
99234266	rs61981327	5.93092e-08	-1.30079	-1.95715e-10	6.33333e-05	-1.4478	-1.95715e-10	0.000173333	-1.36799	-1.95715e-10
99234946	rs61981328	6.52234e-08	-1.20573	-1.95715e-10	8.80057e-05	-1.11881	-1.95715e-10	0.00024087	-1.03895	-1.95715e-10
99235135	rs35013591	1.31562e-08	-1.72181	-1.08486	1.48187e-05	-1.79399	-1.10633	3.71856e-05	-1.80106	-1.10622
99235157	rs75995131	9.40752e-08	-1.40222e-10	-0.839456	0.00012559	-1.40222e-10	-0.763189	0.000319857	-1.40222e-10	-0.75533
99236033	rs17533457	4.58257e-07	1.50842	-0.764542	0.000350846	0.987037	-0.722904	0.00118872	1.29216	-0.734734
99237030	rs79946827	7.8284e-08	-1.02321	-1.95715e-10	6.6605e-05	-1.39743	-1.95715e-10	0.00017356	-1.36668	-1.95715e-10
99237038	rs73398796	4.13538e-08	-1.66139	-1.95715e-10	5.43453e-05	-1.60086	-1.95715e-10	0.00013591	-1.61121	-1.95715e-10
99237348	rs7146951	6.63419e-08	-1.18873	-1.95715e-10	7.53026e-05	-1.2747	-1.95715e-10	0.000203468	-1.2077	-1.95715e-10
99237415	rs57895579	4.17539e-08	-1.65176	-1.95715e-10	5.49718e-05	-1.58939	-1.95715e-10	0.000137436	-1.60004	-1.95715e-10
99237643	rs79869465	1.01261e-07	0.461916	-1.22776	4.05722e-05	-0.671196	-1.22193	0.000115566	-0.549734	-1.22363
99237659	rs78427840	2.6855e-08	-1.46689	-0.62621	3.55842e-05	-1.38171	-0.6426	0.000100967	-1.26681	-0.641595
99237660	rs75613904	7.86046e-08	-1.01912	-1.95715e-10	0.000118415	-0.822022	-1.95715e-10	0.000304599	-0.804207	-1.95715e-10
99238394	rs77674832	9.4235e-08	-1.40222e-10	-0.837759	0.000125823	-1.40222e-10	-0.761333	0.000320456	-1.40222e-10	-0.753458
99238743	rs11627868	4.33668e-08	-1.61386	-1.95715e-10	5.74797e-05	-1.54478	-1.95715e-10	0.000143553	-1.5565	-1.95715e-10
99238778	rs11627987	4.44329e-08	-1.58957	-1.95715e-10	5.91258e-05	-1.51655	-1.95715e-10	0.000147571	-1.52889	-1.95715e-10
99238899	rs7154209	7.19817e-08	-1.10714	-1.95715e-10	8.68445e-05	-1.13209	-1.95715e-10	0.000256832	-0.974783	-1.95715e-10
99239122	rs1955899	4.32486e-08	-1.61659	-1.95715e-10	5.72966e-05	-1.54797	-1.95715e-10	0.000143106	-1.55962	-1.95715e-10
99239194	rs1955900	4.53996e-08	-1.56805	-1.95715e-10	6.0489e-05	-1.49375	-1.95715e-10	0.000150489	-1.50932	-1.95715e-10
99239281	rs12897121	1.11233e-08	-1.80234	-1.17216	1.39156e-05	-1.80337	-1.15983	3.52036e-05	-1.79966	-1.1624
99239283	rs4905762	8.3158e-08	0.254273	-1.21708	2.66799e-05	-1.09543	-1.21687	7.78281e-05	-0.948822	-1.21988
99239707	rs76331750	9.31235e-08	0.369317	-1.21894	2.85078e-05	-1.02729	-1.21874	8.37276e-05	-0.874115	-1.22152
99240316	rs11623713	4.32486e-08	-1.61659	-1.95715e-10	5.72966e-05	-1.54797	-1.95715e-10	0.000143106	-1.55962	-1.95715e-10
99240740	rs77255543	9.49353e-08	0.387346	-1.2177	2.88531e-05	-1.0165	-1.2175	8.48144e-05	-0.862309	-1.22043
99241224	rs7140390	4.34535e-08	-1.61186	-1.95715e-10	5.76139e-05	-1.54245	-1.95715e-10	0.00014388	-1.55422	-1.95715e-10
99241318	rs72712154	9.50564e-08	0.370399	-1.19948	7.4175e-05	-0.0835596	-1.20623	0.000229758	0.119584	-1.20576
99241779	rs77091156	6.38471e-08	-1.40222e-10	-1.22706	7.89964e-05	-1.40222e-10	-1.22681	0.000199612	-1.40222e-10	-1.22683
99241913	rs8004419	3.42573e-08	-1.17919	-0.67046	3.68834e-05	-1.37449	-0.613956	9.7491e-05	-1.33684	-0.606602
99242799	rs17612133	2.55882e-08	-0.932401	-1.20902	2.62756e-05	-1.10856	-1.21901	6.25405e-05	-1.16831	-1.21908
99243254	rs2057202	3.91719e-08	-1.71559	-1.95715e-10	5.10926e-05	-1.66257	-1.95715e-10	0.000128646	-1.66614	-1.95715e-10
99243715	rs34517808	1.18867e-08	-1.68014	-1.228	1.49593e-05	-1.66576	-1.22512	3.6484e-05	-1.70059	-1.22574
99243762	rs28715054	4.02975e-08	-1.68726	-1.95715e-10	5.26792e-05	-1.63199	-1.95715e-10	0.000131854	-1.64151	-1.95715e-10
99244604	rs73403785	1.02294e-07	-1.40222e-10	-0.755696	0.000136507	-1.40222e-10	-0.679836	0.000346757	-1.40222e-10	-0.67458
99245996	rs117436576	6.86571e-08	-1.40222e-10	-1.15443	8.68356e-05	-1.40222e-10	-1.1322	0.000220043	-1.40222e-10	-1.12938
99246048	rs142921637	3.73478e-08	-1.76328	-1.95715e-10	4.51603e-05	-1.786	-1.95715e-10	0.00011232	-1.80186	-1.95715e-10
99246324	rs75832722	7.16852e-08	-1.40222e-10	-1.11127	9.31271e-05	-1.40222e-10	-1.06225	0.00023546	-1.40222e-10	-1.06166
99248043	rs61981331	6.50062e-08	-1.20907	-1.95715e-10	7.60232e-05	-1.26518	-1.95715e-10	0.000223102	-1.11558	-1.95715e-10
99248306	rs75332144	8.18675e-08	-0.978449	-1.95715e-10	6.64956e-05	-1.39908	-1.95715e-10	0.000171953	-1.37599	-1.95715e-10
99248916	rs61981349	6.52709e-08	-1.205	-1.95715e-10	7.86193e-05	-1.2316	-1.95715e-10	0.000232088	-1.07609	-1.95715e-10
99248996	rs79231080	1.01252e-07	0.46104	-1.22697	2.98578e-05	-0.972081	-1.22769	8.82813e-05	-0.813792	-1.22888
99249020	rs75357972	1.01362e-07	0.46104	-1.22589	2.98867e-05	-0.972081	-1.22672	8.83448e-05	-0.813792	-1.22816
99249036	rs7145611	3.32941e-08	-1.12445	-0.753721	3.52051e-05	-1.33482	-0.700202	9.3179e-05	-1.2935	-0.69518
99249175	rs74402410	6.58331e-08	0.0308741	-1.2273	2.32056e-05	-1.22385	-1.22797	6.69257e-05	-1.09053	-1.22909
99249190	rs11621825	4.12958e-08	-1.66279	-1.95715e-10	5.42125e-05	-1.6033	-1.95715e-10	0.000136123	-1.60964	-1.95715e-10
99249338	rs76532736	1.22424e-07	-0.57606	-1.95715e-10	8.79582e-05	-1.11935	-1.95715e-10	0.000227385	-1.09656	-1.95715e-10
99249424	rs2144447	1.59759e-08	-1.78239	-0.830086	2.12356e-05	-1.74494	-0.795593	5.31211e-05	-1.74464	-0.805986
99249445	rs2144448	1.58641e-08	-1.78467	-0.834824	2.10504e-05	-1.74876	-0.800532	5.26603e-05	-1.74848	-0.810865
99249696	rs35775276	2.36102e-08	-1.21197	-1.0099	2.28361e-05	-1.46805	-0.999815	6.32209e-05	-1.37302	-1.00355
99249978	rs61981350	6.46594e-08	-1.21442	-1.95715e-10	7.78993e-05	-1.2408	-1.95715e-10	0.000229692	-1.08647	-1.95715e-10
99250240	rs77002645	1.01544e-07	-0.763058	-1.95715e-10	0.000121392	-0.797185	-1.95715e-10	0.000333242	-0.714336	-1.95715e-10
99250593	rs61981351	5.26944e-08	-1.41904	-1.95715e-10	6.35965e-05	-1.44366	-1.95715e-10	0.000190398	-1.27409	-1.95715e-10
99251517	rs58437623	9.31408e-08	0.379234	-1.22867	2.83807e-05	-1.02136	-1.22915	8.35739e-05	-0.867624	-1.22985
99251540	rs71418606	2.33688e-08	-1.2068	-1.02534	2.25659e-05	-1.46416	-1.01562	6.25132e-05	-1.36861	-1.01922
99251670	rs8010003	2.99823e-08	-0.88769	-1.09525	3.05524e-05	-1.08834	-1.08843	9.12182e-05	-0.918798	-1.09115
99251746	rs60238759	1.05874e-07	0.507795	-1.2291	3.06634e-05	-0.943653	-1.22949	9.0956e-05	-0.782799	-1.23003
99252003	rs8014257	3.17623e-08	-1.12682	-0.798447	3.42237e-05	-1.31586	-0.747434	9.05062e-05	-1.27515	-0.742641
99252005	rs61981352	6.27054e-08	-1.2451	-1.95715e-10	0.000106723	-0.925974	-1.95715e-10	0.000251058	-0.997519	-1.95715e-10
99252357	rs79944940	5.99656e-08	-1.28978	-1.95715e-10	8.23983e-05	-1.18465	-1.95715e-10	0.000222392	-1.11876	-1.95715e-10
99253298	rs149790469	7.17776e-08	-1.10998	-1.95715e-10	0.000100667	-0.984397	-1.95715e-10	0.000251121	-0.997269	-1.95715e-10
99253320	rs12895196	1.51206e-08	-1.63115	-1.03634	1.65971e-05	-1.75913	-1.02786	4.33033e-05	-1.7237	-1.03128
99253947	rs12434180	6.88899e-08	-1.15104	-1.95715e-10	8.76855e-05	-1.12246	-1.95715e-10	0.000244486	-1.02405	-1.95715e-10
99254447	rs2295694	1.10798e-07	0.554109	-1.22995	3.15254e-05	-0.915311	-1.23011	9.37951e-05	-0.751941	-1.23015
99254712	rs1159799	3.34295e-08	-1.0638	-0.810314	3.56725e-05	-1.26185	-0.759988	9.44658e-05	-1.21971	-0.755256
99254953	rs141162893	5.05361e-08	-1.46086	-1.95715e-10	5.23728e-05	-1.63783	-1.95715e-10	0.000131857	-1.64148	-1.95715e-10
99255485	rs61981353	6.58264e-08	-1.19653	-1.95715e-10	8.16875e-05	-1.19331	-1.95715e-10	0.000242543	-1.03202	-1.95715e-10
99255542	rs8012408	7.19947e-08	-1.10696	-1.95715e-10	8.86366e-05	-1.11167	-1.95715e-10	0.000248203	-1.00896	-1.95715e-10
99255543	rs8012409	7.19947e-08	-1.10696	-1.95715e-10	8.86366e-05	-1.11167	-1.95715e-10	0.000248203	-1.00896	-1.95715e-10
99255610	rs142134301	7.00367e-08	-1.40222e-10	-1.13453	8.63711e-05	-1.40222e-10	-1.13756	0.000217412	-1.40222e-10	-1.14141
99255656	rs4569191	1.30204e-08	-1.74498	-1.07206	1.55366e-05	-1.78829	-1.06472	3.92908e-05	-1.78513	-1.06709
99255949	rs2207737	3.62689e-08	-0.745614	-1.04697	3.52125e-05	-0.995729	-1.03908	0.000106628	-0.812229	-1.04163
99255977	rs2207738	1.17443e-08	-1.69017	-1.23001	1.32144e-05	-1.78485	-1.23006	3.50092e-05	-1.73761	-1.22998
99256075	rs2224093	1.33222e-08	-1.74101	-1.05311	1.58734e-05	-1.78622	-1.04535	4.01448e-05	-1.78286	-1.04785
99256089	rs2224094	1.33222e-08	-1.74101	-1.05311	1.58734e-05	-1.78622	-1.04535	4.01448e-05	-1.78286	-1.04785
99256218	rs11628178	3.68532e-08	-0.732477	-1.04413	3.57228e-05	-0.984244	-1.03618	0.000108305	-0.799511	-1.03874
99256224	rs75339531	1.16188e-07	0.601762	-1.2301	3.24677e-05	-0.885967	-1.23	9.69048e-05	-0.720034	-1.22944
99256374	rs1997984	1.42896e-08	-1.59821	-1.1258	1.63825e-05	-1.68177	-1.11823	4.21113e-05	-1.67036	-1.11253
99256406	rs11628157	1.32088e-08	-1.74844	-1.05423	1.57947e-05	-1.79004	-1.0465	3.99313e-05	-1.78705	-1.04899
99256618	rs11624154	1.32088e-08	-1.74844	-1.05423	1.57947e-05	-1.79004	-1.0465	3.99313e-05	-1.78705	-1.04899
99256833	rs1997985	1.24705e-07	0.670025	-1.22763	3.39692e-05	-0.843618	-1.22714	0.000101872	-0.674058	-1.22543
99256899	rs12893591	1.32844e-08	-1.74844	-1.04853	1.5887e-05	-1.79004	-1.04067	4.01632e-05	-1.78705	-1.0432
99257071	rs12897832	1.31972e-08	-1.75216	-1.05139	1.58117e-05	-1.79187	-1.04359	3.99658e-05	-1.78907	-1.04611
99257137	rs11625244	1.44978e-08	-1.61963	-1.08992	1.62084e-05	-1.72768	-1.08301	4.10134e-05	-1.72407	-1.08524
99257210	rs4905764	1.27039e-07	0.689374	-1.22843	3.43514e-05	-0.831549	-1.22802	0.000103099	-0.66097	-1.22655
99257261	rs11629367	3.6355e-08	-1.79022	-1.95715e-10	4.59743e-05	-1.76813	-1.95715e-10	0.000115865	-1.77078	-1.95715e-10
99257404	rs12898112	1.32844e-08	-1.74844	-1.04853	1.5887e-05	-1.79004	-1.04067	4.01632e-05	-1.78705	-1.0432
99257470	rs61981355	6.16443e-08	-0.0367764	-1.22539	6.2667e-05	-0.237285	-1.22109	0.000209277	0.0425911	-1.22214
99257490	rs10141428	1.39697e-08	-1.6879	-1.05875	1.84455e-05	-1.65027	-1.03112	4.63676e-05	-1.64862	-1.03798
99257493	rs7161681	1.33304e-08	-1.74498	-1.04853	1.59149e-05	-1.78829	-1.04067	4.02407e-05	-1.78513	-1.0432
99257740	rs17097800	2.40584e-08	-0.977628	-1.22544	2.35568e-05	-1.21564	-1.22116	6.26295e-05	-1.16377	-1.2222
99257911	rs8004974	2.49577e-08	-0.937968	-1.2284	2.45107e-05	-1.17147	-1.22564	6.48908e-05	-1.12414	-1.22636
99258056	rs1950462	1.32464e-08	-1.74844	-1.05139	1.58406e-05	-1.79004	-1.04359	4.00466e-05	-1.78705	-1.04611
99258098	rs6575690	1.31972e-08	-1.75216	-1.05139	1.58117e-05	-1.79187	-1.04359	3.99658e-05	-1.78907	-1.04611
99258239	rs8009702	1.32202e-08	-1.75216	-1.04964	1.584e-05	-1.79187	-1.04181	4.00367e-05	-1.78907	-1.04433
99258291	rs61981356	6.71127e-08	-1.17718	-1.95715e-10	8.32879e-05	-1.17391	-1.95715e-10	0.000247888	-1.01023	-1.95715e-10
99258426	rs2236049	3.84889e-08	-0.78665	-0.946531	3.65004e-05	-1.09851	-0.900385	9.76704e-05	-1.04531	-0.896296
99258462	rs2236050	1.31824e-08	-1.75216	-1.05251	1.57936e-05	-1.79187	-1.04474	3.99204e-05	-1.78907	-1.04724
99258504	rs8010222	3.63578e-08	-1.79014	-1.95715e-10	4.598e-05	-1.76801	-1.95715e-10	0.000115879	-1.77066	-1.95715e-10
99258554	rs61981357	6.71127e-08	-1.17718	-1.95715e-10	8.32879e-05	-1.17391	-1.95715e-10	0.000247888	-1.01023	-1.95715e-10
99258714	rs1955902	1.31449e-08	-1.75216	-1.05536	1.57478e-05	-1.79187	-1.04765	3.98052e-05	-1.78907	-1.05013
99259187	rs2236051	1.30749e-08	-1.75216	-1.0607	1.5662e-05	-1.79187	-1.05311	3.959e-05	-1.78907	-1.05555
99259368	rs1950463	1.31116e-08	-1.75216	-1.0579	1.57069e-05	-1.79187	-1.05024	3.97027e-05	-1.78907	-1.05271
99259461	rs1950464	3.4864e-08	-0.784027	-1.04807	3.40136e-05	-1.02925	-1.0402	0.000102623	-0.849402	-1.04273
99259758	rs17097803	1.29764e-07	0.708795	-1.22663	3.48448e-05	-0.819407	-1.2259	0.000104741	-0.647809	-1.22391
99259807	rs1950465	1.31728e-08	-1.75575	-1.04964	1.58131e-05	-1.79356	-1.04181	3.99611e-05	-1.79096	-1.04433
99260182	rs7147469	1.30121e-08	-1.76516	-1.05251	1.57023e-05	-1.79767	-1.04474	3.96728e-05	-1.7953	-1.04724
99260192	rs7147481	3.5258e-08	-0.784027	-1.03683	3.44061e-05	-1.02925	-1.02873	0.0001038	-0.849402	-1.03134
99260379	rs7148805	1.33364e-08	-1.75216	-1.0409	1.59821e-05	-1.79187	-1.03288	4.03935e-05	-1.78907	-1.03546
99260686	rs79566382	6.71127e-08	-1.17718	-1.95715e-10	8.32879e-05	-1.17391	-1.95715e-10	0.000247888	-1.01023	-1.95715e-10
99260921	rs12885596	1.32972e-08	-1.75216	-1.04384	1.59342e-05	-1.79187	-1.03588	4.02733e-05	-1.78907	-1.03844
99260965	rs12891230	1.33468e-08	-1.74844	-1.04384	1.59633e-05	-1.79004	-1.03588	4.03547e-05	-1.78705	-1.03844
99261024	rs11627674	1.32496e-08	-1.75575	-1.04384	1.59072e-05	-1.79356	-1.03588	4.01972e-05	-1.79096	-1.03844
99261071	rs11623562	1.35024e-08	-1.74844	-1.03224	1.61533e-05	-1.79004	-1.02404	4.08319e-05	-1.78705	-1.02668
99261235	rs61981359	6.71127e-08	-1.17718	-1.95715e-10	8.32879e-05	-1.17391	-1.95715e-10	0.000247888	-1.01023	-1.95715e-10
99261312	rs2104078	1.46899e-07	0.829914	-1.22372	3.45539e-05	-0.830764	-1.22293	0.000115662	-0.552164	-1.22037
99261317	rs2104079	1.28882e-07	0.699538	-1.22419	3.47293e-05	-0.825198	-1.22343	0.000104393	-0.654085	-1.22096
99261321	rs142983586	9.93818e-08	-0.784581	-1.95715e-10	0.000132531	-0.709395	-1.95715e-10	0.000342499	-0.686935	-1.95715e-10
99261636	rs8016471	1.34041e-08	-1.75575	-1.03224	1.60965e-05	-1.79356	-1.02404	4.06726e-05	-1.79096	-1.02668
99261790	rs8016362	3.54825e-08	-0.798399	-1.01611	3.47039e-05	-1.04177	-1.00759	0.00010454	-0.863304	-1.01034
99262153	rs17097805	2.23512e-08	-1.04796	-1.22871	2.20944e-05	-1.27474	-1.22614	5.86096e-05	-1.22549	-1.22682
99262244	rs8021100	1.33531e-08	-1.76254	-1.02926	1.60819e-05	-1.79657	-1.02195	4.06259e-05	-1.79436	-1.02444
99262317	rs78776744	8.68908e-08	-0.918898	-1.95715e-10	7.31551e-05	-1.30363	-1.95715e-10	0.000186903	-1.29261	-1.95715e-10
99262507	rs12896400	1.38318e-08	-1.68234	-1.07424	1.82694e-05	-1.64387	-1.04711	4.59488e-05	-1.64219	-1.05349
99262563	rs28620060	1.34344e-08	-1.76575	-1.01998	1.6229e-05	-1.79787	-1.01154	4.09801e-05	-1.79586	-1.01426
99262590	rs28713682	1.34344e-08	-1.76575	-1.01998	1.6229e-05	-1.79787	-1.01154	4.09801e-05	-1.79586	-1.01426
99262738	rs61982860	1.3814e-08	-1.74101	-1.01686	1.64716e-05	-1.78622	-1.00835	4.16479e-05	-1.78286	-1.01109
99262744	rs34546374	1.38274e-08	-1.73691	-1.01998	1.64554e-05	-1.78402	-1.01154	4.16159e-05	-1.78046	-1.01426
99262911	rs35333695	1.3814e-08	-1.74101	-1.01686	1.64716e-05	-1.78622	-1.00835	4.16479e-05	-1.78286	-1.01109
99263218	rs67457077	1.38029e-08	-1.74498	-1.0137	1.64741e-05	-1.78829	-1.00613	4.16516e-05	-1.78513	-1.00874
99263282	rs73405539	1.38464e-08	-1.74498	-1.01055	1.65438e-05	-1.78829	-1.00191	4.18204e-05	-1.78513	-1.00469
99263390	rs61982862	1.38421e-08	-1.73691	-1.01893	1.64732e-05	-1.78402	-1.01046	4.16604e-05	-1.78046	-1.01319
99263404	rs66891503	9.25869e-08	-0.855403	-1.95715e-10	0.000113899	-0.8609	-1.95715e-10	0.000324275	-0.741612	-1.95715e-10
99263448	rs61979260	1.38285e-08	-1.74101	-1.01581	1.64893e-05	-1.78622	-1.00729	4.16922e-05	-1.78286	-1.01003
99263461	rs75045877	2.29553e-08	-1.28838	-0.961626	2.26375e-05	-1.52495	-0.951653	6.22141e-05	-1.43782	-0.954805
99263542	rs17613163	1.40317e-08	-1.74101	-1.00122	1.67364e-05	-1.78622	-0.992412	4.23131e-05	-1.78286	-0.995248
99263841	rs12883739	1.78357e-08	-1.52368	-0.978668	2.60235e-05	-1.36926	-0.967958	6.91025e-05	-1.3164	-0.971213
99263918	rs6575691	3.72748e-08	-0.784027	-0.981206	3.64135e-05	-1.02925	-0.972022	0.000109818	-0.849402	-0.974978
99263957	rs1950468	3.78182e-08	-0.769553	-0.981206	3.6876e-05	-1.01663	-0.972022	0.000111367	-0.835397	-0.974978
99264073	rs1015225	3.7867e-08	-0.798399	-0.95107	3.70805e-05	-1.04177	-0.941351	0.000111656	-0.863304	-0.944478
99264257	rs7149860	2.44424e-08	-0.957799	-1.22943	2.39901e-05	-1.1884	-1.23018	6.35218e-05	-1.1417	-1.23012
99264259	rs7150005	2.48464e-08	-0.941019	-1.22982	2.43837e-05	-1.17407	-1.22823	6.4565e-05	-1.12684	-1.22869
99264716	rs1015226	3.39008e-08	-0.787139	-1.07297	3.50391e-05	-0.97155	-1.0682	0.000106099	-0.788026	-1.0708
99264791	rs74918617	3.59154e-08	-1.80238	-1.95715e-10	4.46584e-05	-1.79717	-1.95715e-10	0.000114189	-1.78535	-1.95715e-10
99265279	rs1547047	2.56183e-08	-1.4024	-0.737844	2.90597e-05	-1.54519	-0.681674	7.61842e-05	-1.51372	-0.67633
99265526	rs113975130	3.89165e-08	-0.533189	-1.18894	4.76155e-05	-0.561152	-1.1719	0.00013457	-0.452773	-1.16835
99265781	rs8019120	8.60909e-08	-0.928147	-1.95715e-10	0.000114209	-0.858187	-1.95715e-10	0.000322864	-0.745973	-1.95715e-10
99265886	rs77014619	9.83872e-08	0.40859	-1.20323	2.77478e-05	-1.07177	-1.20129	7.9924e-05	-0.945722	-1.19641
99265912	rs61979261	5.09552e-08	-1.4526	-1.95715e-10	6.16698e-05	-1.47442	-1.95715e-10	0.000176706	-1.34872	-1.95715e-10
99265942	rs11628856	4.11184e-08	-1.6671	-1.95715e-10	5.15154e-05	-1.65433	-1.95715e-10	0.000129139	-1.66232	-1.95715e-10
99266087	rs7140350	2.81483e-08	-1.19774	-0.848321	2.85205e-05	-1.45053	-0.795058	7.54354e-05	-1.40956	-0.790363
99266231	rs17613331	4.94983e-08	-1.48161	-1.95715e-10	6.13715e-05	-1.47927	-1.95715e-10	0.000174879	-1.35911	-1.95715e-10
99266309	rs8003680	2.51914e-08	-1.42357	-0.733479	2.9664e-05	-1.52921	-0.677067	7.65782e-05	-1.51319	-0.671701
99266581	rs17613387	5.09382e-08	-1.45294	-1.95715e-10	6.31632e-05	-1.45049	-1.95715e-10	0.000180851	-1.32553	-1.95715e-10
99266825	rs117066962	6.54622e-08	-1.40222e-10	-1.20208	8.06922e-05	-1.40222e-10	-1.20557	0.000203979	-1.40222e-10	-1.20519
99266926	rs6575692	1.24407e-08	-1.77968	-1.0829	1.59861e-05	-1.7674	-1.05709	4.01897e-05	-1.7663	-1.0633
99267124	rs17613421	4.94983e-08	-1.48161	-1.95715e-10	6.13715e-05	-1.47927	-1.95715e-10	0.000174879	-1.35911	-1.95715e-10
99267184	rs7148011	2.16912e-08	-1.07687	-1.22977	2.37539e-05	-1.19835	-1.23012	6.27314e-05	-1.15417	-1.23017
99267192	rs2224425	1.68192e-07	0.554265	-0.812709	0.000135589	0.0705087	-0.757095	0.000430697	0.294906	-0.752705
99267251	rs78662581	8.46064e-08	-0.94554	-1.95715e-10	7.91349e-05	-1.22506	-1.95715e-10	0.000198457	-1.23263	-1.95715e-10
99267560	rs12432628	2.07417e-08	-1.12224	-1.22917	2.2791e-05	-1.23968	-1.23017	6.0105e-05	-1.19701	-1.2301
99267660	rs74082803	3.91947e-08	-1.71501	-1.95715e-10	5.08811e-05	-1.66672	-1.95715e-10	0.0001279	-1.67196	-1.95715e-10
99267961	rs61979262	4.81574e-08	-1.50908	-1.95715e-10	5.97028e-05	-1.50683	-1.95715e-10	0.000169309	-1.39148	-1.95715e-10
99268049	rs28635666	2.11958e-08	-1.09973	-1.23001	2.32685e-05	-1.21919	-1.22992	6.1398e-05	-1.17577	-1.23006
99268256	rs17097819	5.05745e-08	-1.4601	-1.95715e-10	4.6306e-05	-1.76094	-1.95715e-10	0.000121002	-1.72739	-1.95715e-10
99268285	rs11627717	7.66554e-08	-1.04423	-1.95715e-10	0.000101214	-0.97898	-1.95715e-10	0.000284074	-0.873969	-1.95715e-10
99268385	rs10136851	1.40226e-08	-1.7409	-1.00198	1.66111e-05	-1.79351	-0.992626	4.24833e-05	-1.7889	-0.985194
99268458	rs10147661	1.45185e-08	-1.73682	-0.971308	1.71548e-05	-1.7917	-0.962235	4.39017e-05	-1.78725	-0.954003
99268670	rs76342065	3.61329e-08	-1.79635	-1.95715e-10	4.67237e-05	-1.75196	-1.95715e-10	0.000121302	-1.72492	-1.95715e-10
99268884	rs61979273	4.73749e-08	-1.52546	-1.95715e-10	5.87291e-05	-1.52328	-1.95715e-10	0.000166052	-1.4109	-1.95715e-10
99268957	rs17613673	4.84837e-08	-1.50232	-1.95715e-10	6.01089e-05	-1.50006	-1.95715e-10	0.000170665	-1.3835	-1.95715e-10
99269554	rs76102338	3.58798e-08	-1.80338	-1.95715e-10	4.53847e-05	-1.78104	-1.95715e-10	0.0001124	-1.80114	-1.95715e-10
99269769	rs74082804	4.04257e-08	-1.68409	-1.95715e-10	5.28444e-05	-1.62886	-1.95715e-10	0.000132744	-1.63478	-1.95715e-10
99269773	rs17541543	5.14704e-08	-1.43915	-0.0033976	7.03376e-05	-1.45371	0.110803	0.000168216	-1.51643	0.11847
99269836	rs61979274	4.65822e-08	-1.54233	-1.95715e-10	5.77425e-05	-1.54022	-1.95715e-10	0.000162748	-1.431	-1.95715e-10
99270098	rs61979275	4.65822e-08	-1.54233	-1.95715e-10	5.77425e-05	-1.54022	-1.95715e-10	0.000162748	-1.431	-1.95715e-10
99270397	rs61979276	4.81574e-08	-1.50908	-1.95715e-10	5.97028e-05	-1.50683	-1.95715e-10	0.000169309	-1.39148	-1.95715e-10
99270587	rs75074109	9.33415e-08	-0.847286	-1.95715e-10	0.000101094	-0.980162	-1.95715e-10	0.000240774	-1.03934	-1.95715e-10
99270706	rs58088893	1.378e-08	-1.5952	-1.16514	1.61024e-05	-1.63847	-1.17877	3.96737e-05	-1.66006	-1.18245
99270714	rs34597068	1.66588e-08	-1.39052	-1.18009	1.95498e-05	-1.43376	-1.18949	5.32194e-05	-1.35593	-1.19285
99271029	rs79525386	1.57281e-07	0.765112	-1.09063	4.17812e-05	-0.784039	-1.07973	0.000127067	-0.609508	-1.06898
99271138	rs2400460	5.42669e-08	-1.27638	-0.113253	8.50855e-05	-1.10359	-0.0489694	0.000217561	-1.10138	-0.0393413
99271210	rs117268616	3.59507e-08	-1.8014	-1.95715e-10	4.44446e-05	-1.80197	-1.95715e-10	0.000112338	-1.80169	-1.95715e-10
99271290	rs58424906	4.6417e-08	-1.54588	-1.95715e-10	5.41224e-05	-1.60497	-1.95715e-10	0.000148233	-1.52442	-1.95715e-10
99271299	rs59438155	4.70162e-08	-1.53306	-1.95715e-10	5.47364e-05	-1.59368	-1.95715e-10	0.000150224	-1.51108	-1.95715e-10
99271568	rs113712013	1.62576e-07	0.796042	-1.08845	4.34739e-05	-0.747527	-1.07653	0.00013239	-0.571661	-1.06579
99271714	rs11160482	6.18534e-08	-0.34367	-0.915113	4.985e-05	-0.743197	-0.943998	0.000131682	-0.702494	-0.940318
99271757	rs1012897	5.88834e-08	-0.397245	-0.910745	4.78272e-05	-0.788785	-0.939835	0.000126232	-0.748958	-0.936128
99271860	rs112512114	4.23816e-08	-1.63684	-1.95715e-10	4.43913e-05	-1.80317	-1.95715e-10	0.000113415	-1.79215	-1.95715e-10
99271863	rs11625111	1.09005e-07	-0.692159	-1.95715e-10	0.00011353	-0.864144	-1.95715e-10	0.000339978	-0.694323	-1.95715e-10
99271924	rs12161889	1.28005e-08	-1.67565	-1.15842	1.75841e-05	-1.55288	-1.17634	4.31813e-05	-1.57826	-1.17953
99272231	rs2400461	6.07127e-08	-0.329516	-0.947882	4.89529e-05	-0.731129	-0.974225	0.000129469	-0.690197	-0.969565
99273239	rs11160483	1.23043e-07	-0.571017	-1.95715e-10	0.000120539	-0.804241	-1.95715e-10	0.000364466	-0.624771	-1.95715e-10
99273697	rs12100711	6.30777e-08	-1.23918	-1.95715e-10	8.74292e-05	-1.12538	-1.95715e-10	0.000218353	-1.13709	-1.95715e-10
99273744	rs76230865	1.8002e-07	0.691085	-0.881569	0.000135215	0.0955318	-0.784878	0.000380707	0.199826	-0.780999
99274367	rs75764579	6.99532e-08	-1.40222e-10	-1.13572	9.12017e-05	-1.40222e-10	-1.08314	0.000230605	-1.40222e-10	-1.0825
99274644	rs139922685	7.47935e-08	-1.40222e-10	-1.06882	9.14996e-05	-1.40222e-10	-1.07988	0.000230532	-1.40222e-10	-1.08282
99274996	rs116768156	7.09512e-08	-1.40222e-10	-1.12156	9.28165e-05	-1.40222e-10	-1.06559	0.000234697	-1.40222e-10	-1.06491
99275235	rs11160484	1.29875e-07	-0.51698	-1.95715e-10	0.000126556	-0.755525	-1.95715e-10	0.00038425	-0.571912	-1.95715e-10
99275386	rs79313037	6.36982e-08	-1.22939	-1.95715e-10	5.45395e-05	-1.59729	-1.95715e-10	0.000152369	-1.4969	-1.95715e-10
99275683	rs11621191	1.33307e-07	-0.490898	-1.95715e-10	0.000129573	-0.731972	-1.95715e-10	0.000394182	-0.54639	-1.95715e-10
99275702	rs66884995	1.13434e-08	-1.79956	-1.15536	1.41948e-05	-1.7693	-1.17404	3.54744e-05	-1.77784	-1.17655
99276095	rs9323998	4.42253e-08	-1.59425	-1.95715e-10	5.87524e-05	-1.52288	-1.95715e-10	0.000147349	-1.5304	-1.95715e-10
99276266	rs9323999	4.47824e-08	-1.58173	-1.95715e-10	5.96084e-05	-1.50842	-1.95715e-10	0.000149468	-1.51612	-1.95715e-10
99276343	rs151333828	6.38361e-08	-1.40222e-10	-1.22723	7.89316e-05	-1.40222e-10	-1.22763	0.000199502	-1.40222e-10	-1.22738
99276400	rs9324000	7.80395e-08	-1.02634	-1.95715e-10	7.79447e-05	-1.24021	-1.95715e-10	0.000225898	-1.10312	-1.95715e-10
99276470	rs9324001	4.66011e-08	-1.54193	-1.95715e-10	6.23932e-05	-1.46276	-1.95715e-10	0.00015636	-1.47104	-1.95715e-10
99276718	rs7148549	3.81083e-08	-1.72818	-0.0149345	5.20957e-05	-1.69427	0.0511435	0.000135578	-1.67375	0.0600953
99276892	rs58150022	1.53795e-07	0.695487	-1.04342	4.23728e-05	-0.827731	-1.02198	0.000128757	-0.65683	-1.00844
99276905	rs117354710	3.62696e-08	-1.79257	-1.95715e-10	4.49245e-05	-1.79123	-1.95715e-10	0.000113442	-1.79191	-1.95715e-10
99277123	rs56875652	1.31977e-07	0.524091	-1.02502	3.88589e-05	-0.933701	-1.00257	0.000117074	-0.771959	-0.988436
99278244	rs78443401	8.83567e-08	-1.40222e-10	-0.902169	0.000112466	-1.40222e-10	-0.87356	0.000289082	-1.40222e-10	-0.856494
99278588	rs74082807	3.1856e-07	0.38026	-1.95715e-10	0.000323914	0.184265	-1.95715e-10	0.000739968	0.0834029	-1.95715e-10
99278602	rs116911994	3.82706e-08	-1.73887	-1.95715e-10	4.44352e-05	-1.80218	-1.95715e-10	0.000113224	-1.79384	-1.95715e-10
99278864	rs191914324	5.25427e-08	-1.42193	-1.95715e-10	5.32108e-05	-1.62195	-1.95715e-10	0.000135652	-1.61311	-1.95715e-10
99278865	rs140899621	5.40819e-08	-1.39305	-1.95715e-10	4.95686e-05	-1.69286	-1.95715e-10	0.000131886	-1.64126	-1.95715e-10
99278934	rs148994199	6.77332e-07	1.13461	-1.95715e-10	0.00089018	1.19521	-1.95715e-10	0.00204487	1.09989	-1.95715e-10
99278991	rs112871501	4.63917e-08	-1.54643	-1.95715e-10	7.34356e-05	-1.2998	-1.95715e-10	0.00016741	-1.40276	-1.95715e-10
99279035	rs113858590	4.68778e-08	-1.53601	-1.95715e-10	7.45113e-05	-1.28526	-1.95715e-10	0.000169597	-1.38978	-1.95715e-10
99279293	rs74082808	4.4688e-08	-0.759277	-0.824568	3.88879e-05	-1.14271	-0.792822	0.000105389	-1.0916	-0.773945
99280246	rs112657611	7.31782e-08	-1.09065	-1.95715e-10	7.94408e-05	-1.2212	-1.95715e-10	0.000191223	-1.26976	-1.95715e-10
99280484	rs10484060	1.69313e-08	-1.74399	-0.810401	2.02949e-05	-1.79999	-0.785854	5.20478e-05	-1.80351	-0.767533
99280611	rs17097824	6.88083e-08	-1.40222e-10	-1.15223	8.97938e-05	-1.40222e-10	-1.0987	0.000226821	-1.40222e-10	-1.09904
99280648	rs17097827	9.84368e-08	-1.40222e-10	-0.794135	0.000125835	-1.40222e-10	-0.761242	0.000324246	-1.40222e-10	-0.741702
99281173	rs79987401	6.85623e-08	-1.40222e-10	-1.15581	8.93136e-05	-1.40222e-10	-1.10406	0.000225567	-1.40222e-10	-1.10459
99281205	rs11624625	1.38225e-07	-0.454667	-1.95715e-10	0.000203714	-0.279497	-1.95715e-10	0.00050024	-0.308116	-1.95715e-10
99281304	rs150053823	6.26867e-08	-1.2454	-1.95715e-10	6.91342e-05	-1.36016	-1.95715e-10	0.000167469	-1.40241	-1.95715e-10
99281557	rs75603785	7.01937e-08	-1.40222e-10	-1.13229	8.84959e-05	-1.40222e-10	-1.11326	0.00022422	-1.40222e-10	-1.11057
99281909	rs1997986	1.50076e-08	-1.80381	-0.87119	2.01018e-05	-1.77411	-0.821298	4.98966e-05	-1.79941	-0.813839
99282326	rs112036211	7.09592e-08	-1.12145	-1.95715e-10	7.72628e-05	-1.249	-1.95715e-10	0.000186203	-1.29636	-1.95715e-10
99282328	rs61588440	1.64763e-08	-1.77111	-0.810523	2.02143e-05	-1.80384	-0.785979	5.21304e-05	-1.8018	-0.76766
99282683	rs73405577	8.62469e-08	-0.926337	-1.95715e-10	8.77239e-05	-1.12202	-1.95715e-10	0.000256514	-0.976019	-1.95715e-10
99282718	rs17097828	3.41453e-08	-1.00117	-0.851759	5.97606e-05	-0.677432	-0.828435	0.000164902	-0.606849	-0.811005
99282732	rs11621783	8.74251e-08	-0.912768	-1.95715e-10	0.000124594	-0.771151	-1.95715e-10	0.000310318	-0.785606	-1.95715e-10
99283290	rs737514	2.62547e-07	0.186881	-1.95715e-10	0.000269155	-0.000927927	-1.95715e-10	0.000764653	0.116218	-1.95715e-10
99283523	rs113309088	6.99745e-08	-1.13542	-1.95715e-10	7.62959e-05	-1.26159	-1.95715e-10	0.000183975	-1.3084	-1.95715e-10
99283794	rs17097831	9.9226e-08	-1.40222e-10	-0.786151	0.000126881	-1.40222e-10	-0.752963	0.000326997	-1.40222e-10	-0.733253
99283836	rs76713813	9.9226e-08	-1.40222e-10	-0.786151	0.000126881	-1.40222e-10	-0.752963	0.000326997	-1.40222e-10	-0.733253
99283854	rs17097838	9.88297e-08	-1.40222e-10	-0.790152	0.000126356	-1.40222e-10	-0.757112	0.000325616	-1.40222e-10	-0.737486
99283887	rs17097840	9.9226e-08	-1.40222e-10	-0.786151	0.000126881	-1.40222e-10	-0.752963	0.000326997	-1.40222e-10	-0.733253
99283934	rs79122130	9.9226e-08	-1.40222e-10	-0.786151	0.000126881	-1.40222e-10	-0.752963	0.000326997	-1.40222e-10	-0.733253
99283959	rs17097843	9.9226e-08	-1.40222e-10	-0.786151	0.000126881	-1.40222e-10	-0.752963	0.000326997	-1.40222e-10	-0.733253
99284035	rs17097848	9.9226e-08	-1.40222e-10	-0.786151	0.000126881	-1.40222e-10	-0.752963	0.000326997	-1.40222e-10	-0.733253
99284372	rs17097851	9.88297e-08	-1.40222e-10	-0.790152	0.000126356	-1.40222e-10	-0.757112	0.000325616	-1.40222e-10	-0.737486
99284462	rs17097853	9.96257e-08	-1.40222e-10	-0.782131	0.000127411	-1.40222e-10	-0.748796	0.000328391	-1.40222e-10	-0.729
99284512	rs189217300	1.45398e-07	-1.40222e-10	-0.404076	0.000185733	-1.40222e-10	-0.371904	0.00046347	-1.40222e-10	-0.384463
99284630	rs17097854	9.88297e-08	-1.40222e-10	-0.790152	0.000126356	-1.40222e-10	-0.757112	0.000325616	-1.40222e-10	-0.737486
99284739	rs146774524	1.47758e-07	-1.40222e-10	-0.387973	0.000181488	-1.40222e-10	-0.395023	0.00045347	-1.40222e-10	-0.406274
99284749	rs8019809	8.53922e-08	-0.936295	-1.95715e-10	8.69575e-05	-1.13079	-1.95715e-10	0.000254045	-0.985691	-1.95715e-10
99284770	rs8018665	3.76793e-08	-1.02601	-0.728426	3.80777e-05	-1.2127	-0.743885	9.8188e-05	-1.20017	-0.736145
99285174	rs911365	1.65864e-08	-1.77999	-0.794984	2.05561e-05	-1.80306	-0.769996	5.31517e-05	-1.7987	-0.751355
99285408	rs911366	9.9226e-08	-1.40222e-10	-0.786151	0.000126881	-1.40222e-10	-0.752963	0.000326997	-1.40222e-10	-0.733253
99285618	rs73405581	1.65047e-08	-1.78091	-0.798996	2.04752e-05	-1.80288	-0.774122	5.2952e-05	-1.79825	-0.755563
99285732	rs17097858	9.9226e-08	-1.40222e-10	-0.786151	0.000126881	-1.40222e-10	-0.752963	0.000326997	-1.40222e-10	-0.733253
99285735	rs74082819	1.53066e-07	-0.352682	-1.95715e-10	0.000227012	-0.17121	-1.95715e-10	0.000556892	-0.200832	-1.95715e-10
99285736	rs75186231	6.58049e-08	-1.19686	-1.95715e-10	7.21993e-05	-1.31678	-1.95715e-10	0.000174533	-1.36109	-1.95715e-10
99285869	rs1955903	4.00872e-08	-1.78218	0.0896829	5.8724e-05	-1.74121	0.217846	0.000154373	-1.71676	0.232927
99286345	rs60676545	4.50091e-08	-0.83468	-0.742006	3.13893e-05	-1.44251	-0.707237	8.3818e-05	-1.40794	-0.686613
99286480	rs74387729	9.99884e-08	-1.40222e-10	-0.778497	0.000127892	-1.40222e-10	-0.745029	0.000329655	-1.40222e-10	-0.725157
99286700	rs7147127	1.67283e-08	-1.78358	-0.782873	2.07931e-05	-1.80223	-0.75936	5.38351e-05	-1.79681	-0.740464
99286827	rs1997987	1.3695e-08	-1.61536	-1.15116	1.71344e-05	-1.59028	-1.16485	4.44388e-05	-1.56252	-1.16658
99287142	rs1950470	8.89337e-08	-0.895659	-1.95715e-10	9.01312e-05	-1.09495	-1.95715e-10	0.000264275	-0.946215	-1.95715e-10
99287145	rs187897041	6.63209e-08	-1.18904	-1.95715e-10	7.27065e-05	-1.30978	-1.95715e-10	0.000175702	-1.35442	-1.95715e-10
99287241	rs56086459	1.56752e-07	-0.328888	-1.95715e-10	0.000232813	-0.145977	-1.95715e-10	0.000570992	-0.175829	-1.95715e-10
99287684	rs74845400	8.73272e-08	-0.913888	-1.95715e-10	8.1379e-05	-1.1971	-1.95715e-10	0.000235833	-1.06008	-1.95715e-10
99287705	rs17542304	1.31588e-07	-0.503874	-1.95715e-10	0.000154656	-0.555009	-1.95715e-10	0.000401088	-0.529024	-1.95715e-10
99287766	rs730036	8.43626e-08	-0.948426	-1.95715e-10	8.60337e-05	-1.14147	-1.95715e-10	0.000251071	-0.99747	-1.95715e-10
99287845	rs149613802	4.39156e-08	-1.60128	-1.95715e-10	4.49227e-05	-1.79127	-1.95715e-10	0.000112283	-1.80218	-1.95715e-10
99287994	rs8019869	1.48607e-08	-1.79059	-0.894237	1.85523e-05	-1.7993	-0.876319	4.80231e-05	-1.7915	-0.860019
99288244	rs12437176	1.47249e-08	-1.53176	-1.16224	1.82788e-05	-1.51517	-1.1753	4.61818e-05	-1.51293	-1.17769
99288550	rs77555832	8.65175e-08	-0.923204	-1.95715e-10	8.79665e-05	-1.11926	-1.95715e-10	0.000257296	-0.972977	-1.95715e-10
99288808	rs115224200	5.41131e-08	-1.39247	-1.95715e-10	7.38204e-05	-1.29458	-1.95715e-10	0.000184655	-1.30471	-1.95715e-10
99289028	rs60326091	3.68195e-08	-0.919979	-0.857543	2.63342e-05	-1.49383	-0.83152	6.99569e-05	-1.46175	-0.813573
99289369	rs117084735	8.40314e-08	-0.95236	-1.95715e-10	0.000312464	0.148276	-1.95715e-10	0.000538899	-0.233675	-1.95715e-10
99289412	rs7143826	1.48907e-08	-1.79211	-0.890704	1.86376e-05	-1.79834	-0.872694	4.82765e-05	-1.78995	-0.856311
99289427	rs57977207	1.50146e-08	-1.78383	-0.890704	1.85665e-05	-1.80216	-0.872694	4.79532e-05	-1.79667	-0.856311
99289460	rs7143515	1.49485e-08	-1.78119	-0.897751	1.84205e-05	-1.80282	-0.879926	4.75308e-05	-1.79812	-0.863708
99289756	rs6575693	2.68709e-08	-1.20857	-0.88394	2.89924e-05	-1.36343	-0.865753	7.04927e-05	-1.41848	-0.849214
99290737	rs118159720	3.62537e-08	-1.79301	-1.95715e-10	4.79787e-05	-1.72546	-1.95715e-10	0.000119938	-1.73623	-1.95715e-10
99291333	rs140267200	6.17035e-08	-1.26121	-1.95715e-10	6.81678e-05	-1.37424	-1.95715e-10	0.000165242	-1.41579	-1.95715e-10
99291334	rs17095078	3.58984e-08	-0.945315	-0.857543	2.59439e-05	-1.50876	-0.83152	6.88676e-05	-1.47745	-0.813573
99291498	rs115558015	5.54615e-08	-1.36786	-1.95715e-10	7.58669e-05	-1.26723	-1.95715e-10	0.000189723	-1.27764	-1.95715e-10
99291527	rs17097865	2.4692e-07	0.971927	-0.846411	0.000158223	0.287798	-0.820008	0.000421019	0.321281	-0.801807
99291748	rs11621797	2.59505e-07	1.04337	-0.868146	0.000164613	0.349875	-0.842489	0.000438021	0.383851	-0.824788
99291807	rs138940529	2.32608e-07	0.0658046	-1.95715e-10	0.000452357	0.518258	-1.95715e-10	0.00122074	0.584009	-1.95715e-10
99291979	rs11627408	1.63774e-07	-0.285063	-1.95715e-10	0.000243881	-0.0995345	-1.95715e-10	0.000597887	-0.129803	-1.95715e-10
99292112	rs185734914	6.42673e-08	-1.2205	-1.95715e-10	7.06881e-05	-1.33794	-1.95715e-10	0.00017105	-1.38125	-1.95715e-10
99292236	rs117509870	6.41093e-08	-1.22296	-1.95715e-10	7.05327e-05	-1.34014	-1.95715e-10	0.000170692	-1.38335	-1.95715e-10
99292239	rs34032936	1.33591e-08	-1.65725	-1.1341	1.6628e-05	-1.63599	-1.14914	4.30221e-05	-1.61007	-1.15142
99292284	rs34445270	1.9509e-08	-1.25379	-1.15889	2.05517e-05	-1.40199	-1.17128	5.22091e-05	-1.39474	-1.17321
99292711	rs17097866	7.51449e-08	-1.40222e-10	-1.06413	9.46081e-05	-1.40222e-10	-1.04647	0.000242042	-1.40222e-10	-1.03409
99292789	rs7153087	2.14265e-07	1.00796	-1.0243	0.000135724	0.319094	-1.00468	0.000359616	0.352827	-0.990994
99293017	rs7157789	1.37988e-07	-0.456383	-1.95715e-10	0.000203343	-0.281321	-1.95715e-10	0.000499337	-0.309922	-1.95715e-10
99293285	rs11624192	2.18476e-07	1.03014	-1.02701	0.000137973	0.33837	-1.00752	0.0003656	0.372255	-0.99392
99293503	rs7157395	5.61104e-08	-1.35623	-1.95715e-10	7.68517e-05	-1.25434	-1.95715e-10	0.000192162	-1.26487	-1.95715e-10
99293697	rs6575695	2.21142e-07	1.05258	-1.03732	0.000139023	0.357883	-1.01945	0.000368352	0.391921	-1.00609
99294070	rs6575696	2.4346e-08	-1.14372	-1.04746	2.71429e-05	-1.26103	-1.03407	6.51318e-05	-1.32503	-1.02176
99294232	rs17097873	1.9675e-07	0.92268	-1.0243	0.000126041	0.245077	-1.00468	0.000333762	0.278219	-0.990994
99294498	rs17097874	2.18141e-07	1.02564	-1.02405	0.000137685	0.334459	-1.0057	0.000364855	0.368313	-0.992017
99294676	rs80240418	7.48466e-08	-1.40222e-10	-1.06811	0.00010016	-1.40222e-10	-0.989446	0.000252913	-1.40222e-10	-0.990159
99295054	rs75529685	7.50396e-08	-1.40222e-10	-1.06553	0.000100474	-1.40222e-10	-0.98631	0.000253706	-1.40222e-10	-0.987027
99295623	rs17097875	7.4098e-08	-1.40222e-10	-1.07816	9.32207e-05	-1.40222e-10	-1.06124	0.000238373	-1.40222e-10	-1.04937
99295898	rs7148667	4.49804e-08	-1.62987	0.0525446	6.68014e-05	-1.57557	0.181079	0.000170691	-1.58032	0.196972
99295966	rs7152969	1.44961e-08	-1.7747	-0.934967	1.81971e-05	-1.80325	-0.891699	4.72064e-05	-1.7832	-0.885475
99296443	rs112854042	6.31296e-08	-1.23836	-1.95715e-10	6.95696e-05	-1.35389	-1.95715e-10	0.000168472	-1.39643	-1.95715e-10
99296505	rs150276010	7.84288e-08	-1.02136	-1.95715e-10	8.45884e-05	-1.15842	-1.95715e-10	0.000203084	-1.20958	-1.95715e-10
99296659	rs34296622	3.71031e-08	-1.76985	-1.95715e-10	4.75861e-05	-1.73367	-1.95715e-10	0.000119384	-1.74086	-1.95715e-10
99296690	rs75249706	7.46389e-08	-1.40222e-10	-1.07089	9.38317e-05	-1.40222e-10	-1.05471	0.000239994	-1.40222e-10	-1.04259
99296789	rs74080413	1.33713e-07	-0.487856	-1.95715e-10	0.00019665	-0.314788	-1.95715e-10	0.000483056	-0.343071	-1.95715e-10
99296875	rs73425377	5.90765e-08	-1.30472	-1.95715e-10	6.55859e-05	-1.41285	-1.95715e-10	0.000159296	-1.45244	-1.95715e-10
99297217	rs151229720	5.59829e-08	-1.3585	-1.95715e-10	6.25478e-05	-1.46028	-1.95715e-10	0.000152304	-1.49733	-1.95715e-10
99298306	rs11621546	1.08428e-07	-0.697468	-1.95715e-10	0.000139789	-0.65608	-1.95715e-10	0.000343058	-0.685303	-1.95715e-10
99298359	rs10143719	7.342e-08	-1.40222e-10	-1.08735	9.20357e-05	-1.40222e-10	-1.07404	0.000235151	-1.40222e-10	-1.06297
99298449	rs77829851	7.12145e-08	-1.40222e-10	-1.11785	8.91396e-05	-1.40222e-10	-1.10601	0.000227484	-1.40222e-10	-1.09612
99299515	rs74080414	4.28817e-07	0.677481	-1.95715e-10	0.000487176	0.592411	-1.95715e-10	0.00112516	0.502477	-1.95715e-10
99299614	rs79006103	7.98823e-08	-1.003	-1.95715e-10	7.56373e-05	-1.27026	-1.95715e-10	0.000217428	-1.14134	-1.95715e-10
99299724	rs61979278	4.73112e-08	-1.5268	-1.95715e-10	5.68657e-05	-1.55552	-1.95715e-10	0.000175081	-1.35795	-1.95715e-10
99300726	rs78103193	7.82487e-08	-1.02366	-1.95715e-10	7.43743e-05	-1.2871	-1.95715e-10	0.000213382	-1.16012	-1.95715e-10
99301470	rs79496258	7.31622e-08	-1.40222e-10	-1.09087	9.16977e-05	-1.40222e-10	-1.07772	0.000234258	-1.40222e-10	-1.06678
99301884	rs115106744	5.61028e-08	-1.35636	-1.95715e-10	6.26655e-05	-1.4584	-1.95715e-10	0.000152574	-1.49555	-1.95715e-10
99301951	rs117893282	3.18148e-08	-0.86644	-1.05718	2.20181e-05	-1.4618	-1.04255	5.82424e-05	-1.42815	-1.03044
99302130	rs116669326	7.20726e-08	-1.10588	-1.95715e-10	6.95902e-05	-1.35359	-1.95715e-10	0.000198068	-1.23459	-1.95715e-10
99302179	rs114664436	7.20726e-08	-1.10588	-1.95715e-10	6.95902e-05	-1.35359	-1.95715e-10	0.000198068	-1.23459	-1.95715e-10
99302964	rs73425384	7.70037e-08	-1.40222e-10	-1.0397	9.67228e-05	-1.40222e-10	-1.02436	0.000247525	-1.40222e-10	-1.01169
99302997	rs11621003	1.11733e-07	-0.667438	-1.95715e-10	0.000162899	-0.50308	-1.95715e-10	0.000402835	-0.524678	-1.95715e-10
99303106	rs112719078	3.71025e-08	-1.76987	-1.95715e-10	4.59336e-05	-1.76902	-1.95715e-10	0.000113635	-1.79022	-1.95715e-10
99303381	rs11621215	4.73847e-08	-1.52525	-1.95715e-10	6.35896e-05	-1.44376	-1.95715e-10	0.000159322	-1.45228	-1.95715e-10
99303568	rs77286967	7.05037e-08	-1.12789	-1.95715e-10	7.30892e-05	-1.30453	-1.95715e-10	0.000210521	-1.17362	-1.95715e-10
99303755	rs8007334	1.99456e-08	-1.34215	-1.04839	2.04982e-05	-1.53926	-1.03662	4.95525e-05	-1.59597	-1.0242
99303895	rs79735023	3.60228e-08	-1.7994	-1.95715e-10	4.43652e-05	-1.80376	-1.95715e-10	0.000112097	-1.80384	-1.95715e-10
99304162	rs72698642	3.58659e-08	-1.80376	-1.95715e-10	5.15749e-05	-1.65318	-1.95715e-10	0.000119704	-1.73818	-1.95715e-10
99304327	rs12432655	1.06588e-08	-1.79653	-1.22063	1.34835e-05	-1.76732	-1.22742	3.365e-05	-1.77918	-1.22801
99304358	rs17097888	7.79785e-08	-1.40222e-10	-1.02712	9.79904e-05	-1.40222e-10	-1.01134	0.000250962	-1.40222e-10	-0.997902
99304456	rs2104077	1.05182e-08	-1.80184	-1.2286	1.33277e-05	-1.78123	-1.22514	3.33935e-05	-1.79057	-1.22428
99305363	rs755630	1.05302e-08	-1.80375	-1.22556	1.32572e-05	-1.79149	-1.22018	3.31685e-05	-1.80244	-1.21916
99305525	rs7155154	1.17647e-08	-1.80207	-1.11638	1.43472e-05	-1.80338	-1.12928	3.66093e-05	-1.79752	-1.12539
99305545	rs75063418	4.86984e-07	-1.40222e-10	0.804682	0.000597295	-1.40222e-10	0.796197	0.00153016	-1.40222e-10	0.809921
99306041	rs7160410	1.79269e-07	-0.194664	-1.95715e-10	0.000208181	-0.257807	-1.95715e-10	0.000502975	-0.302663	-1.95715e-10
99306267	rs74080420	1.17565e-07	-0.616556	-1.95715e-10	0.00012601	-0.759852	-1.95715e-10	0.000296078	-0.83258	-1.95715e-10
99307384	rs17542671	4.40643e-07	0.704684	-1.95715e-10	0.000265543	-0.0144385	-1.95715e-10	0.000810244	0.174132	-1.95715e-10
99307635	rs73425393	8.50842e-08	-1.40222e-10	-0.939909	0.000107089	-1.40222e-10	-0.922553	0.000274836	-1.40222e-10	-0.907029
99307681	rs76553988	8.35598e-08	-1.40222e-10	-0.957987	0.000105114	-1.40222e-10	-0.941173	0.000269639	-1.40222e-10	-0.92612
99307761	rs12586985	1.29901e-08	-1.68119	-1.13817	1.61971e-05	-1.65663	-1.15475	4.14759e-05	-1.64602	-1.15207
99308196	rs76232953	1.37822e-07	-0.457587	-1.95715e-10	0.000219189	-0.206281	-1.95715e-10	0.00058837	-0.145848	-1.95715e-10
99308498	rs78168555	4.47796e-08	-1.5818	-1.95715e-10	5.59676e-05	-1.57144	-1.95715e-10	0.000130658	-1.65062	-1.95715e-10
99308733	rs74641619	3.63495e-08	-1.79037	-1.95715e-10	4.68296e-05	-1.7497	-1.95715e-10	0.000117096	-1.76021	-1.95715e-10
99308874	rs12436127	4.33395e-07	0.688098	-1.95715e-10	0.00026185	-0.0284421	-1.95715e-10	0.000798401	0.159407	-1.95715e-10
99309279	rs113702732	4.2029e-08	-0.741222	-0.903968	2.70095e-05	-1.41444	-0.885584	7.11118e-05	-1.38979	-0.869165
99309337	rs1966186	4.16844e-08	-1.65342	-1.95715e-10	5.20047e-05	-1.64488	-1.95715e-10	0.000123255	-1.70895	-1.95715e-10
99309379	rs12436873	4.23925e-08	-0.732611	-0.903968	2.71509e-05	-1.40922	-0.885584	7.14956e-05	-1.3844	-0.869165
99310359	rs12890466	1.37784e-08	-1.53028	-1.23017	1.51208e-05	-1.65121	-1.22893	4.05384e-05	-1.59249	-1.22847
99310364	rs59441431	8.32457e-08	-1.40222e-10	-0.961754	0.000104706	-1.40222e-10	-0.945054	0.000268568	-1.40222e-10	-0.930101
99310487	rs11309630	4.7108e-08	-0.630575	-0.900532	2.90141e-05	-1.34638	-0.882053	7.65517e-05	-1.31969	-0.86555
99311292	rs11624556	6.16761e-08	-0.398711	-0.862944	4.43704e-05	-0.960187	-0.843453	0.000119201	-0.916321	-0.82607
99311392	rs17097894	3.43263e-07	0.454945	-1.95715e-10	0.000136458	-0.680195	-1.95715e-10	0.000403002	-0.524263	-1.95715e-10
99311470	rs17097897	4.58634e-08	-1.55788	-1.95715e-10	4.44223e-05	-1.80247	-1.95715e-10	0.000113352	-1.79271	-1.95715e-10
99311730	rs17097899	2.08294e-08	-1.13701	-1.21017	2.45406e-05	-1.19813	-1.19776	6.41424e-05	-1.16667	-1.19543
99312169	rs17097900	6.12828e-08	-0.404759	-0.863292	4.42203e-05	-0.964872	-0.842158	0.000118783	-0.921126	-0.824781
99312476	rs10131842	6.4072e-08	-1.40222e-10	-1.22354	8.02015e-05	-1.40222e-10	-1.21167	0.000202547	-1.40222e-10	-1.21223
99312631	rs144483170	1.52076e-07	-0.359167	-1.95715e-10	0.000193604	-0.3304	-1.95715e-10	0.000398134	-0.536416	-1.95715e-10
99312649	rs8006897	1.31295e-08	-1.80352	-1.00516	1.86995e-05	-1.71603	-0.951684	4.68206e-05	-1.73504	-0.941837
99312756	rs8007091	6.38556e-08	-1.40222e-10	-1.22693	7.97178e-05	-1.40222e-10	-1.21772	0.000201346	-1.40222e-10	-1.21818
99313250	rs1885104	4.98586e-08	-0.869056	-0.605303	4.34381e-05	-1.31633	-0.508544	0.000113222	-1.30134	-0.492514
99313281	rs74324981	4.98564e-08	-1.4744	-1.95715e-10	5.81957e-05	-1.5324	-1.95715e-10	0.000143296	-1.55829	-1.95715e-10
99313508	rs12435811	1.31097e-07	-1.40222e-10	-0.507612	0.00016874	-1.40222e-10	-0.467857	0.000436966	-1.40222e-10	-0.443349
99313606	rs12435902	1.27168e-07	-1.40222e-10	-0.53804	0.00016393	-1.40222e-10	-0.496775	0.000424292	-1.40222e-10	-0.472783
99313619	rs74080421	1.74684e-07	-0.220571	-1.95715e-10	0.000226853	-0.171911	-1.95715e-10	0.000554047	-0.205955	-1.95715e-10
99313652	rs74080422	1.76642e-07	-0.209424	-1.95715e-10	0.000229435	-0.160595	-1.95715e-10	0.000560286	-0.194757	-1.95715e-10
99313872	rs10467883	6.37293e-08	-1.40222e-10	-1.22891	7.93748e-05	-1.40222e-10	-1.22203	0.000200498	-1.40222e-10	-1.2224
99314060	rs17097902	6.38556e-08	-1.40222e-10	-1.22693	7.97178e-05	-1.40222e-10	-1.21772	0.000201346	-1.40222e-10	-1.21818
99314176	rs55688760	2.04239e-07	-0.064257	-1.95715e-10	0.000265427	-0.0148743	-1.95715e-10	0.000643319	-0.0565625	-1.95715e-10
99314201	rs12436627	1.25882e-07	-1.40222e-10	-0.548204	0.000162223	-1.40222e-10	-0.507239	0.000419804	-1.40222e-10	-0.483417
99314456	rs10149155	6.3834e-08	-1.40222e-10	-1.22726	7.96642e-05	-1.40222e-10	-1.21839	0.000201214	-1.40222e-10	-1.21884
99314966	rs78421089	4.32071e-08	-1.61755	-1.95715e-10	5.12004e-05	-1.66047	-1.95715e-10	0.000126989	-1.67911	-1.95715e-10
99315146	rs7141259	4.36208e-08	-0.889532	-0.718483	3.96454e-05	-1.28565	-0.630593	0.000103483	-1.26782	-0.615974
99315480	rs76598406	2.0842e-07	-0.0439949	-1.95715e-10	0.000270937	0.00567259	-1.95715e-10	0.000656517	-0.0362557	-1.95715e-10
99316237	rs73427303	2.01554e-07	-0.0774936	-1.95715e-10	0.000261888	-0.0282978	-1.95715e-10	0.000634842	-0.0698284	-1.95715e-10
99316292	rs73427304	9.87673e-08	-0.394989	-0.395794	7.322e-05	-0.9522	-0.350546	0.000197616	-0.912587	-0.324289
99316303	rs73427305	2.02955e-07	-0.0705662	-1.95715e-10	0.000263734	-0.0212724	-1.95715e-10	0.000639265	-0.0628855	-1.95715e-10
99316387	rs61665784	1.27232e-07	-1.40222e-10	-0.537535	0.000163631	-1.40222e-10	-0.498601	0.000423526	-1.40222e-10	-0.474588
99316577	rs117496578	9.5272e-08	-1.40222e-10	-0.826815	0.000118283	-1.40222e-10	-0.823133	0.000300693	-1.40222e-10	-0.817116
99317080	rs8014301	9.94839e-08	-0.388314	-0.39524	7.34541e-05	-0.947008	-0.352545	0.000198277	-0.907277	-0.326263
99317178	rs8014609	1.5109e-08	-1.61835	-1.04991	1.96975e-05	-1.57733	-1.03839	5.25309e-05	-1.52679	-1.03501
99317303	rs75002479	9.93011e-08	-0.785394	-1.95715e-10	0.000146471	-0.609386	-1.95715e-10	0.000332791	-0.715688	-1.95715e-10
99317369	rs117461355	6.36962e-08	-1.40222e-10	-1.22943	7.87768e-05	-1.40222e-10	-1.22959	0.00019901	-1.40222e-10	-1.22985
99317399	rs8016078	9.94839e-08	-0.388314	-0.39524	7.34541e-05	-0.947008	-0.352545	0.000198277	-0.907277	-0.326263
99317541	rs1555409	2.63114e-08	-1.01225	-1.1013	3.01158e-05	-1.12536	-1.0658	8.41243e-05	-1.03005	-1.06086
99317704	rs2895723	7.66823e-08	-0.626769	-0.417111	5.95995e-05	-1.13009	-0.378476	0.000159941	-1.09481	-0.35359
99317729	rs60342123	9.11078e-08	-0.476267	-0.39524	6.86173e-05	-1.01512	-0.352545	0.000184926	-0.976986	-0.326263
99317874	rs4992916	1.2914e-07	-1.40222e-10	-0.522655	0.000166152	-1.40222e-10	-0.48331	0.000430159	-1.40222e-10	-0.45905
99317890	rs4992917	9.93442e-08	-0.401044	-0.383916	7.35799e-05	-0.956906	-0.340936	0.000198605	-0.917402	-0.314482
99317959	rs4992918	1.00617e-07	-0.388314	-0.383916	7.43117e-05	-0.947008	-0.340936	0.000200627	-0.907277	-0.314482
99318005	rs911367	1.39895e-08	-1.6348	-1.11045	1.88418e-05	-1.55854	-1.10159	4.85103e-05	-1.54246	-1.09897
99318132	rs17097912	1.03075e-07	-0.748091	-1.95715e-10	0.000152505	-0.569016	-1.95715e-10	0.00034587	-0.677141	-1.95715e-10
99318449	rs76242124	1.03075e-07	-0.748091	-1.95715e-10	0.000152505	-0.569016	-1.95715e-10	0.00034587	-0.677141	-1.95715e-10
99318919	rs12588338	1.03397e-07	-0.332903	-0.412069	8.11932e-05	-0.832124	-0.367258	0.000220567	-0.785751	-0.341249
99318933	rs12588389	1.03397e-07	-0.332903	-0.412069	8.11932e-05	-0.832124	-0.367258	0.000220567	-0.785751	-0.341249
99319155	rs11160485	1.23085e-07	-0.202759	-0.367921	9.4486e-05	-0.72583	-0.321932	0.000257478	-0.677014	-0.295255
99319167	rs11160486	1.22962e-07	-0.202759	-0.368919	9.42342e-05	-0.72583	-0.3246	0.000256731	-0.677014	-0.298159
99319225	rs11160487	1.23085e-07	-0.202759	-0.367921	9.4486e-05	-0.72583	-0.321932	0.000257478	-0.677014	-0.295255
99319453	rs10131530	1.4988e-08	-1.62153	-1.05477	2.02401e-05	-1.54389	-1.04466	5.22284e-05	-1.52513	-1.04245
99319458	rs34416457	1.25317e-07	-0.195721	-0.356985	9.61058e-05	-0.720053	-0.31071	0.000261969	-0.671109	-0.283869
99319572	rs12432081	1.26044e-07	-0.195721	-0.351201	9.66779e-05	-0.720053	-0.304775	0.000263551	-0.671109	-0.277849
99319842	rs74080438	1.19409e-07	-0.271955	-0.329043	9.29163e-05	-0.782472	-0.282043	0.000253021	-0.734941	-0.254789
99319953	rs17097920	1.22406e-07	-0.258942	-0.317266	9.50506e-05	-0.771841	-0.269964	0.000258941	-0.724067	-0.242539
99320236	rs74080440	2.08434e-07	-0.0439289	-1.95715e-10	0.000270955	0.00573957	-1.95715e-10	0.00065656	-0.0361895	-1.95715e-10
99320470	rs79460978	1.24907e-07	-0.221665	-0.334317	8.94645e-05	-0.81492	-0.287452	0.000242734	-0.770962	-0.260277
99320506	rs80041069	1.42389e-07	-1.40222e-10	-0.424991	0.000184138	-1.40222e-10	-0.380531	0.000477461	-1.40222e-10	-0.354721
99320776	rs8022583	1.16135e-07	-0.322794	-0.306005	8.50531e-05	-0.894522	-0.258415	0.000230448	-0.852351	-0.230827
99320818	rs8003549	1.26369e-07	-0.215305	-0.329043	9.04033e-05	-0.80989	-0.282043	0.000245327	-0.765822	-0.254789
99320973	rs8006647	1.22401e-07	-0.241935	-0.334317	8.80434e-05	-0.830931	-0.287452	0.000238794	-0.787327	-0.260277
99321109	rs10143562	6.38785e-08	-1.40222e-10	-1.22657	7.97729e-05	-1.40222e-10	-1.21703	0.000201483	-1.40222e-10	-1.2175
99321123	rs1998228	7.40866e-08	0.0678279	-1.14614	9.33476e-05	0.0814371	-1.14132	0.000269904	0.211101	-1.13624
99321474	rs17097925	6.39542e-08	-1.40222e-10	-1.22538	7.99473e-05	-1.40222e-10	-1.21485	0.000201916	-1.40222e-10	-1.21535
99321744	rs79131527	6.38785e-08	-1.40222e-10	-1.22657	7.97729e-05	-1.40222e-10	-1.21703	0.000201483	-1.40222e-10	-1.2175
99321871	rs74080442	1.17131e-07	-0.302995	-0.317266	8.51158e-05	-0.882238	-0.269964	0.000232152	-0.833273	-0.242539
99321934	rs17095083	9.06285e-08	-1.40222e-10	-0.876781	0.000112172	-1.40222e-10	-0.876179	0.000285173	-1.40222e-10	-0.870109
99322179	rs59858072	1.41685e-07	-1.40222e-10	-0.429946	0.000183203	-1.40222e-10	-0.385621	0.000475	-1.40222e-10	-0.359888
99322241	rs78524321	6.37438e-08	-1.40222e-10	-1.22868	7.94193e-05	-1.40222e-10	-1.22147	0.000200608	-1.40222e-10	-1.22185
99322525	rs12432929	1.41685e-07	-1.40222e-10	-0.429946	0.000183203	-1.40222e-10	-0.385621	0.000475	-1.40222e-10	-0.359888
99322540	rs10484061	2.56652e-08	-0.915444	-1.22297	2.80968e-05	-1.04984	-1.21072	6.96354e-05	-1.06863	-1.2113
99323216	rs58163630	6.37293e-08	-1.40222e-10	-1.22891	7.93748e-05	-1.40222e-10	-1.22203	0.000200498	-1.40222e-10	-1.2224
99323639	rs140867739	4.90321e-08	-1.49107	-1.95715e-10	6.68394e-05	-1.39392	-1.95715e-10	0.000171732	-1.37727	-1.95715e-10
99323678	rs115661230	6.36483e-08	-1.40222e-10	-1.23018	7.89941e-05	-1.40222e-10	-1.22684	0.000199563	-1.40222e-10	-1.22708
99323768	rs143103275	6.36483e-08	-1.40222e-10	-1.23018	7.89941e-05	-1.40222e-10	-1.22684	0.000199563	-1.40222e-10	-1.22708
99323811	rs12433940	1.41685e-07	-1.40222e-10	-0.429946	0.000183203	-1.40222e-10	-0.385621	0.000475	-1.40222e-10	-0.359888
99323812	rs148450295	6.36482e-08	-1.40222e-10	-1.23018	7.8967e-05	-1.40222e-10	-1.22718	0.000199497	-1.40222e-10	-1.22741
99323944	rs142714363	6.36493e-08	-1.40222e-10	-1.23016	7.89414e-05	-1.40222e-10	-1.22751	0.000199435	-1.40222e-10	-1.22772
99324012	rs17097931	6.36898e-08	-1.40222e-10	-1.22953	7.88034e-05	-1.40222e-10	-1.22926	0.000199104	-1.40222e-10	-1.22938
99324138	rs12434615	1.41685e-07	-1.40222e-10	-0.429946	0.000183203	-1.40222e-10	-0.385621	0.000475	-1.40222e-10	-0.359888
99324205	rs1033739	3.38526e-08	-0.877765	-0.983769	5.10542e-05	-0.691509	-0.971817	0.000135935	-0.641816	-0.969209
99324452	rs17097936	1.41685e-07	-1.40222e-10	-0.429946	0.000183203	-1.40222e-10	-0.385621	0.000475	-1.40222e-10	-0.359888
99324459	rs11625503	1.76229e-07	-0.211766	-1.95715e-10	0.00020396	-0.278289	-1.95715e-10	0.000501538	-0.305525	-1.95715e-10
99324499	rs75327539	1.42389e-07	-1.40222e-10	-0.424991	0.000184138	-1.40222e-10	-0.380531	0.000477461	-1.40222e-10	-0.354721
99324706	rs874654	4.42537e-08	-0.611876	-0.981736	6.56469e-05	-0.442723	-0.9692	0.000183327	-0.344119	-0.967816
99325258	rs113684187	6.43187e-08	-1.40222e-10	-1.2197	7.87998e-05	-1.40222e-10	-1.2293	0.00019923	-1.40222e-10	-1.22874
99325319	rs17615121	1.48726e-07	-0.381445	-1.95715e-10	8.14632e-05	-1.19606	-1.95715e-10	0.000225271	-1.1059	-1.95715e-10
99325423	rs74597744	1.46322e-07	-1.40222e-10	-0.397738	0.000189364	-1.40222e-10	-0.352541	0.000491219	-1.40222e-10	-0.326314
99325601	rs12101039	7.95567e-08	-0.71899	-0.288091	6.0482e-05	-1.2511	-0.242772	0.000162011	-1.22063	-0.214906
99325619	rs12101031	7.70337e-08	-0.757231	-0.282076	5.92227e-05	-1.27829	-0.236615	0.000158533	-1.24858	-0.208663
99325743	rs7148142	6.37733e-08	-1.40222e-10	-1.22822	7.87443e-05	-1.40222e-10	-1.23001	0.000198968	-1.40222e-10	-1.23006
99325843	rs7148639	3.38846e-08	-1.17978	-0.680814	3.19604e-05	-1.54488	-0.58684	8.3769e-05	-1.52344	-0.571696
99326087	rs10147500	6.38302e-08	-1.40222e-10	-1.22732	7.8732e-05	-1.40222e-10	-1.23016	0.000198945	-1.40222e-10	-1.23018
99326826	rs77662973	9.06526e-08	-0.876516	-1.95715e-10	0.000143884	-0.627205	-1.95715e-10	0.000328791	-0.727781	-1.95715e-10
99326916	rs911368	7.59416e-08	0.0463573	-1.09994	8.97455e-05	-0.0353596	-1.06388	0.000259611	0.0938168	-1.05784
99327229	rs79701434	1.52166e-07	-1.40222e-10	-0.358576	0.000196615	-1.40222e-10	-0.314965	0.000510338	-1.40222e-10	-0.28813
99327840	rs17097944	4.23236e-08	-0.498075	-1.14013	4.43615e-05	-0.690996	-1.11284	0.000129062	-0.554912	-1.108
99328034	rs74890538	9.06526e-08	-0.876516	-1.95715e-10	0.000143884	-0.627205	-1.95715e-10	0.000328791	-0.727781	-1.95715e-10
99328460	rs10484062	3.30381e-08	-1.23774	-0.648145	3.19117e-05	-1.58171	-0.551526	8.35458e-05	-1.56183	-0.535975
99328970	rs79214529	1.04903e-07	-1.40222e-10	-0.730512	0.000141953	-1.40222e-10	-0.640718	0.000363939	-1.40222e-10	-0.626218
99329680	rs61981289	5.77154e-08	-1.32803	-1.95715e-10	9.78753e-05	-1.01252	-1.95715e-10	0.000302336	-0.811666	-1.95715e-10
99329762	rs78420889	8.3111e-08	-0.963373	-1.95715e-10	8.43422e-05	-1.16133	-1.95715e-10	0.000227291	-1.09697	-1.95715e-10
99329791	rs12587359	1.04341e-07	-1.40222e-10	-0.735883	0.000141127	-1.40222e-10	-0.646553	0.000361796	-1.40222e-10	-0.632125
99329868	rs1022704	3.71476e-08	-0.675428	-1.09322	5.49932e-05	-0.508864	-1.08014	0.00015137	-0.42529	-1.07818
99330105	rs148101224	4.3076e-08	-1.62059	-1.95715e-10	4.99649e-05	-1.68489	-1.95715e-10	0.000123957	-1.70327	-1.95715e-10
99330241	rs11626177	1.10968e-07	-0.674309	-1.95715e-10	0.000129799	-0.73023	-1.95715e-10	0.000320585	-0.753058	-1.95715e-10
99330304	rs12883387	7.96425e-08	0.0977788	-1.10378	9.40671e-05	0.0176875	-1.06989	0.000269499	0.137356	-1.064
99330770	rs12589277	1.02207e-07	-1.40222e-10	-0.756546	0.000137991	-1.40222e-10	-0.669025	0.000353657	-1.40222e-10	-0.654876
99330875	rs11626447	7.57522e-08	0.0530513	-1.10913	8.94968e-05	-0.0260822	-1.07593	0.000256012	0.0921632	-1.07014
99331035	rs7151488	4.95698e-08	-0.384449	-1.09572	7.4823e-05	-0.198337	-1.08275	0.00020788	-0.105429	-1.08081
99331155	rs17097957	1.3979e-07	-1.40222e-10	-0.443406	0.000180007	-1.40222e-10	-0.403219	0.000466626	-1.40222e-10	-0.377676
99331270	rs74080447	7.48445e-08	-1.06814	-1.95715e-10	8.85334e-05	-1.11283	-1.95715e-10	0.000218826	-1.13493	-1.95715e-10
99331385	rs139107353	4.91335e-08	-1.48901	-1.95715e-10	4.87867e-05	-1.70876	-1.95715e-10	0.00012336	-1.7081	-1.95715e-10
99331472	rs74080448	1.01367e-07	-0.764803	-1.95715e-10	0.000131098	-0.720267	-1.95715e-10	0.000322652	-0.746629	-1.95715e-10
99331856	rs61981290	2.52206e-06	2.44928	-1.95715e-10	0.00139291	1.64294	-1.95715e-10	0.00567895	2.12132	-1.95715e-10
99331920	rs77782993	1.39223e-07	-1.40222e-10	-0.447473	0.000179486	-1.40222e-10	-0.406118	0.000465243	-1.40222e-10	-0.380645
99332182	rs59291160	9.96709e-08	-1.40222e-10	-0.781676	0.000134041	-1.40222e-10	-0.698071	0.000343443	-1.40222e-10	-0.684183
99332271	rs74080449	1.19866e-07	-0.597172	-1.95715e-10	0.000139941	-0.654995	-1.95715e-10	0.000345361	-0.678614	-1.95715e-10
99332610	rs76965664	9.91684e-08	-1.40222e-10	-0.786731	0.000133304	-1.40222e-10	-0.703579	0.000341532	-1.40222e-10	-0.689762
99332632	rs114779956	4.29761e-08	-1.62291	-1.95715e-10	4.98716e-05	-1.68676	-1.95715e-10	0.000123744	-1.70499	-1.95715e-10
99333170	rs117067478	8.88788e-08	-0.896276	-1.95715e-10	8.94527e-05	-1.1025	-1.95715e-10	0.000241742	-1.03533	-1.95715e-10
99333302	rs76755365	6.37875e-08	-1.40222e-10	-1.22799	7.87397e-05	-1.40222e-10	-1.23007	0.000198959	-1.40222e-10	-1.23011
99334134	rs7148369	1.42298e-08	-1.70462	-1.02359	1.80702e-05	-1.7157	-0.98625	4.65087e-05	-1.7042	-0.979367
99334165	rs17097965	6.38256e-08	-1.40222e-10	-1.2274	7.87324e-05	-1.40222e-10	-1.23016	0.000198945	-1.40222e-10	-1.23017
99334361	rs11160488	1.35684e-07	-1.40222e-10	-0.473225	0.000174804	-1.40222e-10	-0.432547	0.000452923	-1.40222e-10	-0.407483
99334675	rs12587194	7.19991e-08	-1.40222e-10	-1.1069	8.74572e-05	-1.40222e-10	-1.12506	0.000222232	-1.40222e-10	-1.11948
99334782	rs11160489	1.34058e-07	-1.40222e-10	-0.485278	0.000172654	-1.40222e-10	-0.444921	0.000447266	-1.40222e-10	-0.42005
99335156	rs35993089	1.58878e-08	-1.60119	-1.0168	1.93509e-05	-1.65445	-0.979021	5.0892e-05	-1.62147	-0.972029
99335217	rs35889365	1.58164e-08	-1.60921	-1.01329	1.90401e-05	-1.67459	-0.975071	4.99218e-05	-1.64471	-0.968033
99335254	rs72698663	3.69884e-08	-1.77295	-1.95715e-10	4.64942e-05	-1.75689	-1.95715e-10	0.000113565	-1.79083	-1.95715e-10
99335377	rs117162981	6.45862e-08	-1.40222e-10	-1.21555	7.97808e-05	-1.40222e-10	-1.21693	0.000201574	-1.40222e-10	-1.21705
99335746	rs12433577	3.59688e-08	-0.7136	-1.0873	5.30889e-05	-0.550305	-1.07394	0.000144767	-0.476133	-1.07194
99336008	rs11624858	3.4709e-08	-0.762366	-1.07419	5.09328e-05	-0.601281	-1.06443	0.000137938	-0.533854	-1.06254
99336011	rs77714784	6.44233e-08	-1.40222e-10	-1.21808	7.88925e-05	-1.40222e-10	-1.22813	0.000199404	-1.40222e-10	-1.22787
99336099	rs11629440	3.5516e-08	-0.723987	-1.08958	5.06674e-05	-0.594602	-1.07633	0.000137924	-0.522158	-1.07435
99336253	rs34911513	1.52975e-08	-1.56038	-1.09548	1.8151e-05	-1.63475	-1.06274	4.77895e-05	-1.59931	-1.05708
99336267	rs148198278	6.40258e-08	-1.40222e-10	-1.22426	7.87576e-05	-1.40222e-10	-1.22984	0.000199034	-1.40222e-10	-1.22973
99336324	rs7160776	3.12134e-06	2.66247	-1.95715e-10	0.00215489	2.07928	-1.95715e-10	0.00876644	2.55548	-1.95715e-10
99336460	rs7161395	8.00558e-08	0.142495	-1.14332	9.63994e-05	0.115243	-1.14296	0.000274991	0.231022	-1.13749
99336503	rs117270444	3.80329e-08	-1.7451	-1.95715e-10	4.52911e-05	-1.7831	-1.95715e-10	0.000113758	-1.78913	-1.95715e-10
99336650	rs12434410	1.16869e-07	-1.40222e-10	-0.622499	0.00014805	-1.40222e-10	-0.598665	0.000382936	-1.40222e-10	-0.575336
99336734	rs4905766	3.23263e-08	-0.768773	-1.1389	4.76522e-05	-0.571682	-1.1606	0.000124499	-0.540475	-1.15843
99336863	rs4905767	3.24769e-08	-0.792499	-1.11052	5.11883e-05	-0.557731	-1.10297	0.000132946	-0.53294	-1.10032
99337019	rs4905768	6.54063e-08	-0.0106658	-1.19227	8.26181e-05	0.0111162	-1.1931	0.000222946	0.0734564	-1.18973
99337087	rs4905769	1.34084e-08	-1.69436	-1.09331	1.5638e-05	-1.75264	-1.09388	4.0706e-05	-1.72947	-1.08735
99337118	rs145388334	6.45073e-08	-1.40222e-10	-1.21677	7.87967e-05	-1.40222e-10	-1.22934	0.000199218	-1.40222e-10	-1.2288
99337159	rs7144802	6.15847e-08	-0.0827048	-1.18043	8.07545e-05	-0.0243903	-1.18041	0.000225516	0.0713592	-1.17617
99337308	rs12882725	4.08294e-08	-1.67415	-1.95715e-10	5.21287e-05	-1.6425	-1.95715e-10	0.000135388	-1.61506	-1.95715e-10
99338302	rs7151574	3.21357e-07	0.389003	-1.95715e-10	0.00033016	0.203364	-1.95715e-10	0.000997913	0.382462	-1.95715e-10
99339125	rs10138875	6.37546e-08	-1.40222e-10	-1.22851	7.87426e-05	-1.40222e-10	-1.23003	0.000198965	-1.40222e-10	-1.23007
99339897	rs1956885	1.53688e-08	-1.46053	-1.19069	1.96346e-05	-1.42583	-1.19309	5.13689e-05	-1.39206	-1.19211
99340104	rs75384705	6.85594e-08	-1.40222e-10	-1.15585	8.40506e-05	-1.40222e-10	-1.16479	0.000213876	-1.40222e-10	-1.15781
99340301	rs143889834	3.59154e-08	-1.80238	-1.95715e-10	4.44208e-05	-1.80251	-1.95715e-10	0.000112102	-1.80379	-1.95715e-10
99340429	rs10135944	6.39668e-08	-1.40222e-10	-1.22519	7.87723e-05	-1.40222e-10	-1.22965	0.000199075	-1.40222e-10	-1.22952
99340813	rs10136419	6.36554e-08	-1.40222e-10	-1.23007	7.88388e-05	-1.40222e-10	-1.22881	0.00019918	-1.40222e-10	-1.229
99341298	rs10139098	6.41202e-08	-1.40222e-10	-1.22279	7.88383e-05	-1.40222e-10	-1.22881	0.000199254	-1.40222e-10	-1.22862
99341570	rs34050219	5.82003e-08	-1.31966	-1.95715e-10	7.48047e-05	-1.28133	-1.95715e-10	0.000213253	-1.16073	-1.95715e-10
99341753	rs4900418	1.44724e-08	-1.50508	-1.20623	1.72274e-05	-1.5421	-1.20761	4.54308e-05	-1.50057	-1.20645
99341840	rs4905770	1.55467e-08	-1.41011	-1.22959	1.84497e-05	-1.45102	-1.23014	4.91821e-05	-1.39761	-1.23006
99342285	rs35373625	1.47736e-08	-1.47206	-1.21864	1.75461e-05	-1.52331	-1.20807	4.36278e-05	-1.54109	-1.20642
99342605	rs78048677	3.99641e-08	-1.69557	-1.95715e-10	6.1225e-05	-1.48166	-1.95715e-10	0.000143556	-1.55648	-1.95715e-10
99342900	rs117612583	5.40392e-08	-1.39384	-1.95715e-10	8.66242e-05	-1.13463	-1.95715e-10	0.000194889	-1.25077	-1.95715e-10
99343021	rs60443526	6.76298e-08	-1.40222e-10	-1.1695	8.31993e-05	-1.40222e-10	-1.17497	0.000211584	-1.40222e-10	-1.16858
99343350	rs189495973	3.59979e-08	-1.80009	-1.95715e-10	4.68134e-05	-1.75004	-1.95715e-10	0.000115112	-1.77729	-1.95715e-10
99344041	rs11628103	7.5758e-08	-0.0781411	-0.977866	8.08506e-05	-0.312399	-0.891211	0.000222856	-0.221372	-0.895306
99344250	rs1956886	6.46535e-08	-1.40222e-10	-1.21451	7.91891e-05	-1.40222e-10	-1.22438	0.00020018	-1.40222e-10	-1.22399
99344665	rs10149248	6.44261e-08	-1.40222e-10	-1.21803	7.90264e-05	-1.40222e-10	-1.22643	0.000199754	-1.40222e-10	-1.22612
99345011	rs116211778	6.44692e-08	-1.40222e-10	-1.21736	7.90561e-05	-1.40222e-10	-1.22606	0.000199832	-1.40222e-10	-1.22573
99345175	rs1956887	1.56704e-08	-1.41921	-1.21257	1.88809e-05	-1.4439	-1.21416	5.02241e-05	-1.39319	-1.21352
99345412	rs78140391	6.88468e-08	-1.40222e-10	-1.15167	8.46312e-05	-1.40222e-10	-1.15791	0.000215418	-1.40222e-10	-1.15062
99345418	rs61981293	6.81639e-08	-1.16164	-1.95715e-10	0.000103887	-0.952905	-1.95715e-10	0.000341463	-0.689965	-1.95715e-10
99345445	rs10129433	6.4559e-08	-1.40222e-10	-1.21597	7.91197e-05	-1.40222e-10	-1.22525	0.000199999	-1.40222e-10	-1.22489
99345456	rs12878174	1.2643e-07	-0.543859	-1.95715e-10	0.000178829	-0.409784	-1.95715e-10	0.0005158	-0.277486	-1.95715e-10
99345719	rs28726305	6.46057e-08	-1.40222e-10	-1.21525	7.91537e-05	-1.40222e-10	-1.22482	0.000200088	-1.40222e-10	-1.22445
99346071	rs139528880	5.50582e-08	-1.37516	-1.95715e-10	8.87113e-05	-1.11083	-1.95715e-10	0.000199157	-1.22911	-1.95715e-10
99346363	rs28740827	6.46535e-08	-1.40222e-10	-1.21451	7.91891e-05	-1.40222e-10	-1.22438	0.00020018	-1.40222e-10	-1.22399
99346884	rs2400462	6.47018e-08	-1.40222e-10	-1.21376	7.92425e-05	-1.40222e-10	-1.2237	0.000200314	-1.40222e-10	-1.22332
99346970	rs149794760	6.50588e-08	-1.40222e-10	-1.20826	8.12168e-05	-1.40222e-10	-1.19909	0.000205686	-1.40222e-10	-1.19686
99347396	rs184701574	4.03998e-08	-1.68473	-1.95715e-10	5.69765e-05	-1.55358	-1.95715e-10	0.00014953	-1.51571	-1.95715e-10
99347445	rs116929321	3.80897e-08	-1.74361	-1.95715e-10	4.53314e-05	-1.78221	-1.95715e-10	0.000113844	-1.78838	-1.95715e-10
99348351	rs11847550	2.7299e-07	0.502777	-0.276893	0.000250289	0.0408859	-0.114484	0.000550359	-0.0907104	-0.121923
99348620	rs76385300	1.66179e-07	-0.270483	-1.95715e-10	0.000252304	-0.0655799	-1.95715e-10	0.000747777	0.0939011	-1.95715e-10
99348662	rs8022060	1.7411e-08	-1.31854	-1.20791	1.68681e-05	-1.57656	-1.19423	4.27283e-05	-1.57629	-1.19205
99348873	rs8021463	5.92979e-08	-1.30098	-1.95715e-10	9.74078e-05	-1.01731	-1.95715e-10	0.000216919	-1.14368	-1.95715e-10
99349275	rs74823875	3.8963e-08	-1.72094	-1.95715e-10	5.39836e-05	-1.60753	-1.95715e-10	0.000141085	-1.57384	-1.95715e-10
99349295	rs8005714	6.47612e-08	-1.40222e-10	-1.21284	7.92514e-05	-1.40222e-10	-1.22359	0.000200342	-1.40222e-10	-1.22318
99349444	rs61981294	1.81788e-08	-1.30901	-1.17428	2.35931e-05	-1.24375	-1.1915	5.63114e-05	-1.30291	-1.18939
99349455	rs75691174	7.33357e-08	-1.0885	-1.95715e-10	8.25605e-05	-1.18268	-1.95715e-10	0.000222981	-1.11612	-1.95715e-10
99349538	rs6575698	6.48568e-08	-1.40222e-10	-1.21137	7.9345e-05	-1.40222e-10	-1.22241	0.000200586	-1.40222e-10	-1.22196
99349580	rs6575699	1.71862e-08	-1.33172	-1.20772	2.25636e-05	-1.27065	-1.20922	5.3514e-05	-1.33471	-1.20855
99349617	rs6575700	3.71469e-08	-0.54276	-1.22591	3.17914e-05	-0.909477	-1.22754	7.35716e-05	-0.997715	-1.22723
99349764	rs7143880	6.49107e-08	-1.40222e-10	-1.21054	7.93876e-05	-1.40222e-10	-1.22187	0.000200697	-1.40222e-10	-1.22141
99349884	rs7143920	6.48568e-08	-1.40222e-10	-1.21137	7.9345e-05	-1.40222e-10	-1.22241	0.000200586	-1.40222e-10	-1.22196
99350187	rs144252265	3.61776e-08	-1.79511	-1.95715e-10	4.69057e-05	-1.74807	-1.95715e-10	0.00011515	-1.77696	-1.95715e-10
99350354	rs79541455	6.51114e-08	-1.40222e-10	-1.20745	7.95503e-05	-1.40222e-10	-1.21982	0.000201119	-1.40222e-10	-1.21931
99350702	rs4526962	1.73462e-08	-1.32053	-1.20964	2.2791e-05	-1.25877	-1.21108	5.40121e-05	-1.32356	-1.21044
99351450	rs143503806	4.02876e-08	-1.68751	-1.95715e-10	5.11182e-05	-1.66207	-1.95715e-10	0.000139596	-1.58445	-1.95715e-10
99351551	rs78745207	6.37749e-08	-1.40222e-10	-1.22819	7.8731e-05	-1.40222e-10	-1.23018	0.000198944	-1.40222e-10	-1.23018
99351818	rs140902962	6.48469e-08	-1.40222e-10	-1.21152	8.1208e-05	-1.40222e-10	-1.1992	0.00020528	-1.40222e-10	-1.19883
99352005	rs17097969	7.11025e-08	-1.40222e-10	-1.11943	8.69086e-05	-1.40222e-10	-1.13136	0.000221483	-1.40222e-10	-1.12286
99352039	rs7149774	1.54036e-08	-1.48248	-1.16647	1.87998e-05	-1.49374	-1.16863	4.77316e-05	-1.49024	-1.16737
99352087	rs80258771	8.09278e-08	-1.40222e-10	-0.989993	0.000102862	-1.40222e-10	-0.962828	0.00025983	-1.40222e-10	-0.963178
99352143	rs4614651	7.11025e-08	-1.40222e-10	-1.11943	8.69086e-05	-1.40222e-10	-1.13136	0.000221483	-1.40222e-10	-1.12286
99352535	rs147200893	6.25524e-08	-1.24755	-1.95715e-10	0.000104104	-0.950823	-1.95715e-10	0.000230568	-1.08266	-1.95715e-10
99352576	rs2400463	1.4798e-07	-0.160296	-0.226177	0.000108565	-0.747924	-0.160938	0.000276414	-0.754273	-0.14703
99352777	rs11622976	1.63446e-07	-0.106008	-0.181058	0.000108072	-0.772116	-0.141303	0.00026665	-0.791148	-0.146119
99352907	rs11623043	1.87992e-08	-1.26931	-1.18043	2.62501e-05	-1.13252	-1.19602	6.28558e-05	-1.18742	-1.19494
99352961	rs2145548	2.00792e-08	-1.18576	-1.1981	2.81481e-05	-1.05882	-1.19991	6.70417e-05	-1.11879	-1.1991
99353061	rs1475025	1.92112e-08	-1.22339	-1.20467	2.68361e-05	-1.10019	-1.20628	6.40214e-05	-1.15843	-1.20555
99353245	rs8018312	6.40255e-08	-1.40222e-10	-1.22427	7.8809e-05	-1.40222e-10	-1.22919	0.000199154	-1.40222e-10	-1.22912
99353321	rs11847212	3.13537e-07	0.618328	-0.253962	0.000308627	0.299434	-0.163515	0.000706921	0.18862	-0.150905
99353513	rs17097974	9.22898e-08	-1.40222e-10	-0.858617	0.000115021	-1.40222e-10	-0.851097	0.000293544	-1.40222e-10	-0.841175
99353516	rs6575701	6.38673e-08	-1.40222e-10	-1.22674	7.87477e-05	-1.40222e-10	-1.22997	0.000198993	-1.40222e-10	-1.22994
99353604	rs4900419	1.48035e-08	-1.56514	-1.12355	1.82124e-05	-1.54829	-1.14582	4.62901e-05	-1.545	-1.14327
99354190	rs148364304	5.05333e-08	-1.46092	-1.95715e-10	8.97045e-05	-1.09969	-1.95715e-10	0.000247541	-1.01163	-1.95715e-10
99354277	rs182958123	2.74587e-07	-1.40222e-10	0.231717	0.0003447	-1.40222e-10	0.246461	0.000867399	-1.40222e-10	0.242296
99354335	rs115525579	6.53552e-08	-1.40222e-10	-1.20371	7.9883e-05	-1.40222e-10	-1.21565	0.000201907	-1.40222e-10	-1.2154
99355116	rs78040811	2.24941e-08	-1.08527	-1.18502	6.1889e-05	-0.267123	-1.20375	0.000137109	-0.399008	-1.20342
99355210	rs79927749	7.69556e-08	-1.40222e-10	-1.04032	9.76521e-05	-1.40222e-10	-1.0148	0.000245702	-1.40222e-10	-1.01909
99355330	rs77387507	5.75596e-08	-1.33073	-1.95715e-10	9.47132e-05	-1.04536	-1.95715e-10	0.000213916	-1.15762	-1.95715e-10
99356209	rs146682712	5.62452e-08	-1.35383	-1.95715e-10	9.1976e-05	-1.07469	-1.95715e-10	0.000208208	-1.18467	-1.95715e-10
99356336	rs58328786	6.52796e-08	-1.20487	-1.95715e-10	0.000108614	-0.908411	-1.95715e-10	0.000241152	-1.03778	-1.95715e-10
99357048	rs4905771	1.57024e-08	-1.41916	-1.21057	1.76501e-05	-1.51397	-1.2115	4.54405e-05	-1.49598	-1.21083
99357236	rs17097980	7.04505e-08	-1.40222e-10	-1.12864	8.63311e-05	-1.40222e-10	-1.13802	0.000219864	-1.40222e-10	-1.13019
99357287	rs76037475	2.12997e-07	-0.0222736	-1.95715e-10	0.000327906	0.196514	-1.95715e-10	0.000726582	0.0651477	-1.95715e-10
99357483	rs12323921	1.69142e-08	-1.34647	-1.20893	2.28151e-05	-1.25582	-1.21297	5.82825e-05	-1.24532	-1.21258
99357501	rs74080468	3.66367e-08	-1.7825	-1.95715e-10	4.49917e-05	-1.78974	-1.95715e-10	0.000113635	-1.79021	-1.95715e-10
99358251	rs17097982	7.15246e-08	-1.40222e-10	-1.11351	8.74571e-05	-1.40222e-10	-1.12506	0.000222843	-1.40222e-10	-1.11673
99359631	rs1467542	3.71333e-08	-1.76904	-1.95715e-10	5.40386e-05	-1.60651	-1.95715e-10	0.000134575	-1.62108	-1.95715e-10
99359646	rs17097985	7.03459e-08	-1.40222e-10	-1.13013	8.61546e-05	-1.40222e-10	-1.14007	0.000219404	-1.40222e-10	-1.13229
99359720	rs10873496	1.54003e-08	-1.42925	-1.21991	2.12974e-05	-1.31469	-1.22294	5.21775e-05	-1.34575	-1.22281
99360706	rs6575702	1.46683e-08	-1.48656	-1.2113	2.00941e-05	-1.38028	-1.2155	4.91331e-05	-1.41336	-1.21531
99361904	rs71418615	5.35674e-08	-0.624485	-0.778124	3.16186e-05	-1.38741	-0.755053	8.85301e-05	-1.27858	-0.761283
99362576	rs764028	7.58331e-08	-0.227993	-0.827022	4.90977e-05	-0.897183	-0.805219	0.000131843	-0.830483	-0.81111
99362582	rs764029	8.31885e-08	-0.13542	-0.827022	5.26859e-05	-0.826646	-0.805219	0.000141833	-0.757445	-0.81111
99362707	rs34432677	1.08344e-07	0.238131	-0.93637	0.000109055	-0.0288042	-0.875554	0.000264715	-0.0756043	-0.868946
99362726	rs28698493	6.65902e-08	-1.40222e-10	-1.18499	8.1208e-05	-1.40222e-10	-1.1992	0.000205241	-1.40222e-10	-1.19902
99362810	rs55770721	1.29858e-07	0.36736	-0.884469	0.000131869	0.104334	-0.818742	0.000322867	0.0656635	-0.811627
99362990	rs764027	1.63695e-08	-1.39146	-1.19667	2.26423e-05	-1.27403	-1.20237	5.52423e-05	-1.30938	-1.2021
99363318	rs77939468	7.82713e-08	-1.40222e-10	-1.02337	0.000100777	-1.40222e-10	-0.983303	0.000253952	-1.40222e-10	-0.986059
99363346	rs10142512	7.92597e-08	-0.170719	-0.840101	5.05998e-05	-0.853616	-0.81865	0.000136101	-0.785361	-0.824447
99363382	rs4509936	2.12882e-07	0.796957	-0.819768	0.000187554	0.43576	-0.797907	0.000467867	0.416109	-0.791128
99363448	rs77313578	7.13991e-08	-1.40222e-10	-1.11527	8.73183e-05	-1.40222e-10	-1.12665	0.000222494	-1.40222e-10	-1.1183
99363644	rs2400464	1.76919e-08	-1.31377	-1.19667	2.41567e-05	-1.20929	-1.20237	5.88201e-05	-1.24662	-1.2021
99363855	rs4616230	1.65846e-08	-1.37996	-1.19512	2.2961e-05	-1.26147	-1.20095	5.61111e-05	-1.2952	-1.20067
99364387	rs1998227	2.25607e-07	0.757117	-0.721873	0.000203531	0.417182	-0.697576	0.000511884	0.404948	-0.690054
99364436	rs11160490	7.85371e-08	-0.227993	-0.791986	5.08949e-05	-0.897183	-0.769268	0.000136636	-0.830483	-0.775403
99365099	rs7154344	7.16564e-08	-0.356685	-0.754984	5.08136e-05	-0.936712	-0.731337	0.00013686	-0.866524	-0.737721
99365318	rs55854928	2.40214e-07	0.80379	-0.705809	0.000216738	0.463614	-0.681136	0.000548436	0.457366	-0.673499
99365537	rs76223629	1.23718e-08	-1.72975	-1.13838	1.44265e-05	-1.76794	-1.1592	3.71462e-05	-1.74941	-1.15893
99365620	rs7155289	7.11953e-08	-0.396218	-0.721906	4.69033e-05	-1.05066	-0.69746	0.000131077	-0.943357	-0.704058
99365912	rs35023911	7.66617e-08	-0.336694	-0.707454	5.40912e-05	-0.922875	-0.682667	0.000145949	-0.850591	-0.689356
99365964	rs17615874	1.37666e-07	0.389668	-0.848385	0.000140415	0.127792	-0.779401	0.000346008	0.0946674	-0.771408
99365999	rs10873497	9.07622e-08	-0.301521	-0.573787	6.45966e-05	-0.895573	-0.532478	0.000174765	-0.822199	-0.537564
99366011	rs10139755	1.53737e-08	-1.44962	-1.20127	2.11735e-05	-1.33757	-1.20589	5.18191e-05	-1.36977	-1.20568
99366114	rs10139867	1.17183e-08	-1.77949	-1.14291	1.39373e-05	-1.79847	-1.16318	3.55228e-05	-1.79012	-1.16291
99366197	rs10139957	1.37049e-07	0.523295	-0.986504	0.000132556	0.248826	-0.958031	0.000333436	0.24885	-0.962602
99366514	rs75998213	7.34018e-08	-1.40222e-10	-1.0876	8.96481e-05	-1.40222e-10	-1.10032	0.000228656	-1.40222e-10	-1.09099
99366690	rs8022678	1.45748e-08	-1.52005	-1.18421	1.89834e-05	-1.46212	-1.19053	4.72822e-05	-1.4769	-1.19016
99366699	rs75228661	7.69764e-08	-1.40222e-10	-1.04005	9.40908e-05	-1.40222e-10	-1.05195	0.000240418	-1.40222e-10	-1.04082
99367685	rs1951122	1.74092e-07	0.40027	-0.624236	0.000153003	0.0280752	-0.593832	0.000401118	0.056967	-0.585915
99367715	rs78384327	8.19393e-08	-0.977572	-1.95715e-10	0.000221693	-0.194919	-1.95715e-10	0.000497636	-0.313334	-1.95715e-10
99367860	rs1956883	2.09965e-07	0.445974	-0.482586	0.00018631	0.0697627	-0.438563	0.000490228	0.0989802	-0.427314
99367881	rs1956884	1.50018e-08	-1.53092	-1.14446	1.9836e-05	-1.45445	-1.15426	4.92596e-05	-1.47238	-1.15372
99368429	rs75330337	5.91007e-08	-1.30431	-1.95715e-10	9.7926e-05	-1.012	-1.95715e-10	0.000220611	-1.1268	-1.95715e-10
99368471	rs8014999	2.07849e-07	0.423062	-0.4698	0.000185201	0.0488593	-0.423632	0.000487189	0.0779139	-0.412465
99368701	rs8014050	1.52331e-08	-1.5429	-1.11718	1.93764e-05	-1.5049	-1.12726	4.83228e-05	-1.51972	-1.12558
99368813	rs8014362	1.68608e-07	0.287958	-0.543933	0.000152196	-0.0741859	-0.49686	0.000399858	-0.0461089	-0.485986
99368820	rs10146892	1.26834e-08	-1.70831	-1.13495	1.52826e-05	-1.71422	-1.15528	3.97209e-05	-1.68632	-1.15501
99368995	rs10149684	1.33617e-08	-1.7389	-1.05225	1.70358e-05	-1.71839	-1.04251	4.27185e-05	-1.72465	-1.04392
99369024	rs188490013	6.87083e-07	-1.40222e-10	1.14891	0.000807046	-1.40222e-10	1.09717	0.00205229	-1.40222e-10	1.10351
99369311	rs11851456	1.14469e-07	-0.0204345	-0.622812	0.000123348	-0.257359	-0.523847	0.0003036	-0.297121	-0.510372
99369531	rs77810929	7.4941e-08	-1.40222e-10	-1.06685	9.13017e-05	-1.40222e-10	-1.08204	0.000233142	-1.40222e-10	-1.07155
99369959	rs8014626	1.8688e-08	-1.27158	-1.18409	1.8544e-05	-1.47801	-1.19806	4.93465e-05	-1.42617	-1.19817
99370366	rs76942208	3.59007e-08	-1.80279	-1.95715e-10	5.10141e-05	-1.66411	-1.95715e-10	0.000120121	-1.73471	-1.95715e-10
99370550	rs61514445	3.6003e-08	-1.79995	-1.95715e-10	4.48686e-05	-1.79248	-1.95715e-10	0.000113274	-1.7934	-1.95715e-10
99370838	rs12433299	1.03306e-07	0.483069	-1.22892	7.98481e-05	0.0133873	-1.22947	0.000211817	0.0620601	-1.22954
99371082	rs71418616	1.37907e-07	0.77206	-1.22903	0.000122039	0.434876	-1.22675	0.000323594	0.481776	-1.22549
99371106	rs76767862	1.40648e-07	-0.437292	-1.95715e-10	0.000288267	0.0676743	-1.95715e-10	0.000568847	-0.179593	-1.95715e-10
99371210	rs10138900	1.07001e-08	-1.79977	-1.21352	1.33037e-05	-1.79052	-1.21766	3.41484e-05	-1.77472	-1.21777
99371290	rs10151294	1.22203e-08	-1.65318	-1.22728	2.90336e-05	-1.00257	-1.22519	7.31593e-05	-1.0062	-1.22437
99371463	rs17627000	3.63871e-08	-1.78933	-1.95715e-10	4.44571e-05	-1.80169	-1.95715e-10	0.000112112	-1.80371	-1.95715e-10
99372268	rs149481082	4.8749e-08	-1.49687	-1.95715e-10	5.18368e-05	-1.64811	-1.95715e-10	0.000140246	-1.57981	-1.95715e-10
99372389	rs4905772	3.1729e-08	-1.20965	-0.716667	3.27501e-05	-1.41269	-0.694622	7.82135e-05	-1.46755	-0.696211
99372404	rs4900420	3.33441e-08	-1.17244	-0.704233	3.4189e-05	-1.38238	-0.681926	8.1472e-05	-1.43941	-0.683533
99372413	rs4900421	3.31237e-08	-1.1863	-0.697003	3.40458e-05	-1.39396	-0.674544	8.10658e-05	-1.45178	-0.676163
99372471	rs8006311	3.41455e-08	-1.18497	-0.667952	3.51178e-05	-1.39261	-0.644895	8.37411e-05	-1.44892	-0.646557
99372519	rs17098007	1.27677e-08	-1.63956	-1.19707	3.09609e-05	-0.971552	-1.19194	7.81238e-05	-0.975249	-1.18966
99373339	rs80321593	3.78449e-08	-1.75005	-1.95715e-10	5.12008e-05	-1.66046	-1.95715e-10	0.000135531	-1.61401	-1.95715e-10
99373567	rs7151130	1.30989e-08	-1.61395	-1.19707	3.28294e-05	-0.912953	-1.19194	8.25816e-05	-0.919756	-1.18966
99373620	rs4900422	1.46891e-07	0.823693	-1.21756	0.000118656	0.39516	-1.21514	0.000318307	0.454577	-1.21477
99373710	rs57201281	1.36677e-08	-1.54952	-1.21899	5.53735e-05	-0.36959	-1.21252	0.000128175	-0.459097	-1.21071
99373866	rs2038501	1.30429e-08	-1.63195	-1.18336	3.19979e-05	-0.952462	-1.17808	8.05259e-05	-0.959112	-1.17551
99373915	rs76519547	1.96188e-07	-0.104477	-1.95715e-10	0.00034619	0.250773	-1.95715e-10	0.000746966	0.0928155	-1.95715e-10
99374014	rs17544320	1.15499e-07	-0.634289	-1.95715e-10	0.000140611	-0.650219	-1.95715e-10	0.000399463	-0.533083	-1.95715e-10
99374195	rs8018511	1.075e-08	-1.79768	-1.21096	1.34498e-05	-1.78182	-1.21542	3.43253e-05	-1.77178	-1.21554
99374266	rs145013270	3.76251e-08	-1.75588	-1.95715e-10	4.74343e-05	-1.73687	-1.95715e-10	0.000120399	-1.7324	-1.95715e-10
99374354	rs200356	1.41459e-08	-1.52869	-1.20544	5.9108e-05	-0.320674	-1.19617	0.000136703	-0.411719	-1.19368
99374512	rs4905773	1.41206e-07	0.787165	-1.2205	0.000114401	0.361754	-1.21826	0.000306738	0.420721	-1.21793
99375321	rs200354	2.44897e-08	-0.969555	-1.21574	1.57373e-05	-1.62759	-1.21259	4.04279e-05	-1.61057	-1.21312
99375343	rs200353	1.91825e-08	-1.43004	-0.999512	9.35747e-05	-0.101611	-0.955843	0.000216223	-0.19925	-0.947642
99375386	rs75005986	6.46593e-08	-1.40222e-10	-1.21442	8.03366e-05	-1.40222e-10	-1.20999	0.000203636	-1.40222e-10	-1.20687
99375508	rs192779625	3.77446e-08	-1.75271	-1.95715e-10	5.09784e-05	-1.66481	-1.95715e-10	0.000134853	-1.61902	-1.95715e-10
99375569	rs1492308	2.70225e-08	-1.1602	-0.926681	2.77384e-05	-1.35812	-0.915277	6.67988e-05	-1.40559	-0.915924
99375592	rs1492309	2.74342e-08	-1.15976	-0.911996	2.8213e-05	-1.35611	-0.900322	6.77659e-05	-1.40616	-0.900983
99375698	rs7140559	1.17771e-08	-1.6882	-1.2292	1.37301e-05	-1.74672	-1.2299	3.56489e-05	-1.71957	-1.22992
99375987	rs7145274	3.6164e-08	-1.22434	-0.571151	3.68463e-05	-1.39539	-0.594069	9.66135e-05	-1.35847	-0.594012
99376118	rs1565615	9.82696e-08	0.374684	-1.17052	7.68654e-05	-0.0888056	-1.16535	0.000204286	-0.0386946	-1.16499
99376229	rs1565616	4.73632e-08	-1.01148	-0.514225	4.67387e-05	-1.21352	-0.53812	0.000123593	-1.16815	-0.538062
99376353	rs1565617	3.64958e-08	-1.22415	-0.562204	3.72338e-05	-1.39372	-0.585278	9.73631e-05	-1.35953	-0.585222
99376383	rs1565618	3.67685e-08	-1.22415	-0.554758	3.75073e-05	-1.39372	-0.577962	9.80781e-05	-1.35953	-0.577905
99376576	rs1565619	7.80379e-08	-1.40222e-10	-1.02636	0.000101558	-1.40222e-10	-0.975581	0.000258054	-1.40222e-10	-0.970034
99376970	rs10135423	6.36815e-08	-1.40222e-10	-1.22966	7.88336e-05	-1.40222e-10	-1.22887	0.000199213	-1.40222e-10	-1.22883
99377084	rs200352	1.08622e-08	-1.79142	-1.20684	1.56915e-05	-1.63912	-1.20398	4.01228e-05	-1.62829	-1.20297
99377144	rs1472144	3.62289e-08	-1.22415	-0.569543	3.69663e-05	-1.39372	-0.592488	9.66636e-05	-1.35953	-0.592432
99377295	rs200351	3.51078e-08	-0.605713	-1.21941	1.6488e-05	-1.57713	-1.21645	4.37148e-05	-1.53026	-1.21525
99377351	rs11850690	3.67722e-08	-1.21062	-0.568191	3.74397e-05	-1.38232	-0.59116	9.79466e-05	-1.34768	-0.591104
99377735	rs75605571	6.86006e-08	-1.40222e-10	-1.15525	8.59061e-05	-1.40222e-10	-1.14296	0.000217325	-1.40222e-10	-1.14181
99377959	rs11851709	1.12266e-08	-1.7355	-1.22976	1.33171e-05	-1.77813	-1.22904	3.43005e-05	-1.75905	-1.229
99377986	rs74746069	4.35079e-08	-1.61061	-1.95715e-10	5.02036e-05	-1.68013	-1.95715e-10	0.000130709	-1.65023	-1.95715e-10
99378300	rs200349	1.08576e-08	-1.79721	-1.20148	1.53866e-05	-1.6626	-1.20012	3.93177e-05	-1.65255	-1.19898
99378442	rs78908435	5.06787e-08	-1.45804	-1.95715e-10	0.000109884	-0.896788	-1.95715e-10	0.000294975	-0.836313	-1.95715e-10
99378765	rs1873662	1.09564e-08	-1.75966	-1.22997	1.4538e-05	-1.68927	-1.23018	3.53796e-05	-1.72689	-1.23018
99378979	rs1885103	3.99738e-08	-1.23629	-0.459035	4.10017e-05	-1.39876	-0.483842	0.000106705	-1.36935	-0.483781
99379068	rs7143696	8.30656e-08	0.250381	-1.2143	6.15269e-05	-0.267742	-1.209	0.000162885	-0.223693	-1.20646
99379182	rs79278562	6.43572e-08	-1.40222e-10	-1.2191	7.93629e-05	-1.40222e-10	-1.22218	0.000200205	-1.40222e-10	-1.22386
99379530	rs59750588	9.17641e-08	-1.40222e-10	-0.864329	0.000117582	-1.40222e-10	-0.829075	0.000297663	-1.40222e-10	-0.827241
99379592	rs58950184	1.00933e-07	-1.40222e-10	-0.76909	0.000129589	-1.40222e-10	-0.731847	0.000327987	-1.40222e-10	-0.730231
99380086	rs10134835	1.0689e-08	-1.79701	-1.21733	1.32341e-05	-1.79923	-1.21419	3.33085e-05	-1.8034	-1.21399
99380144	rs17098017	7.17289e-08	-1.40222e-10	-1.11066	8.82404e-05	-1.40222e-10	-1.11615	0.000222344	-1.40222e-10	-1.11898
99380457	rs4905774	1.12443e-07	0.56493	-1.22603	0.000101431	0.251661	-1.2285	0.000261022	0.27048	-1.22908
99380544	rs200348	1.71576e-08	-1.33954	-1.20157	1.66375e-05	-1.57778	-1.20678	3.94888e-05	-1.6392	-1.20798
99380870	rs76247320	6.86119e-08	-1.40222e-10	-1.15508	8.53054e-05	-1.40222e-10	-1.14998	0.000215686	-1.40222e-10	-1.14938
99381376	rs12588095	6.97547e-08	-1.40222e-10	-1.13857	8.58681e-05	-1.40222e-10	-1.1434	0.000217435	-1.40222e-10	-1.1413
99381581	rs35872804	7.21723e-08	-1.00269	-0.101802	6.47934e-05	-1.28375	-0.141259	0.00017095	-1.23841	-0.143424
99381697	rs12588148	6.69548e-08	-1.40222e-10	-1.17953	8.26252e-05	-1.40222e-10	-1.1819	0.000209114	-1.40222e-10	-1.18032
99381795	rs140306788	4.23884e-08	-1.63667	-1.95715e-10	4.83933e-05	-1.71685	-1.95715e-10	0.000130419	-1.65245	-1.95715e-10
99381906	rs80113020	6.62653e-08	-1.40222e-10	-1.18988	8.16465e-05	-1.40222e-10	-1.19381	0.00020669	-1.40222e-10	-1.19199
99382367	rs35227586	1.73583e-07	-1.01611	0.789221	0.000162431	-1.29565	0.789687	0.000440567	-1.23481	0.799668
99382560	rs200344	1.16591e-08	-1.74358	-1.18389	1.50731e-05	-1.69895	-1.18435	3.78493e-05	-1.7069	-1.18269
99382696	rs4905775	2.18682e-07	-1.09902	1.10308	0.000217464	-1.31777	1.10358	0.000579832	-1.27478	1.11431
99383264	rs17098020	7.48444e-08	-1.40222e-10	-1.06814	9.55202e-05	-1.40222e-10	-1.03688	0.00024258	-1.40222e-10	-1.03187
99383325	rs12435579	1.02346e-07	-0.0698415	-0.68535	6.85841e-05	-0.681771	-0.686382	0.000188072	-0.616148	-0.670229
99383505	rs17627407	5.45301e-08	-1.30934	-0.0754625	5.22634e-05	-1.52454	-0.115381	0.000137417	-1.48261	-0.117572
99383561	rs200343	3.89097e-08	-1.72231	-1.95715e-10	4.65793e-05	-1.75506	-1.95715e-10	0.000118048	-1.75212	-1.95715e-10
99383646	rs60763756	1.4319e-08	-1.5963	-1.12566	1.48905e-05	-1.76538	-1.13011	3.7423e-05	-1.77338	-1.12754
99384763	rs144047181	3.8076e-08	-1.74397	-1.95715e-10	4.43612e-05	-1.80385	-1.95715e-10	0.000112342	-1.80166	-1.95715e-10
99384947	rs71418617	9.95214e-08	-0.783178	-1.95715e-10	9.75608e-05	-1.01574	-1.95715e-10	0.00030018	-0.818822	-1.95715e-10
99385061	rs10140293	1.74559e-07	-1.26107	1.03979	0.000174994	-1.47174	1.04028	0.000477153	-1.40623	1.05086
99385094	rs10151322	9.14262e-08	-1.40222e-10	-0.868018	0.000114981	-1.40222e-10	-0.851449	0.000292339	-1.40222e-10	-0.845289
99385156	rs10151172	1.39245e-07	-1.24895	0.801631	0.000139222	-1.46224	0.802098	0.000379735	-1.39584	0.81211
99385277	rs72698689	4.45626e-08	-1.58666	-1.95715e-10	4.57268e-05	-1.77353	-1.95715e-10	0.000120413	-1.73227	-1.95715e-10
99385558	rs200339	1.74284e-08	-1.51502	-1.01043	1.62009e-05	-1.80062	-1.01053	4.1225e-05	-1.79984	-1.00432
99385607	rs11625159	4.87451e-08	-1.22695	-0.269994	4.67165e-05	-1.44575	-0.306365	0.000125577	-1.38193	-0.308359
99385763	rs200338	1.80401e-08	-1.48313	-1.00783	1.631e-05	-1.7965	-1.00793	4.15198e-05	-1.79535	-1.00168
99385922	rs200337	1.36356e-08	-1.62494	-1.14593	1.44226e-05	-1.77952	-1.14789	3.62788e-05	-1.78562	-1.14635
99386110	rs200336	1.28366e-08	-1.60352	-1.22773	1.82025e-05	-1.46734	-1.22732	4.87572e-05	-1.40981	-1.22654
99386865	rs12435447	9.45343e-08	-0.133779	-0.700809	7.31875e-05	-0.60646	-0.696729	0.000199024	-0.549723	-0.680057
99386877	rs200335	1.40905e-08	-1.53302	-1.20503	2.1708e-05	-1.31273	-1.2058	5.8015e-05	-1.25585	-1.20666
99387009	rs144579901	1.66634e-07	-1.40222e-10	-0.267748	0.00021174	-1.40222e-10	-0.240854	0.000540389	-1.40222e-10	-0.230914
99387017	rs10484063	9.70603e-08	-0.112656	-0.695562	7.49025e-05	-0.588564	-0.691461	0.000203789	-0.53141	-0.674708
99387036	rs28368927	1.30436e-08	-1.64174	-1.17351	2.03726e-05	-1.40958	-1.17244	4.91286e-05	-1.45889	-1.16988
99387261	rs200334	1.29536e-08	-1.59624	-1.22594	1.841e-05	-1.45792	-1.2254	4.93611e-05	-1.39963	-1.22441
99387291	rs200333	1.29536e-08	-1.59624	-1.22594	1.841e-05	-1.45792	-1.2254	4.93611e-05	-1.39963	-1.22441
99387340	rs116933443	5.13338e-07	0.857385	-1.95715e-10	0.000341974	0.238522	-1.95715e-10	0.0010943	0.474665	-1.95715e-10
99387505	rs200332	1.4386e-08	-1.50607	-1.21122	2.18532e-05	-1.29998	-1.21189	5.85612e-05	-1.2405	-1.21263
99387545	rs200331	1.43724e-08	-1.50607	-1.21217	2.18329e-05	-1.29998	-1.21282	5.85079e-05	-1.2405	-1.21354
99387687	rs145937680	6.92283e-08	-1.40222e-10	-1.14614	8.63277e-05	-1.40222e-10	-1.13806	0.000218807	-1.40222e-10	-1.13501
99387835	rs200330	1.40006e-08	-1.52343	-1.22103	2.1186e-05	-1.32263	-1.22024	5.67104e-05	-1.26447	-1.22078
99387880	rs200329	1.2407e-08	-1.64361	-1.22168	1.83317e-05	-1.46666	-1.22092	4.85459e-05	-1.41926	-1.22144
99387992	rs9652400	1.56553e-08	-1.46374	-1.169	2.65275e-05	-1.15022	-1.16782	6.30541e-05	-1.21417	-1.16504
99388331	rs149853571	1.2165e-07	-1.40222e-10	-0.5824	0.000142625	-1.40222e-10	-0.635995	0.000359658	-1.40222e-10	-0.638051
99388379	rs200328	1.37842e-08	-1.54847	-1.21155	2.06704e-05	-1.35562	-1.21189	5.5211e-05	-1.29943	-1.21261
99388747	rs1492305	1.52457e-08	-1.49616	-1.16309	2.552e-05	-1.19548	-1.16127	6.08036e-05	-1.25712	-1.15843
99389230	rs200327	1.37817e-08	-1.54847	-1.21174	2.06666e-05	-1.35562	-1.21207	5.5201e-05	-1.29943	-1.21279
99389300	rs78057503	6.38734e-08	-1.40222e-10	-1.22665	7.91472e-05	-1.40222e-10	-1.2249	0.000200149	-1.40222e-10	-1.22414
99389314	rs200326	1.37948e-08	-1.54847	-1.21079	2.0686e-05	-1.35562	-1.21114	5.52519e-05	-1.29943	-1.21187
99389492	rs147663087	1.07917e-07	-0.702191	-1.95715e-10	0.000123338	-0.781283	-1.95715e-10	0.00032173	-0.749492	-1.95715e-10
99389581	rs71418618	7.68066e-08	-0.370905	-0.671356	7.02006e-05	-0.679179	-0.665678	0.000176568	-0.700868	-0.648632
99390198	rs10484064	1.52321e-08	-1.50693	-1.15321	2.53726e-05	-1.21067	-1.15188	6.05168e-05	-1.27152	-1.14877
99390273	rs200325	1.24781e-08	-1.64252	-1.21705	1.77641e-05	-1.5017	-1.21734	4.69739e-05	-1.45567	-1.21794
99390300	rs10150536	1.7659e-08	-1.35658	-1.15573	3.1103e-05	-1.00449	-1.15442	7.34386e-05	-1.0754	-1.15136
99390803	rs200324	1.28729e-08	-1.61559	-1.21283	1.8501e-05	-1.46523	-1.21316	4.90456e-05	-1.4166	-1.21386
99390817	rs17545164	7.95907e-08	-1.14963	0.142979	7.45243e-05	-1.3845	0.0994156	0.000202226	-1.31084	0.0970232
99390889	rs200323	1.25244e-08	-1.64893	-1.20694	1.77913e-05	-1.51049	-1.20702	4.70023e-05	-1.46511	-1.2079
99390904	rs17098037	6.36664e-08	-1.40222e-10	-1.22989	7.88604e-05	-1.40222e-10	-1.22853	0.000199314	-1.40222e-10	-1.22832
99391237	rs200322	2.18235e-08	-1.17761	-1.12296	1.54014e-05	-1.73649	-1.12527	3.95294e-05	-1.7225	-1.12366
99391245	rs200321	1.2684e-08	-1.62932	-1.21389	1.8143e-05	-1.48372	-1.21421	4.80351e-05	-1.4364	-1.21488
99391441	rs200320	1.2518e-08	-1.6275	-1.22888	1.82343e-05	-1.46394	-1.22897	4.84068e-05	-1.41441	-1.22915
99391464	rs200319	1.25098e-08	-1.62838	-1.22866	1.82466e-05	-1.46357	-1.22867	4.82748e-05	-1.41743	-1.22886
99391711	rs10130898	8.7087e-08	-1.40222e-10	-0.916643	0.000109399	-1.40222e-10	-0.901214	0.000278031	-1.40222e-10	-0.895471
99391782	rs116954465	4.75566e-08	-1.52163	-1.95715e-10	4.43701e-05	-1.80365	-1.95715e-10	0.000112399	-1.80114	-1.95715e-10
99392132	rs77129308	1.49483e-07	-0.376368	-1.95715e-10	0.000194187	-0.327393	-1.95715e-10	0.000430818	-0.457519	-1.95715e-10
99392241	rs57774443	6.52163e-08	-0.503522	-0.702319	6.08707e-05	-0.796301	-0.691161	0.000153253	-0.816824	-0.674288
99392299	rs140227882	9.79176e-08	-1.40222e-10	-0.799424	0.000116048	-1.40222e-10	-0.842207	0.00029287	-1.40222e-10	-0.843476
99392468	rs200318	1.59795e-08	-1.7218	-0.890439	1.83154e-05	-1.79645	-0.892025	4.6206e-05	-1.80299	-0.887104
99392477	rs11622529	7.04364e-08	-1.40222e-10	-1.12884	8.61178e-05	-1.40222e-10	-1.1405	0.000217502	-1.40222e-10	-1.14099
99393318	rs4900423	1.00338e-07	-0.409147	-0.365858	9.34487e-05	-0.707859	-0.350942	0.000233724	-0.742254	-0.326808
99393342	rs200317	2.25446e-08	-1.73133	-0.536721	2.64278e-05	-1.80344	-0.518361	6.79042e-05	-1.80288	-0.502229
99393807	rs200316	1.38448e-08	-1.54013	-1.21551	2.22305e-05	-1.28362	-1.21112	6.00496e-05	-1.21603	-1.212
99393825	rs200315	3.16091e-08	-1.79384	-0.136269	4.22502e-05	-1.75668	-0.0959265	0.000110582	-1.74052	-0.0769284
99393994	rs200314	1.42519e-08	-1.50282	-1.22384	2.1053e-05	-1.32765	-1.22152	5.7228e-05	-1.25415	-1.22201
99394023	rs200313	3.17118e-08	-1.79636	-0.1305	4.22419e-05	-1.75406	-0.0987425	0.00011216	-1.72352	-0.0797637
99394235	rs57057273	3.98471e-08	-1.80379	0.105287	5.36528e-05	-1.77878	0.165097	0.000142493	-1.74444	0.180524
99394437	rs4905779	1.51289e-08	-1.44165	-1.22529	1.91142e-05	-1.41994	-1.22584	5.32449e-05	-1.32295	-1.22536
99395654	rs17098039	1.14432e-07	-1.40222e-10	-0.643569	0.000143576	-1.40222e-10	-0.629347	0.000369494	-1.40222e-10	-0.61107
99396252	rs7151445	1.73123e-08	-1.79425	-0.737883	2.17024e-05	-1.8032	-0.715594	5.56263e-05	-1.79554	-0.709009
99396376	rs7153222	3.69541e-08	-0.554511	-1.21936	3.60037e-05	-0.79097	-1.22162	0.000116566	-0.543982	-1.22077
99396876	rs17098043	1.87175e-08	-1.7956	-0.65849	2.35291e-05	-1.80349	-0.63449	6.04028e-05	-1.79476	-0.627407
99396917	rs17098044	5.981e-08	-1.01515	-0.277224	7.26478e-05	-1.04494	-0.265648	0.000170249	-1.13758	-0.248363
99397737	rs17545317	1.54381e-08	-1.75621	-0.890506	1.90565e-05	-1.77683	-0.871979	4.70272e-05	-1.80204	-0.870441
99397996	rs10130070	1.89298e-08	-1.79637	-0.646442	2.37211e-05	-1.80291	-0.626941	6.0829e-05	-1.79623	-0.618909
99398770	rs17098046	2.27635e-08	-1.7945	-0.463891	2.87014e-05	-1.79869	-0.440582	7.36432e-05	-1.80322	-0.420753
99399925	rs117600325	5.42431e-08	-1.39007	-1.95715e-10	9.54008e-05	-1.03813	-1.95715e-10	0.000233736	-1.06901	-1.95715e-10
99399992	rs60020450	2.70494e-07	-0.0418643	0.258565	0.000327425	-0.0872434	0.282289	0.000747699	-0.214968	0.308764
99400269	rs8006467	9.37445e-08	-1.40222e-10	-0.842977	0.00011549	-1.40222e-10	-0.847027	0.000295088	-1.40222e-10	-0.835932
99400588	rs28742167	2.33126e-07	-1.40222e-10	0.0680295	0.000291874	-1.40222e-10	0.0801079	0.000760799	-1.40222e-10	0.111165
99400643	rs77095136	3.96378e-08	-1.70377	-1.95715e-10	5.38903e-05	-1.60926	-1.95715e-10	0.000129098	-1.66263	-1.95715e-10
99400827	rs28410398	2.26947e-07	-1.40222e-10	0.0411647	0.00028342	-1.40222e-10	0.0507164	0.000738657	-1.40222e-10	0.0816302
99401305	rs74245705	6.36491e-08	-1.40222e-10	-1.23016	7.87318e-05	-1.40222e-10	-1.23017	0.000198949	-1.40222e-10	-1.23016
99401353	rs200307	2.30977e-08	-1.7326	-0.511217	2.67397e-05	-1.77858	-0.531484	6.71509e-05	-1.78037	-0.535887
99401800	rs200305	3.19452e-08	-1.65271	-0.266816	3.90937e-05	-1.67857	-0.251681	0.000100681	-1.66908	-0.242169
99401866	rs116847766	6.42198e-08	-1.40222e-10	-1.22124	8.0392e-05	-1.40222e-10	-1.2093	0.000203035	-1.40222e-10	-1.20983
99402433	rs200303	3.46669e-08	-1.68982	-0.147948	4.47989e-05	-1.66012	-0.133913	0.000112116	-1.68002	-0.123652
99402825	rs118014920	5.4424e-08	-1.38675	-1.95715e-10	7.24437e-05	-1.3134	-1.95715e-10	0.000227799	-1.09474	-1.95715e-10
99403173	rs114473306	3.70626e-08	-1.77094	-1.95715e-10	4.45085e-05	-1.80053	-1.95715e-10	0.000114827	-1.77977	-1.95715e-10
99403620	rs200300	3.77086e-08	-1.69259	-0.0610768	4.95886e-05	-1.64804	-0.0444105	0.000122359	-1.6823	-0.0339419
99403914	rs77389429	4.50103e-07	0.498891	0.227035	0.000226899	-0.41384	0.242132	0.000620449	-0.362061	0.2693
99404825	rs200297	1.10921e-07	0.125884	-0.800613	0.000226314	0.62422	-0.79851	0.000883634	1.05313	-0.792296
99404947	rs76794006	4.42819e-08	-1.59297	-1.95715e-10	4.75173e-05	-1.73512	-1.95715e-10	0.00012829	-1.66891	-1.95715e-10
99404995	rs10147791	3.09094e-07	-1.40222e-10	0.350097	0.00038305	-1.40222e-10	0.351953	0.00100348	-1.40222e-10	0.388027
99405119	rs74476544	5.357e-08	-1.40256	-1.95715e-10	4.45562e-05	-1.79946	-1.95715e-10	0.000114072	-1.78638	-1.95715e-10
99405214	rs79031015	6.58482e-08	-1.40222e-10	-1.1962	8.20769e-05	-1.40222e-10	-1.18856	0.00020724	-1.40222e-10	-1.18933
99405874	rs34938424	4.27014e-07	0.322229	0.351037	0.000221716	-0.557979	0.363164	0.000612896	-0.498827	0.393818
99406027	rs17098057	4.99093e-08	-1.47334	-1.95715e-10	5.25214e-05	-1.63499	-1.95715e-10	0.000145432	-1.5435	-1.95715e-10
99406138	rs17098059	5.08114e-08	-1.45543	-1.95715e-10	5.32018e-05	-1.62212	-1.95715e-10	0.000147766	-1.52757	-1.95715e-10
99407715	rs139305113	6.38082e-08	-1.40222e-10	-1.22767	7.88309e-05	-1.40222e-10	-1.22891	0.000199125	-1.40222e-10	-1.22927
99408003	rs149941925	6.37768e-08	-1.40222e-10	-1.22816	7.88039e-05	-1.40222e-10	-1.22925	0.000199069	-1.40222e-10	-1.22955
99408361	rs78830377	4.89407e-08	-1.49294	-1.95715e-10	5.02589e-05	-1.67903	-1.95715e-10	0.000138274	-1.59397	-1.95715e-10
99409247	rs17098066	4.9867e-08	-0.263286	-1.2109	9.27782e-05	0.145397	-1.2114	0.000313174	0.435861	-1.21231
99409535	rs76648601	3.73203e-08	-1.76401	-1.95715e-10	5.20155e-05	-1.64467	-1.95715e-10	0.000128631	-1.66625	-1.95715e-10
99410255	rs200294	3.81785e-07	-1.40222e-10	0.561308	0.000479311	-1.40222e-10	0.576135	0.00126612	-1.40222e-10	0.620507
99410920	rs148122749	3.5874e-08	-1.80354	-1.95715e-10	4.68295e-05	-1.7497	-1.95715e-10	0.000117439	-1.75728	-1.95715e-10
99411281	rs75663227	1.04083e-07	-0.738359	-1.95715e-10	0.000102402	-0.967303	-1.95715e-10	0.000321796	-0.749285	-1.95715e-10
99411497	rs1388773	5.11601e-08	-0.236109	-1.21248	7.73906e-05	-0.0346679	-1.21268	0.000269085	0.285319	-1.2135
99411801	rs1022705	1.97588e-08	-1.78092	-0.619029	2.55633e-05	-1.78561	-0.569446	6.55578e-05	-1.77816	-0.562113
99412393	rs117495102	4.89989e-08	-1.49175	-1.95715e-10	4.99922e-05	-1.68435	-1.95715e-10	0.00012863	-1.66627	-1.95715e-10
99412735	rs200292	8.12347e-08	-0.515365	-0.470843	7.73239e-05	-0.768508	-0.479703	0.00025449	-0.527383	-0.456561
99413011	rs17545631	1.19342e-08	-1.75334	-1.1508	1.85358e-05	-1.50292	-1.17359	5.01737e-05	-1.43343	-1.17428
99413541	rs200290	8.98998e-08	-0.52233	-0.362525	8.55812e-05	-0.77475	-0.371998	0.000281921	-0.534315	-0.347263
99413672	rs807339	8.99605e-08	-0.510392	-0.373788	5.39972e-05	-1.13419	-0.473091	0.00013785	-1.14811	-0.44893
99414865	rs149593193	1.42465e-07	-1.40222e-10	-0.424452	0.000173559	-1.40222e-10	-0.439699	0.000449134	-1.40222e-10	-0.415882
99414973	rs809896	6.35702e-08	-0.697668	-0.533738	6.63841e-05	-0.858534	-0.542222	0.000216345	-0.626272	-0.520057
99415062	rs2009100	3.15638e-07	-1.40222e-10	0.371044	0.00039696	-1.40222e-10	0.387622	0.00104611	-1.40222e-10	0.429634
99415146	rs17098076	1.01613e-07	-0.762375	-1.95715e-10	0.000100248	-0.988568	-1.95715e-10	0.000314199	-0.773177	-1.95715e-10
99415200	rs732440	3.02074e-07	-1.40222e-10	0.327121	0.000378858	-1.40222e-10	0.340947	0.000997799	-1.40222e-10	0.382348
99415555	rs112633984	6.93654e-08	-1.40222e-10	-1.14416	8.7911e-05	-1.40222e-10	-1.11989	0.000222691	-1.40222e-10	-1.11742
99415877	rs17098079	6.3832e-08	-0.150233	-1.07706	9.74161e-05	0.0564873	-1.07371	0.000341121	0.384276	-1.07524
99415927	rs17098081	9.51456e-08	-0.828142	-1.95715e-10	0.000100856	-0.982516	-1.95715e-10	0.000315348	-0.769528	-1.95715e-10
99416184	rs78057219	8.90963e-08	-1.40222e-10	-0.893832	0.00011307	-1.40222e-10	-0.86821	0.000287012	-1.40222e-10	-0.863681
99418231	rs117523094	6.17477e-08	-1.26049	-1.95715e-10	9.4342e-05	-1.04929	-1.95715e-10	0.000230417	-1.08331	-1.95715e-10
99419067	rs10130201	1.06885e-07	-1.40222e-10	-0.7118	0.000130242	-1.40222e-10	-0.726821	0.000335154	-1.40222e-10	-0.708614
99419190	rs10141321	1.06603e-07	-1.40222e-10	-0.714437	0.000129904	-1.40222e-10	-0.72942	0.000334269	-1.40222e-10	-0.711259
99419203	rs17098085	2.07008e-07	-1.40222e-10	-0.0507929	0.000255682	-1.40222e-10	-0.0522785	0.000668586	-1.40222e-10	-0.0180394
99419698	rs10141829	1.06292e-07	-1.40222e-10	-0.717361	0.00012953	-1.40222e-10	-0.732301	0.00033329	-1.40222e-10	-0.714192
99419973	rs144027718	6.19323e-08	-1.25751	-1.95715e-10	9.46744e-05	-1.04577	-1.95715e-10	0.00023121	-1.07988	-1.95715e-10
99420013	rs17098088	5.13042e-08	-0.497889	-0.947888	4.8612e-05	-0.7534	-0.958944	0.00015847	-0.5121	-0.945536
99420303	rs114251116	1.05984e-07	-1.40222e-10	-0.720261	0.000129161	-1.40222e-10	-0.735158	0.000332322	-1.40222e-10	-0.7171
99420309	rs17098089	1.05108e-07	-1.40222e-10	-0.728561	0.000128109	-1.40222e-10	-0.743335	0.000329566	-1.40222e-10	-0.725426
99420635	rs184888185	1.09894e-07	-1.40222e-10	-0.684039	0.000143027	-1.40222e-10	-0.633183	0.000363325	-1.40222e-10	-0.627906
99421061	rs17098090	1.26457e-07	-0.543645	-1.95715e-10	0.000121043	-0.80007	-1.95715e-10	0.000385478	-0.568721	-1.95715e-10
99421246	rs807354	5.61235e-08	-0.97734	-0.378656	3.4537e-05	-1.58098	-0.473203	0.000102271	-1.4384	-0.457177
99421281	rs807353	5.40306e-08	-1.07361	-0.320395	3.47113e-05	-1.62954	-0.419613	0.000101379	-1.50142	-0.40292
99421510	rs12880967	1.80521e-08	-1.67963	-0.810659	1.88984e-05	-1.79586	-0.861271	5.0289e-05	-1.75372	-0.851701
99421630	rs11621256	3.13234e-08	-1.21095	-0.728232	3.19965e-05	-1.38117	-0.749416	9.08948e-05	-1.27443	-0.739072
99421704	rs807352	1.84505e-08	-1.71174	-0.756716	2.49672e-05	-1.60488	-0.773772	5.92881e-05	-1.67754	-0.763257
99421716	rs61981332	5.25518e-08	-1.42175	-1.95715e-10	8.46082e-05	-1.15818	-1.95715e-10	0.000184199	-1.30719	-1.95715e-10
99421725	rs807351	2.02335e-08	-1.5856	-0.790609	1.89894e-05	-1.80291	-0.849428	4.79145e-05	-1.80245	-0.851332
99422030	rs72700703	3.80038e-08	-1.74587	-1.95715e-10	4.72403e-05	-1.74097	-1.95715e-10	0.000117482	-1.75692	-1.95715e-10
99422369	rs17545984	3.65215e-08	-1.78565	-1.95715e-10	4.60505e-05	-1.76648	-1.95715e-10	0.000115459	-1.77429	-1.95715e-10
99422509	rs66823378	1.63621e-08	-1.72919	-0.859399	2.33277e-05	-1.62223	-0.824343	5.57041e-05	-1.69775	-0.805399
99423389	rs116924011	1.10005e-07	-1.40222e-10	-0.683027	0.000146271	-1.40222e-10	-0.610749	0.000371916	-1.40222e-10	-0.604536
99424052	rs7160540	1.23575e-08	-1.65082	-1.21846	1.82451e-05	-1.47333	-1.21899	3.99965e-05	-1.61616	-1.21825
99424074	rs807350	8.40289e-08	-1.01094	0.0585489	9.96895e-05	-1.04858	0.0544314	0.000246894	-1.10521	0.090966
99424075	rs117143783	3.59658e-08	-1.80098	-1.95715e-10	4.52984e-05	-1.78294	-1.95715e-10	0.000112216	-1.80278	-1.95715e-10
99424485	rs12897647	1.21353e-08	-1.6621	-1.22533	1.78346e-05	-1.48893	-1.22614	3.918e-05	-1.62928	-1.22576
99424509	rs12898164	1.21824e-08	-1.66134	-1.22222	1.83074e-05	-1.46534	-1.22357	3.98966e-05	-1.61384	-1.22307
99424826	rs807349	5.13013e-08	-0.771954	-0.67388	5.55803e-05	-0.912841	-0.665544	0.000147155	-0.889634	-0.642083
99424856	rs76469607	4.50431e-08	-1.57593	-1.95715e-10	4.49913e-05	-1.78975	-1.95715e-10	0.00011229	-1.80212	-1.95715e-10
99425614	rs78868151	3.59761e-08	-1.8007	-1.95715e-10	4.52645e-05	-1.78369	-1.95715e-10	0.000112198	-1.80294	-1.95715e-10
99425752	rs79393146	6.20086e-08	-1.25628	-1.95715e-10	7.25518e-05	-1.31191	-1.95715e-10	0.000208362	-1.18393	-1.95715e-10
99426314	rs4905782	1.07867e-08	-1.80368	-1.20156	1.3368e-05	-1.78434	-1.21902	3.32776e-05	-1.79849	-1.21983
99427443	rs12895874	1.24104e-08	-1.64339	-1.22163	1.88669e-05	-1.43634	-1.22246	4.07144e-05	-1.59474	-1.22189
99427453	rs78624274	3.77906e-08	-1.75149	-1.95715e-10	5.22022e-05	-1.64109	-1.95715e-10	0.000126227	-1.68512	-1.95715e-10
99428216	rs7143360	3.79628e-08	-1.74694	-1.95715e-10	5.26184e-05	-1.63315	-1.95715e-10	0.000127088	-1.67833	-1.95715e-10
99428332	rs7142248	3.89567e-08	-1.7211	-1.95715e-10	5.49301e-05	-1.59015	-1.95715e-10	0.000131906	-1.64111	-1.95715e-10
99428458	rs78593379	1.8894e-07	-1.77666	1.63454	0.000211102	-1.68929	1.44542	0.000574367	-1.71165	1.54171
99428522	rs7142912	1.2764e-08	-1.63111	-1.20581	1.93211e-05	-1.43927	-1.19575	4.32645e-05	-1.56178	-1.19409
99428603	rs77914446	1.81781e-07	-1.78726	1.60652	0.000217399	-1.66412	1.44964	0.000579022	-1.70666	1.5448
99428834	rs7143182	1.28321e-08	-1.62442	-1.20718	1.94853e-05	-1.42958	-1.19698	4.35546e-05	-1.55388	-1.19531
99429336	rs12432596	2.04467e-07	-1.77489	1.71175	0.000225498	-1.69796	1.52006	0.000616899	-1.71617	1.61767
99430387	rs150475494	5.50915e-08	-1.37456	-1.95715e-10	9.65947e-05	-1.02569	-1.95715e-10	0.000250104	-1.00133	-1.95715e-10
99430592	rs76001119	1.02523e-07	-1.40222e-10	-0.753466	0.000126998	-1.40222e-10	-0.752043	0.000319919	-1.40222e-10	-0.755138
99430952	rs80076878	1.9999e-07	-1.77328	1.68799	0.000228923	-1.69643	1.53361	0.000613715	-1.73326	1.62959
99431083	rs75229379	8.34712e-08	-1.40222e-10	-0.959048	0.000102607	-1.40222e-10	-0.965312	0.000258147	-1.40222e-10	-0.969675
99431128	rs79847551	2.14268e-07	-1.76175	1.74542	0.000229038	-1.71494	1.55262	0.000626103	-1.7345	1.65081
99431434	rs76790017	2.0697e-07	-1.75245	1.70147	0.000208335	-1.76719	1.51012	0.00058574	-1.75789	1.60756
99432150	rs4905783	1.21312e-08	-1.68104	-1.20673	1.78982e-05	-1.51287	-1.19865	4.06075e-05	-1.62215	-1.1971
99432681	rs807345	5.32667e-08	-0.771954	-0.636284	5.76944e-05	-0.912841	-0.628212	0.000153009	-0.889634	-0.603071
99432775	rs75177018	2.12898e-07	-1.74346	1.72072	0.000218647	-1.73749	1.52873	0.000599136	-1.75421	1.6265
99433568	rs7140994	1.19836e-08	-1.68657	-1.21344	1.76067e-05	-1.52141	-1.20653	4.00101e-05	-1.62889	-1.20519
99433958	rs807343	5.29885e-08	-0.811351	-0.602125	5.7568e-05	-0.949423	-0.593824	0.000152708	-0.926694	-0.567982
99434010	rs78503776	1.91179e-07	-1.78252	1.65218	0.000210391	-1.70972	1.46248	0.000574993	-1.72792	1.55907
99434106	rs74447025	3.8461e-08	-1.7339	-1.95715e-10	5.37939e-05	-1.61105	-1.95715e-10	0.000129531	-1.65929	-1.95715e-10
99434288	rs2094718	2.53232e-08	-1.09633	-1.05549	2.70343e-05	-1.20231	-1.0968	6.11675e-05	-1.31299	-1.0966
99434480	rs73417956	2.54618e-07	-1.80349	1.95971	0.000342192	-1.545	1.78416	0.000930782	-1.57356	1.88638
99434483	rs115099699	3.90002e-08	-1.71998	-1.95715e-10	5.50287e-05	-1.58836	-1.95715e-10	0.000132112	-1.63955	-1.95715e-10
99434786	rs1257693	2.6101e-08	-1.08474	-1.03683	2.85185e-05	-1.1607	-1.08496	6.31833e-05	-1.29253	-1.08464
99435121	rs72700706	3.59036e-08	-1.80271	-1.95715e-10	4.43814e-05	-1.80339	-1.95715e-10	0.000112344	-1.80164	-1.95715e-10
99435144	rs111774087	3.90372e-08	-1.71903	-1.95715e-10	4.49534e-05	-1.79059	-1.95715e-10	0.000115795	-1.77138	-1.95715e-10
99435167	rs117811282	4.60672e-08	-1.55345	-1.95715e-10	4.57659e-05	-1.77267	-1.95715e-10	0.000121186	-1.72588	-1.95715e-10
99435539	rs192022600	1.09217e-07	-0.690212	-1.95715e-10	7.39886e-05	-1.2923	-1.95715e-10	0.000216419	-1.14599	-1.95715e-10
99435866	rs139774524	3.59098e-08	-1.80254	-1.95715e-10	4.6381e-05	-1.75932	-1.95715e-10	0.000115242	-1.77617	-1.95715e-10
99436167	rs72700707	3.84972e-08	-1.73296	-1.95715e-10	4.63853e-05	-1.75923	-1.95715e-10	0.000116024	-1.76941	-1.95715e-10
99437064	rs151179736	5.16105e-08	-1.43982	-1.95715e-10	4.79658e-05	-1.72572	-1.95715e-10	0.000129724	-1.65779	-1.95715e-10
99437939	rs957422	3.92197e-08	-1.71437	-1.95715e-10	5.5523e-05	-1.57942	-1.95715e-10	0.00013315	-1.63173	-1.95715e-10
99438247	rs957421	1.20322e-08	-1.68053	-1.21543	1.74387e-05	-1.52862	-1.2089	3.97252e-05	-1.63359	-1.20763
99439000	rs28624742	2.36134e-08	-1.11954	-1.1022	2.47888e-05	-1.24867	-1.13715	5.64433e-05	-1.35299	-1.13698
99439543	rs1257620	6.32458e-08	-0.805725	-0.430797	6.41677e-05	-1.01328	-0.421436	0.000169201	-0.999778	-0.392336
99439648	rs4905786	1.19878e-08	-1.68607	-1.21359	1.73273e-05	-1.53693	-1.207	3.95447e-05	-1.64011	-1.20566
99439711	rs2131192	2.45761e-07	-1.80254	1.92335	0.000336259	-1.52716	1.74883	0.000913188	-1.55671	1.85044
99439834	rs1257619	6.01061e-08	-0.87105	-0.416389	6.56621e-05	-1.00475	-0.406944	0.000174663	-0.982761	-0.377587
99439996	rs79312469	1.89076e-07	-1.78182	1.64042	0.000207709	-1.71118	1.4511	0.000567632	-1.72923	1.5475
99440874	rs1257618	6.2041e-08	-0.888527	-0.367228	6.78835e-05	-1.02092	-0.357503	0.000180687	-0.999154	-0.327284
99441205	rs1257617	4.34132e-08	-1.2353	-0.377486	4.89035e-05	-1.33855	-0.367819	0.000129501	-1.32173	-0.337778
99441296	rs61981335	6.75013e-08	-1.1714	-1.95715e-10	9.43471e-05	-1.04923	-1.95715e-10	0.000214287	-1.15589	-1.95715e-10
99441831	rs116851137	6.26221e-08	-1.24643	-1.95715e-10	0.00010631	-0.929851	-1.95715e-10	0.000231053	-1.08056	-1.95715e-10
99441882	rs1257616	6.29559e-08	-0.934106	-0.307009	6.9147e-05	-1.06303	-0.296952	0.00018413	-1.04185	-0.265711
99442044	rs78458702	2.26371e-07	0.0386258	-1.95715e-10	0.0009533	1.26372	-1.95715e-10	0.00224689	1.1941	-1.95715e-10
99442960	rs2172295	1.1773e-08	-1.69677	-1.22097	1.69009e-05	-1.55316	-1.21569	3.86986e-05	-1.65277	-1.21463
99443108	rs2149901	6.56314e-08	-0.911171	-0.288325	7.19663e-05	-1.04185	-0.278167	0.000191754	-1.02038	-0.246616
99443109	rs2149902	5.40265e-08	-0.911171	-0.482904	5.94237e-05	-1.04185	-0.469672	0.000157909	-1.02038	-0.44081
99443163	rs12432597	1.738e-07	-1.78265	1.55701	0.000191957	-1.70945	1.37051	0.000523735	-1.72768	1.46546
99443284	rs2400466	3.80343e-08	-1.74506	-1.95715e-10	5.27896e-05	-1.6299	-1.95715e-10	0.000127442	-1.67554	-1.95715e-10
99443526	rs79187780	2.69451e-07	-1.70408	1.91692	0.000252627	-1.78284	1.71854	0.00069985	-1.79193	1.81959
99443941	rs1257615	6.49189e-08	-0.952913	-0.257499	7.14259e-05	-1.08038	-0.247176	0.000190306	-1.05945	-0.215119
99443954	rs72700710	1.88037e-08	-1.24565	-1.20385	2.69648e-05	-1.09534	-1.20634	6.81571e-05	-1.0956	-1.20579
99444145	rs72631662	1.15719e-08	-1.78986	-1.14511	1.55962e-05	-1.67867	-1.17052	4.32056e-05	-1.58685	-1.17039
99444266	rs72700712	1.17991e-08	-1.69677	-1.21876	1.69505e-05	-1.55316	-1.21275	3.88195e-05	-1.65277	-1.21151
99444782	rs74526645	3.81775e-08	-1.7413	-1.95715e-10	5.31298e-05	-1.62348	-1.95715e-10	0.000128148	-1.67001	-1.95715e-10
99444848	rs79961517	1.70257e-07	-1.79898	1.55274	0.000220448	-1.56694	1.36639	0.000592931	-1.59939	1.46126
99445058	rs74594629	1.76778e-07	-1.80039	1.59173	0.000226504	-1.57751	1.40406	0.000610094	-1.6092	1.49961
99445093	rs115625730	3.92656e-08	-1.7132	-1.95715e-10	5.56257e-05	-1.57757	-1.95715e-10	0.000133365	-1.63011	-1.95715e-10
99445898	rs11852079	6.08701e-08	-1.79198	0.517168	7.85067e-05	-1.73808	0.505047	0.000205904	-1.75642	0.560625
99446038	rs75837866	3.51542e-07	-1.40222e-10	0.47878	0.000405143	-1.40222e-10	0.408025	0.00107898	-1.40222e-10	0.460564
99446042	rs140048707	4.89555e-08	-1.6809	0.188263	6.32383e-05	-1.68994	0.240639	0.000153211	-1.72918	0.23779
99446099	rs112948733	3.86519e-08	-1.72896	-1.95715e-10	5.20248e-05	-1.64449	-1.95715e-10	0.000125049	-1.6945	-1.95715e-10
99446103	rs10131321	4.81628e-08	-1.50896	-1.95715e-10	5.74164e-05	-1.54588	-1.95715e-10	0.000159614	-1.45044	-1.95715e-10
99446368	rs8007037	1.60623e-08	-1.55366	-1.05342	2.1472e-05	-1.50662	-1.02284	5.08309e-05	-1.5774	-1.0173
99446401	rs72700713	6.42623e-08	-1.22058	-1.95715e-10	9.25577e-05	-1.06838	-1.95715e-10	0.00020769	-1.18716	-1.95715e-10
99447034	rs1602625	1.62664e-08	-1.738	-0.856454	1.94302e-05	-1.799	-0.830385	4.91912e-05	-1.79109	-0.836396
99447112	rs149824175	5.858e-08	-1.31316	-1.95715e-10	8.59184e-05	-1.14282	-1.95715e-10	0.000193511	-1.25787	-1.95715e-10
99447187	rs1257614	2.64586e-07	-0.945667	1.14028	0.000263754	-1.1366	1.1154	0.000703962	-1.12124	1.15476
99447688	rs117350351	9.27854e-08	-0.853261	-1.95715e-10	9.89745e-05	-1.00135	-1.95715e-10	0.000268872	-0.928967	-1.95715e-10
99447800	rs58279981	4.59346e-08	-1.80384	0.247508	5.93667e-05	-1.78747	0.274989	0.000156892	-1.79432	0.326671
99447931	rs117686950	6.1445e-08	-1.26541	-1.95715e-10	9.07985e-05	-1.08757	-1.95715e-10	0.000203495	-1.20756	-1.95715e-10
99448000	rs1257613	2.03643e-08	-1.57282	-0.796942	2.09814e-05	-1.78367	-0.768907	5.31536e-05	-1.77465	-0.775365
99448464	rs17546515	6.51944e-08	-1.20618	-1.95715e-10	9.71951e-05	-1.01949	-1.95715e-10	0.000216566	-1.14531	-1.95715e-10
99448768	rs10484065	6.1445e-08	-1.26541	-1.95715e-10	9.07985e-05	-1.08757	-1.95715e-10	0.000203495	-1.20756	-1.95715e-10
99448922	rs17546564	1.70514e-08	-1.75179	-0.795523	2.07915e-05	-1.79422	-0.767443	5.27433e-05	-1.78385	-0.773912
99449395	rs10484066	6.20513e-08	-1.25559	-1.95715e-10	9.1832e-05	-1.07625	-1.95715e-10	0.000205609	-1.19723	-1.95715e-10
99449411	rs1257612	2.05372e-08	-1.5788	-0.782509	2.14257e-05	-1.77761	-0.754018	5.42902e-05	-1.76828	-0.76058
99449995	rs72700715	6.4529e-08	-1.21644	-1.95715e-10	9.60589e-05	-1.03125	-1.95715e-10	0.000214245	-1.15608	-1.95715e-10
99450114	rs72700717	6.20513e-08	-1.25559	-1.95715e-10	9.1832e-05	-1.07625	-1.95715e-10	0.000205609	-1.19723	-1.95715e-10
99450267	rs72700718	6.20513e-08	-1.25559	-1.95715e-10	9.1832e-05	-1.07625	-1.95715e-10	0.000205609	-1.19723	-1.95715e-10
99450283	rs61981339	6.93508e-08	-1.27877	0.134396	0.000113419	-1.02104	0.155918	0.000261487	-1.16142	0.204597
99450325	rs61981340	5.52412e-08	-1.75457	0.382726	7.69854e-05	-1.65872	0.406118	0.000201045	-1.67865	0.458972
99450356	rs72700719	6.20513e-08	-1.25559	-1.95715e-10	9.1832e-05	-1.07625	-1.95715e-10	0.000205609	-1.19723	-1.95715e-10
99450411	rs61981341	5.36153e-08	-1.7683	0.366584	7.22808e-05	-1.70551	0.389858	0.000189054	-1.72362	0.442451
99450417	rs61981342	5.36153e-08	-1.7683	0.366584	7.22808e-05	-1.70551	0.389858	0.000189054	-1.72362	0.442451
99450546	rs72700720	6.77686e-08	-1.27877	0.111317	0.000110519	-1.02104	0.13002	0.000254747	-1.16142	0.178481
99450635	rs8020164	1.41586e-08	-1.61228	-1.12095	1.80502e-05	-1.60089	-1.10217	4.3343e-05	-1.6552	-1.09886
99450767	rs72700721	6.20513e-08	-1.25559	-1.95715e-10	9.1832e-05	-1.07625	-1.95715e-10	0.000205609	-1.19723	-1.95715e-10
99450810	rs61981343	6.77462e-08	-1.27877	0.110987	0.000110774	-1.02104	0.132325	0.000255285	-1.16142	0.180591
99450916	rs7494445	6.92215e-08	-1.24764	0.101398	0.000113948	-0.983132	0.12266	0.00026163	-1.12703	0.170756
99450986	rs12100480	3.75521e-08	-1.75782	-1.95715e-10	5.06451e-05	-1.67137	-1.95715e-10	0.000122033	-1.71892	-1.95715e-10
99451005	rs67465138	6.77462e-08	-1.27877	0.110987	0.000110774	-1.02104	0.132325	0.000255285	-1.16142	0.180591
99451058	rs11160491	6.82386e-08	-1.27877	0.11823	0.000111586	-1.02104	0.139625	0.000257188	-1.16142	0.188019
99451281	rs147669151	3.59375e-08	-1.80177	-1.95715e-10	4.45703e-05	-1.79915	-1.95715e-10	0.000112316	-1.80188	-1.95715e-10
99451339	rs11160492	5.32233e-08	-1.75958	0.350525	7.21372e-05	-1.69133	0.373683	0.000188379	-1.71076	0.426015
99452321	rs1257611	1.83809e-08	-1.61368	-0.858563	1.95574e-05	-1.78855	-0.834311	4.94812e-05	-1.78126	-0.840352
99452590	rs138529970	8.03079e-08	-1.40222e-10	-0.997682	0.000100847	-1.40222e-10	-0.98261	0.000255902	-1.40222e-10	-0.978411
99452699	rs1257609	1.86367e-08	-1.60948	-0.848941	1.98182e-05	-1.78734	-0.822273	5.01444e-05	-1.7798	-0.828498
99453035	rs1268702	1.84902e-08	-1.62152	-0.844787	1.97945e-05	-1.79071	-0.820096	5.00513e-05	-1.78391	-0.826244
99453556	rs55912477	3.90543e-08	-1.6887	-0.029896	5.2564e-05	-1.60832	-0.0258609	0.000135642	-1.63276	0.0195798
99454416	rs1257606	1.8397e-08	-1.70709	-0.764271	2.11147e-05	-1.80322	-0.74302	5.31311e-05	-1.80149	-0.748951
99455970	rs146716889	6.50839e-08	-1.20787	-1.95715e-10	0.00010041	-0.986955	-1.95715e-10	0.000222594	-1.11785	-1.95715e-10
99457391	rs10220662	1.39375e-07	-1.00947	0.563088	0.000140404	-1.19272	0.541022	0.000372335	-1.17801	0.574601
99457631	rs10220484	8.53018e-08	-1.00719	0.0698362	0.000109207	-1.00547	0.102501	0.000248594	-1.1441	0.13672
99457751	rs114405301	6.92253e-08	-1.14618	-1.95715e-10	0.000107902	-0.914991	-1.95715e-10	0.000237798	-1.05178	-1.95715e-10
99458131	rs1257604	1.47004e-07	-1.0237	0.630606	0.00014772	-1.20519	0.604291	0.000391804	-1.19063	0.638188
99458545	rs1257601	1.08572e-07	-1.21103	0.514892	0.000111507	-1.36769	0.485563	0.000294769	-1.35526	0.518243
99458853	rs139254643	6.53977e-08	-1.40222e-10	-1.20306	8.13436e-05	-1.40222e-10	-1.19753	0.000205577	-1.40222e-10	-1.19738
99459237	rs6575706	4.09858e-07	-0.982111	1.61437	0.000414568	-1.1075	1.53852	0.00110527	-1.08968	1.57432
99459545	rs115170206	3.6759e-08	-1.77917	-1.95715e-10	4.98329e-05	-1.68754	-1.95715e-10	0.000120618	-1.73057	-1.95715e-10
99459590	rs61340848	1.93521e-08	-1.55581	-0.864944	1.94429e-05	-1.74935	-0.879381	5.50563e-05	-1.65867	-0.856175
99459753	rs148993313	3.66481e-08	-1.78219	-1.95715e-10	4.95013e-05	-1.69421	-1.95715e-10	0.000119983	-1.73585	-1.95715e-10
99459773	rs2131191	1.8286e-08	-1.25201	-1.22541	2.09868e-05	-1.33105	-1.22127	5.04066e-05	-1.38276	-1.22032
99460086	rs74900239	9.32488e-08	-1.40222e-10	-0.848279	0.000115106	-1.40222e-10	-0.850358	0.000291806	-1.40222e-10	-0.847115
99460216	rs1272741	2.64707e-08	-1.7038	-0.403708	3.13745e-05	-1.80356	-0.346653	7.87196e-05	-1.80359	-0.353725
99460274	rs2638819	2.2283e-08	-1.73611	-0.543622	2.69639e-05	-1.80335	-0.498363	6.76273e-05	-1.80373	-0.505462
99460680	rs7145492	1.50881e-08	-1.45683	-1.21282	1.68282e-05	-1.56811	-1.20505	4.18392e-05	-1.58609	-1.20328
99461622	rs4905790	1.82692e-08	-1.26099	-1.21735	2.06318e-05	-1.3584	-1.21098	4.94679e-05	-1.41229	-1.20959
99461634	rs1257594	2.26502e-08	-1.72808	-0.535299	2.71997e-05	-1.80324	-0.489771	6.82406e-05	-1.80325	-0.496912
99461701	rs117306094	8.72738e-08	-0.9145	-1.95715e-10	8.7668e-05	-1.12266	-1.95715e-10	0.000261742	-0.955846	-1.95715e-10
99461932	rs7150733	2.03813e-08	-1.41773	-0.9512	2.14591e-05	-1.56107	-0.968991	5.91723e-05	-1.49287	-0.94988
99462098	rs79181155	3.6949e-08	-1.77401	-1.95715e-10	5.06245e-05	-1.67178	-1.95715e-10	0.000121497	-1.72332	-1.95715e-10
99462121	rs1257593	2.27192e-08	-1.72636	-0.533983	2.68568e-05	-1.80332	-0.502371	6.74128e-05	-1.80325	-0.509114
99462127	rs11851049	3.74485e-08	-1.76058	-1.95715e-10	4.66351e-05	-1.75386	-1.95715e-10	0.00011459	-1.78184	-1.95715e-10
99462158	rs1257592	1.82922e-08	-1.79418	-0.682898	2.40435e-05	-1.76152	-0.65483	6.04613e-05	-1.76038	-0.660825
99462446	rs2638816	5.21304e-08	-1.40558	-0.0242225	4.87287e-05	-1.70191	-0.00803949	0.00013173	-1.6652	0.0227529
99462452	rs2988109	2.2769e-08	-1.72808	-0.530069	2.7347e-05	-1.80324	-0.484372	6.86083e-05	-1.80325	-0.491539
99463057	rs1270142	2.28702e-08	-1.72808	-0.525634	2.74724e-05	-1.80324	-0.479795	6.89215e-05	-1.80325	-0.486984
99463243	rs17098122	3.69324e-08	-1.77446	-1.95715e-10	5.05765e-05	-1.67273	-1.95715e-10	0.000121407	-1.72406	-1.95715e-10
99463784	rs17629110	9.48516e-08	-0.831237	-1.95715e-10	0.000141968	-0.640615	-1.95715e-10	0.000322372	-0.747499	-1.95715e-10
99463834	rs1257591	2.26882e-08	-1.73607	-0.525634	2.74988e-05	-1.80227	-0.479795	6.8987e-05	-1.8023	-0.486984
99464026	rs17629170	3.59688e-08	-1.8009	-1.95715e-10	4.53695e-05	-1.78137	-1.95715e-10	0.000112219	-1.80275	-1.95715e-10
99464606	rs2988110	2.2832e-08	-1.72532	-0.530069	2.73409e-05	-1.80346	-0.484372	6.85933e-05	-1.80347	-0.491539
99464782	rs1262316	2.2769e-08	-1.72808	-0.530069	2.7347e-05	-1.80324	-0.484372	6.86083e-05	-1.80325	-0.491539
99465045	rs61979267	3.85837e-08	-1.73072	-1.95715e-10	4.81297e-05	-1.72231	-1.95715e-10	0.000117707	-1.755	-1.95715e-10
99465484	rs17098130	3.70581e-08	-1.77106	-1.95715e-10	5.09355e-05	-1.66565	-1.95715e-10	0.000122081	-1.71852	-1.95715e-10
99465622	rs59894583	3.64351e-08	-1.78802	-1.95715e-10	4.52511e-05	-1.78399	-1.95715e-10	0.000112752	-1.79801	-1.95715e-10
99465708	rs59275675	3.86111e-08	-1.73001	-1.95715e-10	4.81658e-05	-1.72156	-1.95715e-10	0.000117776	-1.75442	-1.95715e-10
99465722	rs59703117	3.86111e-08	-1.73001	-1.95715e-10	4.81658e-05	-1.72156	-1.95715e-10	0.000117776	-1.75442	-1.95715e-10
99465866	rs17098136	1.73723e-08	-1.52289	-1.00578	1.72678e-05	-1.73338	-1.01399	4.91009e-05	-1.63325	-0.996073
99466133	rs1257590	2.31216e-08	-1.73864	-0.504147	2.81271e-05	-1.80186	-0.457625	7.05554e-05	-1.80189	-0.46492
99466170	rs72700724	9.25617e-08	-0.855675	-1.95715e-10	0.000138222	-0.667355	-1.95715e-10	0.000314263	-0.772973	-1.95715e-10
99466362	rs17098142	3.73834e-08	-1.76232	-1.95715e-10	4.94633e-05	-1.69498	-1.95715e-10	0.000119781	-1.73754	-1.95715e-10
99466445	rs11160493	2.34627e-08	-1.71283	-0.515309	2.73642e-05	-1.8037	-0.483281	6.867e-05	-1.80378	-0.490112
99466821	rs1257621	2.15761e-08	-1.74823	-0.563731	2.64357e-05	-1.80237	-0.519129	6.6358e-05	-1.80201	-0.526127
99466906	rs1257622	2.15761e-08	-1.74823	-0.563731	2.64357e-05	-1.80237	-0.519129	6.6358e-05	-1.80201	-0.526127
99467035	rs17629301	1.81347e-07	-0.183136	-1.95715e-10	0.00041476	0.431485	-1.95715e-10	0.00109558	0.475833	-1.95715e-10
99467441	rs2131193	2.58158e-08	-1.56132	-0.571247	2.76176e-05	-1.75087	-0.526893	6.96416e-05	-1.74599	-0.533852
99467443	rs1571546	1.98193e-08	-1.17118	-1.22571	2.11028e-05	-1.32617	-1.22064	5.25408e-05	-1.34212	-1.21949
99467581	rs78006925	3.73427e-08	-1.76341	-1.95715e-10	4.93759e-05	-1.69675	-1.95715e-10	0.000119616	-1.73892	-1.95715e-10
99467622	rs17098146	1.08938e-08	-1.80375	-1.19161	1.40577e-05	-1.75742	-1.19563	3.68893e-05	-1.71839	-1.19689
99467643	rs149220838	4.8593e-08	-1.50007	-1.95715e-10	5.59239e-05	-1.57222	-1.95715e-10	0.000151744	-1.50101	-1.95715e-10
99467677	rs2772509	2.6465e-08	-1.55604	-0.551692	2.82901e-05	-1.74839	-0.505317	7.13021e-05	-1.7434	-0.512883
99467759	rs71418622	3.5995e-08	-1.80017	-1.95715e-10	4.58936e-05	-1.76989	-1.95715e-10	0.000115458	-1.77429	-1.95715e-10
99467884	rs1257623	2.57813e-08	-1.56654	-0.567365	2.76614e-05	-1.75329	-0.522883	6.9743e-05	-1.74853	-0.529862
99467933	rs902810	1.98193e-08	-1.17118	-1.22571	2.11028e-05	-1.32617	-1.22064	5.25408e-05	-1.34212	-1.21949
99467956	rs902811	2.59734e-08	-1.5717	-0.554777	2.79571e-05	-1.75566	-0.50988	7.04763e-05	-1.751	-0.516924
99468144	rs17098151	3.73834e-08	-1.76232	-1.95715e-10	4.94633e-05	-1.69498	-1.95715e-10	0.000119781	-1.73754	-1.95715e-10
99468212	rs1888093	1.64933e-07	-0.436644	0.158634	0.000125783	-0.851803	0.0901506	0.00036253	-0.740924	0.110828
99468235	rs2400517	1.7719e-07	-0.432413	0.226086	0.000134812	-0.848272	0.155939	0.000388827	-0.737193	0.177123
99468477	rs72700726	9.93744e-08	-0.784656	-1.95715e-10	0.000143097	-0.632688	-1.95715e-10	0.000333924	-0.712289	-1.95715e-10
99468662	rs4145678	1.73575e-08	-1.46864	-1.06088	1.70126e-05	-1.6955	-1.06676	4.77295e-05	-1.60639	-1.05127
99468968	rs1257625	2.76439e-08	-1.55289	-0.511254	2.93314e-05	-1.74706	-0.470491	7.40932e-05	-1.74026	-0.477618
99469083	rs1257626	2.041e-07	-0.373189	0.308249	0.000153935	-0.798733	0.239052	0.000445332	-0.684888	0.260503
99469209	rs17098157	3.74365e-08	-1.76091	-1.95715e-10	4.95767e-05	-1.69269	-1.95715e-10	0.000119996	-1.73575	-1.95715e-10
99469213	rs1257627	2.72549e-08	-1.56654	-0.51178	2.92951e-05	-1.75329	-0.4655	7.38415e-05	-1.74853	-0.472757
99469248	rs17098159	3.72843e-08	-1.76498	-1.95715e-10	4.92499e-05	-1.69931	-1.95715e-10	0.000119379	-1.7409	-1.95715e-10
99469484	rs117538408	9.41459e-08	-0.838705	-1.95715e-10	0.000141268	-0.645557	-1.95715e-10	0.000323262	-0.74474	-1.95715e-10
99470256	rs1257628	1.23845e-07	-0.350614	-0.213907	0.000112271	-0.676744	-0.19855	0.000279146	-0.720112	-0.171356
99470310	rs147443554	9.47126e-08	-1.40222e-10	-0.832703	0.000120118	-1.40222e-10	-0.807741	0.000305113	-1.40222e-10	-0.80252
99470354	rs7150980	3.73348e-08	-1.76362	-1.95715e-10	4.9359e-05	-1.69709	-1.95715e-10	0.000119584	-1.73918	-1.95715e-10
99470878	rs74364290	3.76762e-08	-1.75452	-1.95715e-10	5.00817e-05	-1.68256	-1.95715e-10	0.000120957	-1.72777	-1.95715e-10
99470952	rs35590463	5.53983e-08	-1.369	-1.95715e-10	8.11406e-05	-1.20003	-1.95715e-10	0.000180433	-1.32784	-1.95715e-10
99471042	rs1257629	2.79728e-08	-1.56132	-0.491003	3.00024e-05	-1.75087	-0.444068	7.56251e-05	-1.74599	-0.451427
99471115	rs1257630	1.67442e-07	-0.458768	0.195852	0.000128756	-0.87025	0.131957	0.000370863	-0.76042	0.153048
99471201	rs113280630	3.75784e-08	-1.75712	-1.95715e-10	4.9877e-05	-1.68665	-1.95715e-10	0.000120566	-1.731	-1.95715e-10
99471225	rs4403989	3.82526e-08	-1.73934	-1.95715e-10	5.05519e-05	-1.67321	-1.95715e-10	0.000131832	-1.64168	-1.95715e-10
99471244	rs75063431	3.75784e-08	-1.75712	-1.95715e-10	4.9877e-05	-1.68665	-1.95715e-10	0.000120566	-1.731	-1.95715e-10
99471322	rs115453792	3.75784e-08	-1.75712	-1.95715e-10	4.9877e-05	-1.68665	-1.95715e-10	0.000120566	-1.731	-1.95715e-10
99471324	rs61598249	1.33824e-08	-1.67604	-1.11357	1.52384e-05	-1.75099	-1.1214	3.96717e-05	-1.73397	-1.1086
99471361	rs2210066	1.14957e-07	-0.331024	-0.307964	0.000107392	-0.624176	-0.295555	0.000263862	-0.679289	-0.268487
99471362	rs2210067	1.12184e-07	-0.348755	-0.314654	0.000104992	-0.640038	-0.302289	0.000258039	-0.694775	-0.275318
99471470	rs141068270	3.71466e-08	-1.76868	-1.95715e-10	4.89491e-05	-1.70543	-1.95715e-10	0.000118815	-1.74564	-1.95715e-10
99471485	rs145102602	3.7566e-08	-1.75745	-1.95715e-10	4.98509e-05	-1.68718	-1.95715e-10	0.000120517	-1.73142	-1.95715e-10
99471536	rs146888120	3.59181e-08	-1.80231	-1.95715e-10	4.43929e-05	-1.80313	-1.95715e-10	0.000112099	-1.80382	-1.95715e-10
99471590	rs112753340	3.76304e-08	-1.75574	-1.95715e-10	4.99861e-05	-1.68447	-1.95715e-10	0.000120775	-1.72928	-1.95715e-10
99471754	rs12433872	6.40301e-08	-1.40222e-10	-1.2242	7.94156e-05	-1.40222e-10	-1.22152	0.000200712	-1.40222e-10	-1.22133
99471775	rs115174342	3.77261e-08	-1.7532	-1.95715e-10	5.01856e-05	-1.68049	-1.95715e-10	0.000121156	-1.72612	-1.95715e-10
99471919	rs17098164	3.81036e-08	-1.74324	-1.95715e-10	5.08384e-05	-1.66756	-1.95715e-10	0.000122874	-1.71204	-1.95715e-10
99472096	rs1257631	5.06467e-08	-1.61541	0.15673	5.89059e-05	-1.73399	0.213713	0.000145945	-1.74338	0.203403
99472190	rs17547382	4.43298e-08	-0.395671	-1.19622	4.7059e-05	-0.544425	-1.20039	0.000127023	-0.485324	-1.19351
99472312	rs1546088	2.1932e-08	-1.08353	-1.21208	2.21314e-05	-1.27959	-1.21963	5.65638e-05	-1.26718	-1.22065
99472718	rs1269099	2.12144e-07	-0.523381	0.497097	0.000163641	-0.923948	0.425412	0.000471761	-0.817234	0.450503
99472764	rs17098167	4.53991e-08	-1.56806	-1.95715e-10	6.30576e-05	-1.45217	-1.95715e-10	0.000167618	-1.40151	-1.95715e-10
99472805	rs4905792	2.25727e-08	-1.05462	-1.21219	2.45954e-05	-1.17312	-1.22053	6.0307e-05	-1.20231	-1.22145
99472932	rs2638833	4.45139e-08	-1.60366	0.0159077	5.16232e-05	-1.72676	0.0745196	0.000127757	-1.73664	0.0635663
99472989	rs1257633	5.37179e-08	-1.58839	0.188588	6.30125e-05	-1.71718	0.264303	0.00015582	-1.72768	0.253178
99473158	rs11626572	2.06066e-08	-1.15875	-1.19918	2.32019e-05	-1.24222	-1.20976	5.50734e-05	-1.3036	-1.21094
99473585	rs17098177	1.35943e-08	-1.62209	-1.15181	1.5232e-05	-1.71461	-1.15821	3.97508e-05	-1.69285	-1.14772
99474098	rs1257634	1.83602e-07	-0.544488	0.37371	0.000141053	-0.941429	0.294349	0.000406052	-0.835751	0.319028
99474165	rs1565611	2.063e-08	-1.1771	-1.1797	2.37538e-05	-1.23375	-1.19472	5.57447e-05	-1.30604	-1.19638
99474228	rs1257635	4.14756e-08	-1.43585	-0.222593	4.09501e-05	-1.67343	-0.210432	0.000108759	-1.65167	-0.182399
99474433	rs116778404	3.74188e-08	-1.76138	-1.95715e-10	4.46454e-05	-1.79746	-1.95715e-10	0.000114728	-1.78064	-1.95715e-10
99474492	rs1873660	2.80563e-08	-1.50859	-0.540744	2.87343e-05	-1.72884	-0.509285	7.36185e-05	-1.70831	-0.515996
99474723	rs35036331	1.04863e-08	-1.80369	-1.22979	1.31374e-05	-1.79118	-1.22957	3.31349e-05	-1.79308	-1.22954
99474734	rs114260295	3.69718e-08	-1.77339	-1.95715e-10	4.85588e-05	-1.71344	-1.95715e-10	0.000118091	-1.75175	-1.95715e-10
99474938	rs17098178	1.39233e-08	-1.77504	-0.974944	1.67964e-05	-1.79005	-0.984996	4.32167e-05	-1.78895	-0.968022
99475287	rs12437171	2.68407e-08	-1.75359	-0.340038	3.21582e-05	-1.71578	-0.40977	7.78552e-05	-1.74007	-0.428285
99475374	rs17098179	1.22851e-08	-1.64503	-1.23013	1.42049e-05	-1.7126	-1.23002	3.49233e-05	-1.74008	-1.22997
99475583	rs1262319	1.14017e-08	-1.80379	-1.146	1.42487e-05	-1.77425	-1.1653	3.60359e-05	-1.77607	-1.16262
99475601	rs117186805	6.3156e-06	-1.40222e-10	3.36723	0.00726123	-1.40222e-10	3.29409	0.0214136	-1.40222e-10	3.44858
99475868	rs2014829	1.28144e-08	-1.65006	-1.18292	1.81359e-05	-1.49393	-1.20439	4.51045e-05	-1.50845	-1.20578
99476306	rs716957	2.05894e-08	-1.46861	-0.890159	5.69172e-05	-0.658162	-0.896454	0.000133209	-0.732818	-0.898466
99476343	rs718654	1.75277e-08	-1.73916	-0.780605	2.15488e-05	-1.70658	-0.819309	5.86293e-05	-1.62997	-0.822001
99476373	rs17098186	1.81952e-08	-1.33791	-1.14448	2.88472e-05	-1.0824	-1.1518	8.29444e-05	-0.954964	-1.15007
99476939	rs11849353	1.87293e-08	-1.26757	-1.18589	3.28667e-05	-0.907852	-1.1959	9.17638e-05	-0.806433	-1.19755
99477434	rs113310976	3.5866e-08	-1.80376	-1.95715e-10	4.60916e-05	-1.76558	-1.95715e-10	0.000116723	-1.7634	-1.95715e-10
99477583	rs36061503	2.24521e-08	-1.63731	-0.634854	2.52664e-05	-1.72517	-0.641573	6.7775e-05	-1.66248	-0.644532
99477752	rs17098188	8.66201e-08	0.287716	-1.20973	0.000173835	0.773121	-1.21123	0.000451285	0.800332	-1.21144
99477874	rs2015350	4.70275e-08	-0.303276	-1.22954	6.89193e-05	-0.133702	-1.22958	0.000180428	-0.0982104	-1.22966
99478030	rs944122	1.20488e-08	-1.79743	-1.09715	1.66565e-05	-1.67974	-1.10368	4.21983e-05	-1.67688	-1.10395
99478187	rs1257636	1.13608e-08	-1.80365	-1.14973	1.52689e-05	-1.71275	-1.15765	3.91661e-05	-1.69753	-1.15786
99478363	rs1492307	1.21034e-08	-1.66964	-1.22043	1.7017e-05	-1.54039	-1.22162	4.18078e-05	-1.56872	-1.2214
99478434	rs78779524	3.60214e-08	-1.79944	-1.95715e-10	4.65145e-05	-1.75645	-1.95715e-10	0.00011821	-1.75074	-1.95715e-10
99478507	rs1270550	5.39613e-08	-0.169784	-1.2255	7.86388e-05	-0.00575997	-1.22559	0.000208933	0.0446485	-1.22584
99478562	rs17098195	1.05264e-07	0.470809	-1.19789	0.000215633	0.975931	-1.19857	0.000560233	1.00419	-1.19904
99478616	rs1267254	1.13735e-08	-1.74891	-1.20336	1.37243e-05	-1.77227	-1.20477	3.52234e-05	-1.75666	-1.20484
99479119	rs1268703	1.16103e-08	-1.74293	-1.18873	1.40298e-05	-1.76069	-1.19434	3.6085e-05	-1.74343	-1.1939
99479209	rs1257637	3.19867e-08	-1.79944	-0.118785	4.25894e-05	-1.79435	-0.0502546	0.000107299	-1.80384	-0.0437378
99479381	rs60999362	4.38772e-08	-0.389522	-1.21263	4.86776e-05	-0.497776	-1.21322	0.000157468	-0.250079	-1.2139
99479599	rs77808563	3.65635e-08	-1.7845	-1.95715e-10	4.45381e-05	-1.79987	-1.95715e-10	0.000112437	-1.80081	-1.95715e-10
99479606	rs4905793	1.05754e-08	-1.79782	-1.22719	1.30026e-05	-1.80249	-1.22858	3.30087e-05	-1.79791	-1.22852
99479669	rs4905794	1.06521e-08	-1.80374	-1.21404	1.3993e-05	-1.741	-1.21666	3.5884e-05	-1.72655	-1.21636
99480109	rs1257639	1.38675e-08	-1.53136	-1.22264	1.7439e-05	-1.51379	-1.22372	4.82474e-05	-1.42325	-1.22361
99480176	rs138662918	6.40634e-08	-1.40222e-10	-1.22368	7.93446e-05	-1.40222e-10	-1.22241	0.000200612	-1.40222e-10	-1.22183
99480274	rs34885974	4.66795e-08	-0.625974	-0.914272	0.000100249	-0.0528125	-0.935748	0.000290773	0.0845261	-0.935186
99480395	rs1257641	1.93885e-08	-1.23385	-1.18502	2.05531e-05	-1.38509	-1.18811	5.11127e-05	-1.40127	-1.1879
99480422	rs1873661	1.37987e-08	-1.54763	-1.21134	2.14819e-05	-1.31858	-1.21043	6.0107e-05	-1.21647	-1.21061
99480943	rs1257642	5.61448e-08	-0.285611	-1.07001	9.11248e-05	-0.00785848	-1.07613	0.000246005	0.0581508	-1.076
99480956	rs2026115	1.77679e-08	-1.51281	-0.993343	2.20248e-05	-1.51446	-0.989582	5.86428e-05	-1.46127	-0.990472
99481054	rs1257643	1.31581e-08	-1.57646	-1.23006	1.30173e-05	-1.79987	-1.23006	3.28736e-05	-1.80044	-1.2301
99481069	rs7154838	4.40957e-08	-1.59719	-1.95715e-10	4.55027e-05	-1.77844	-1.95715e-10	0.000114786	-1.78014	-1.95715e-10
99481143	rs116934527	6.46272e-08	-1.21492	-1.95715e-10	0.000112824	-0.870385	-1.95715e-10	0.000327739	-0.730986	-1.95715e-10
99481224	rs10137107	2.64627e-08	-1.32072	-0.787092	2.4844e-05	-1.61318	-0.770413	6.95167e-05	-1.50912	-0.772518
99481237	rs57035516	4.75642e-08	-1.52147	-1.95715e-10	4.91407e-05	-1.70153	-1.95715e-10	0.000132174	-1.63908	-1.95715e-10
99481284	rs10137263	1.56327e-08	-1.7934	-0.840788	1.99939e-05	-1.77053	-0.830259	5.00053e-05	-1.77935	-0.831725
99481427	rs11623894	2.01065e-08	-1.78896	-0.593544	2.42748e-05	-1.79215	-0.614622	6.11183e-05	-1.80332	-0.607074
99481642	rs1257644	6.17516e-08	-0.112893	-1.14754	5.0118e-05	-0.526841	-1.15499	0.000137169	-0.448695	-1.15329
99481788	rs61979289	5.30538e-08	-1.41224	-1.95715e-10	7.82765e-05	-1.23597	-1.95715e-10	0.000204981	-1.20029	-1.95715e-10
99481937	rs77091692	3.90008e-08	-1.71997	-1.95715e-10	4.54561e-05	-1.77947	-1.95715e-10	0.000115262	-1.77599	-1.95715e-10
99481973	rs11624936	5.51109e-08	-0.632457	-0.741745	0.00013912	0.114774	-0.775649	0.000288733	-0.0853796	-0.772323
99482110	rs1257645	1.1114e-08	-1.75624	-1.2191	1.3914e-05	-1.75222	-1.2111	3.49099e-05	-1.75937	-1.21106
99482251	rs4905796	1.06328e-08	-1.7906	-1.22901	1.32633e-05	-1.78104	-1.23017	3.35744e-05	-1.77928	-1.23016
99482313	rs11848088	1.05065e-08	-1.80332	-1.22823	1.30397e-05	-1.7982	-1.23002	3.29196e-05	-1.7991	-1.23004
99482351	rs35243131	2.12775e-08	-1.2435	-1.08239	2.48335e-05	-1.30259	-1.08143	6.50173e-05	-1.2667	-1.08185
99482361	rs141592870	4.91897e-08	-1.48787	-1.95715e-10	5.06876e-05	-1.67053	-1.95715e-10	0.000130935	-1.64851	-1.95715e-10
99482405	rs34992495	5.0547e-08	-0.866722	-0.593924	0.000110278	-0.321416	-0.571797	0.000283102	-0.313595	-0.563803
99482412	rs35823690	5.42324e-08	-0.831218	-0.559054	0.00011884	-0.276847	-0.541585	0.000305206	-0.268909	-0.533306
99482438	rs7140403	4.1265e-08	-1.48847	-0.175071	7.82676e-05	-1.07614	-0.159945	0.000188014	-1.13282	-0.153866
99482666	rs10141069	1.55974e-08	-1.76703	-0.869415	2.11287e-05	-1.6392	-0.906381	5.24198e-05	-1.65711	-0.906812
99482678	rs74083132	5.86117e-08	-1.31262	-1.95715e-10	5.96168e-05	-1.50828	-1.95715e-10	0.000153885	-1.487	-1.95715e-10
99482859	rs8004991	1.9821e-07	-0.0154457	-0.0787771	0.000482534	0.733387	-0.15055	0.00111788	0.648216	-0.15223
99483035	rs61979291	5.98763e-08	-1.29127	-1.95715e-10	6.05926e-05	-1.49204	-1.95715e-10	0.000156635	-1.46929	-1.95715e-10
99483276	rs6575707	2.05236e-07	0.0876527	-0.147041	0.000507512	0.849008	-0.215701	0.00117812	0.766174	-0.2177
99483482	rs17630267	1.453e-07	-0.404751	-1.95715e-10	0.000199759	-0.299101	-1.95715e-10	0.000503291	-0.302035	-1.95715e-10
99483807	rs79739293	8.91586e-08	-1.40222e-10	-0.893134	0.000109922	-1.40222e-10	-0.896445	0.000277629	-1.40222e-10	-0.896917
99483815	rs944123	2.32324e-08	-1.0109	-1.22711	7.17869e-05	-0.092542	-1.22997	0.000158003	-0.230491	-1.2301
99483941	rs729733	2.28983e-08	-1.02538	-1.22711	7.02732e-05	-0.113854	-1.22997	0.000154808	-0.250923	-1.2301
99483957	rs729732	2.29181e-08	-1.02538	-1.22624	7.02919e-05	-0.113854	-1.2297	0.000154837	-0.250923	-1.22991
99484073	rs193062349	6.40423e-08	-1.22401	-1.95715e-10	0.00013643	-0.6804	-1.95715e-10	0.000333017	-0.715011	-1.95715e-10
99484096	rs744095	5.99341e-08	-0.543062	-0.747243	0.00029328	0.877775	-0.79286	0.000664917	0.771227	-0.79477
99484255	rs729734	2.24191e-08	-1.04653	-1.22711	6.81128e-05	-0.145079	-1.22997	0.000150244	-0.280849	-1.2301
99484345	rs12889506	1.5035e-07	-0.370585	-1.95715e-10	0.000198317	-0.306349	-1.95715e-10	0.000501162	-0.306274	-1.95715e-10
99484475	rs142398031	9.50262e-08	-0.829398	-1.95715e-10	0.000137366	-0.673566	-1.95715e-10	0.000339292	-0.696343	-1.95715e-10
99484639	rs138611240	4.46997e-08	-1.58358	-1.95715e-10	4.94093e-05	-1.69608	-1.95715e-10	0.000120989	-1.7275	-1.95715e-10
99484769	rs1257650	2.30244e-08	-1.0185	-1.2285	7.09739e-05	-0.103722	-1.23018	0.000156309	-0.24121	-1.23016
99484852	rs1257651	2.31252e-08	-1.0185	-1.22413	7.10706e-05	-0.103722	-1.22882	0.00015646	-0.24121	-1.22919
99484879	rs1565612	2.532e-07	0.153129	-0.00250012	0.000601474	0.878841	-0.0756704	0.00139483	0.795127	-0.0778037
99484932	rs34711586	1.5035e-07	-0.370585	-1.95715e-10	0.000198317	-0.306349	-1.95715e-10	0.000501162	-0.306274	-1.95715e-10
99485004	rs1565613	2.47724e-07	0.131898	-0.0031337	0.000580784	0.853974	-0.0858085	0.00134813	0.770652	-0.0873819
99485426	rs1267255	2.20705e-08	-1.06002	-1.22929	6.67562e-05	-0.165074	-1.23009	0.000147412	-0.300006	-1.22996
99485537	rs7158889	6.15598e-08	-1.26354	-1.95715e-10	6.19222e-05	-1.47034	-1.95715e-10	0.000160195	-1.44681	-1.95715e-10
99485572	rs2895736	6.36813e-08	-0.729702	-0.499957	0.000235201	0.425383	-0.561157	0.000532864	0.31855	-0.563487
99485802	rs2220691	1.45964e-07	-0.0268543	-0.373339	0.000392445	0.817357	-0.441174	0.000909355	0.733923	-0.444391
99485821	rs1388771	1.54716e-07	-0.00193038	-0.340028	0.000419357	0.843788	-0.401279	0.000981582	0.768838	-0.402876
99486038	rs1388772	1.58753e-07	0.0174674	-0.333671	0.000411706	0.81924	-0.395144	0.000958855	0.739283	-0.396747
99486071	rs1826380	1.54172e-07	-0.00649409	-0.33899	0.000415751	0.842072	-0.4082	0.000962914	0.758243	-0.411483
99486276	rs1472143	1.91954e-07	-0.0840441	-0.0422484	0.000462943	0.655596	-0.114206	0.00106968	0.568217	-0.116303
99487562	rs4900424	1.11391e-08	-1.79029	-1.1828	1.40179e-05	-1.78462	-1.17127	3.61619e-05	-1.76366	-1.17154
99487980	rs1257654	3.7988e-08	-1.32199	-0.424292	5.50839e-05	-1.26486	-0.322497	0.000141567	-1.25875	-0.311682
99488001	rs1257655	3.45464e-08	-1.39745	-0.443802	5.08729e-05	-1.32367	-0.34321	0.000131912	-1.30855	-0.332519
99488048	rs1257656	3.32059e-08	-1.41157	-0.469248	4.88297e-05	-1.33763	-0.370248	0.000126613	-1.32235	-0.35972
99488337	rs72700747	9.45093e-08	-0.834852	-1.95715e-10	7.89535e-05	-1.22735	-1.95715e-10	0.000227809	-1.09469	-1.95715e-10
99488359	rs145445289	4.1309e-08	-1.66247	-1.95715e-10	4.91273e-05	-1.7018	-1.95715e-10	0.000123394	-1.70782	-1.95715e-10
99488931	rs72700748	8.50988e-08	-0.939738	-1.95715e-10	7.28677e-05	-1.30757	-1.95715e-10	0.000208349	-1.18399	-1.95715e-10
99489196	rs1257657	2.23197e-08	-1.7232	-0.554886	2.60237e-05	-1.75931	-0.577895	6.73456e-05	-1.73677	-0.576593
99489220	rs1257658	2.68583e-08	-1.53189	-0.561085	3.73726e-05	-1.54104	-0.434231	9.61879e-05	-1.53492	-0.421979
99489394	rs7140921	3.01086e-08	-1.42263	-0.55611	3.44702e-05	-1.50197	-0.554149	9.54521e-05	-1.40469	-0.559885
99489665	rs1958566	3.34818e-08	-1.42522	-0.447329	4.89785e-05	-1.37473	-0.330101	0.000126658	-1.36442	-0.317293
99489954	rs1272197	3.32704e-08	-1.42522	-0.453663	4.8647e-05	-1.37473	-0.336893	0.000125795	-1.36442	-0.324134
99490077	rs1257659	7.88076e-08	-1.67106	0.654515	0.000115874	-1.67238	0.828667	0.000298741	-1.67142	0.847794
99490099	rs1257660	3.31096e-08	-1.44276	-0.44097	4.84009e-05	-1.39341	-0.323283	0.000125142	-1.38332	-0.310427
99490364	rs1257661	3.35575e-08	-1.44276	-0.427535	4.91028e-05	-1.39341	-0.308885	0.00012697	-1.38332	-0.295928
99490379	rs72631664	1.47163e-07	-0.718262	0.326254	0.00017546	-0.9256	0.496798	0.000515671	-0.791427	0.513691
99490383	rs1257662	2.74768e-08	-1.58488	-0.485331	3.01776e-05	-1.66561	-0.523501	7.58666e-05	-1.65773	-0.5365
99490418	rs1257663	1.1267e-08	-1.77196	-1.18972	1.58872e-05	-1.66844	-1.16226	3.7418e-05	-1.74388	-1.15717
99490479	rs1257664	3.4762e-08	-1.43404	-0.400986	5.09902e-05	-1.38412	-0.280456	0.000131892	-1.37392	-0.267301
99490584	rs72700752	8.275e-08	-0.967727	-1.95715e-10	7.13423e-05	-1.32872	-1.95715e-10	0.000203476	-1.20766	-1.95715e-10
99490620	rs1257665	3.46722e-08	-1.43404	-0.403574	5.08492e-05	-1.38412	-0.283226	0.000131524	-1.37392	-0.27009
99490669	rs1257666	3.5073e-08	-1.44276	-0.383364	5.14802e-05	-1.39341	-0.261604	0.000133161	-1.38332	-0.24832
99490739	rs8020192	9.34907e-08	-0.845689	-1.95715e-10	0.000124943	-0.768354	-1.95715e-10	0.000322537	-0.746987	-1.95715e-10
99490873	rs1257667	3.54905e-08	-1.45137	-0.362917	5.21368e-05	-1.4026	-0.239745	0.000134864	-1.39262	-0.226312
99491237	rs1257668	8.14978e-08	-1.65798	0.675011	0.000120423	-1.65931	0.854108	0.000310632	-1.65769	0.873093
99491703	rs11844359	3.16308e-08	-1.39366	-0.535756	3.62042e-05	-1.47446	-0.53258	0.000100596	-1.37366	-0.538429
99491775	rs11620968	8.72074e-08	-0.915261	-1.95715e-10	0.00011622	-0.840731	-1.95715e-10	0.00029979	-0.820121	-1.95715e-10
99492053	rs79248506	8.53197e-08	-0.937145	-1.95715e-10	0.0001204	-0.805395	-1.95715e-10	0.000261829	-0.955511	-1.95715e-10
99492094	rs56182450	1.77711e-07	-0.751407	0.548017	0.000215041	-0.955387	0.730001	0.000631296	-0.823426	0.747997
99492192	rs1257669	9.44516e-08	-1.68229	0.846829	0.000141997	-1.67293	1.03253	0.000366018	-1.67275	1.05223
99492973	rs1257670	3.53168e-08	-1.49108	-0.328108	5.10787e-05	-1.44514	-0.217706	0.000131935	-1.43466	-0.206228
99493459	rs1257671	2.5793e-08	-1.71039	-0.423057	2.9692e-05	-1.75711	-0.44823	7.69409e-05	-1.73336	-0.446805
99493584	rs2988111	1.25362e-08	-1.77283	-1.0821	1.79895e-05	-1.6702	-1.03623	4.24753e-05	-1.74606	-1.02822
99493934	rs1257672	3.22842e-08	-1.53926	-0.369718	4.49892e-05	-1.54841	-0.241386	0.000115456	-1.54426	-0.23006
99494210	rs1257673	2.3949e-08	-1.70591	-0.50171	2.77286e-05	-1.75392	-0.519827	7.19236e-05	-1.72946	-0.518135
99494266	rs11629216	7.47335e-08	-1.06962	-1.95715e-10	0.000102049	-0.970759	-1.95715e-10	0.000262272	-0.95382	-1.95715e-10
99494548	rs1257674	3.15164e-08	-1.56823	-0.364808	4.43784e-05	-1.57675	-0.226711	0.000114059	-1.57105	-0.215438
99494873	rs1268704	3.58867e-08	-1.51663	-0.286554	5.02867e-05	-1.52604	-0.152434	0.000129328	-1.51974	-0.141108
99495270	rs4905798	7.01195e-08	-1.13335	-1.95715e-10	9.26221e-05	-1.06769	-1.95715e-10	0.000237464	-1.05319	-1.95715e-10
99495477	rs59262658	1.18961e-08	-1.69033	-1.21701	1.41946e-05	-1.72513	-1.21822	3.64606e-05	-1.70823	-1.21874
99495670	rs2638835	1.04989e-08	-1.80214	-1.23014	1.29654e-05	-1.8038	-1.23013	3.35033e-05	-1.78148	-1.23008
99495844	rs72700761	4.09491e-08	-1.67122	-1.95715e-10	4.55218e-05	-1.77802	-1.95715e-10	0.000119114	-1.74312	-1.95715e-10
99495927	rs9324005	1.24749e-08	-1.72686	-1.13297	1.54552e-05	-1.75987	-1.0984	4.24071e-05	-1.68456	-1.09133
99496208	rs78799720	6.71727e-08	-1.17628	-1.95715e-10	5.30387e-05	-1.62519	-1.95715e-10	0.000138015	-1.59584	-1.95715e-10
99496331	rs56281424	1.38592e-07	-0.452017	-1.95715e-10	0.000118503	-0.821273	-1.95715e-10	0.000316423	-0.766125	-1.95715e-10
99496421	rs74830951	3.60263e-08	-1.7993	-1.95715e-10	4.43627e-05	-1.80382	-1.95715e-10	0.000112389	-1.80124	-1.95715e-10
99496927	rs74080228	1.21848e-08	-1.74021	-1.14314	1.61008e-05	-1.69472	-1.12263	3.98062e-05	-1.71938	-1.1198
99497310	rs80286801	1.14494e-07	-1.40222e-10	-0.643026	0.000143419	-1.40222e-10	-0.630441	0.000361026	-1.40222e-10	-0.634254
99497347	rs7157284	1.67531e-08	-1.59929	-0.965684	2.14887e-05	-1.53422	-0.994473	5.50602e-05	-1.52026	-0.994512
99497710	rs12147920	3.70291e-08	-1.77185	-1.95715e-10	4.66106e-05	-1.75439	-1.95715e-10	0.000116406	-1.76612	-1.95715e-10
99497912	rs1257676	3.31868e-08	-1.26867	-0.612729	2.93689e-05	-1.64131	-0.574966	7.49047e-05	-1.62984	-0.577149
99498606	rs1257677	3.16231e-08	-1.31535	-0.61431	2.83353e-05	-1.69525	-0.556854	7.24701e-05	-1.68088	-0.55915
99498607	rs6575708	5.68433e-08	-1.34325	-1.95715e-10	7.73513e-05	-1.24786	-1.95715e-10	0.000199398	-1.2279	-1.95715e-10
99499375	rs11621963	6.54997e-08	-1.2015	-1.95715e-10	8.25581e-05	-1.18271	-1.95715e-10	0.000210171	-1.17528	-1.95715e-10
99499666	rs1257678	3.44633e-08	-1.31361	-0.530041	3.02042e-05	-1.7139	-0.474337	7.715e-05	-1.70103	-0.47642
99499944	rs74080230	1.57103e-08	-1.51605	-1.11318	1.49323e-05	-1.79178	-1.10091	3.8037e-05	-1.78633	-1.09832
99500268	rs113528537	1.20762e-07	-0.589729	-1.95715e-10	0.000256703	-0.0482922	-1.95715e-10	0.000551026	-0.211421	-1.95715e-10
99500476	rs147230113	1.89528e-07	-1.40222e-10	-0.139014	0.0002671	-1.40222e-10	-0.00858866	0.000714021	-1.40222e-10	0.0477078
99500501	rs112413059	2.60619e-08	-1.79652	-0.326552	3.37338e-05	-1.79198	-0.285738	8.58209e-05	-1.79273	-0.278207
99500506	rs61979306	1.08351e-08	-1.77076	-1.23	1.4046e-05	-1.72398	-1.22989	3.53436e-05	-1.72841	-1.22967
99500624	rs140596237	6.17214e-08	-1.26092	-1.95715e-10	6.84051e-05	-1.37077	-1.95715e-10	0.000193537	-1.25773	-1.95715e-10
99500669	rs4905799	2.47603e-08	-1.75873	-0.41558	4.16652e-05	-1.54122	-0.325325	9.95334e-05	-1.59435	-0.328364
99500866	rs61979307	1.13692e-08	-1.72646	-1.22618	1.48753e-05	-1.67543	-1.22108	3.73177e-05	-1.68356	-1.22017
99500932	rs72700762	6.55542e-08	-1.20067	-1.95715e-10	7.93058e-05	-1.2229	-1.95715e-10	0.000202797	-1.211	-1.95715e-10
99501044	rs75244392	1.12169e-08	-1.79538	-1.17075	1.49644e-05	-1.73627	-1.15426	3.77292e-05	-1.74089	-1.15188
99501119	rs76079165	3.73909e-08	-1.76212	-1.95715e-10	4.96782e-05	-1.69065	-1.95715e-10	0.000120294	-1.73327	-1.95715e-10
99502095	rs1257679	3.35438e-08	-1.08187	-0.788828	2.74846e-05	-1.49324	-0.789352	6.98302e-05	-1.48455	-0.792592
99502098	rs117575858	8.20943e-08	-1.40222e-10	-0.975682	0.000103971	-1.40222e-10	-0.952106	0.00026185	-1.40222e-10	-0.955433
99502352	rs112462703	3.32578e-08	-1.41673	-0.462535	3.6359e-05	-1.59924	-0.403528	9.76537e-05	-1.54195	-0.399824
99502707	rs12436492	1.67873e-08	-1.60874	-0.954182	1.83029e-05	-1.7511	-0.938054	4.80383e-05	-1.71726	-0.933949
99502943	rs117548852	1.57526e-07	-1.40222e-10	-0.323962	0.000217328	-1.40222e-10	-0.214804	0.000579211	-1.40222e-10	-0.161538
99503027	rs140576731	2.97023e-07	0.310259	-1.95715e-10	0.000451243	0.515793	-1.95715e-10	0.00133324	0.672162	-1.95715e-10
99503109	rs12437170	1.65034e-08	-1.69154	-0.888441	1.90696e-05	-1.7776	-0.87052	4.9874e-05	-1.74774	-0.865966
99503200	rs77148660	1.61276e-08	-1.77936	-0.823658	1.90661e-05	-1.79167	-0.856633	4.74208e-05	-1.80157	-0.862574
99504335	rs79794614	4.35208e-08	-1.61031	-1.95715e-10	4.56362e-05	-1.77551	-1.95715e-10	0.000118296	-1.75001	-1.95715e-10
99504372	rs1257680	1.58416e-08	-1.79234	-0.828569	1.94734e-05	-1.80385	-0.823317	4.90998e-05	-1.80314	-0.826214
99504870	rs1257681	1.83086e-08	-1.67155	-0.804624	2.1248e-05	-1.75458	-0.785369	5.39769e-05	-1.74485	-0.789802
99504959	rs755449	1.52682e-08	-1.72431	-0.933464	1.87336e-05	-1.7506	-0.915291	4.8833e-05	-1.72386	-0.910936
99505534	rs9324006	6.26476e-08	-1.24603	-1.95715e-10	7.58993e-05	-1.26681	-1.95715e-10	0.000197841	-1.23574	-1.95715e-10
99505594	rs112278532	7.56869e-08	-1.05695	-1.95715e-10	8.05758e-05	-1.20701	-1.95715e-10	0.000235863	-1.05995	-1.95715e-10
99505834	rs11623067	1.60692e-08	-1.78794	-0.81871	1.93431e-05	-1.7843	-0.849575	4.79169e-05	-1.79771	-0.856022
99505854	rs11623046	1.61153e-08	-1.78879	-0.814992	1.95945e-05	-1.77497	-0.845999	4.83278e-05	-1.79272	-0.852476
99506342	rs6575709	7.16673e-08	-1.11152	-1.95715e-10	8.09877e-05	-1.20192	-1.95715e-10	0.00021318	-1.16107	-1.95715e-10
99506427	rs8019310	2.34764e-08	-1.8032	-0.424358	3.2489e-05	-1.76725	-0.348062	8.11971e-05	-1.77707	-0.349256
99506506	rs1257682	3.83069e-08	-1.14679	-0.59113	4.37834e-05	-1.24275	-0.574209	0.000110472	-1.23856	-0.57988
99506669	rs77066049	8.37568e-08	-1.40222e-10	-0.955633	0.000110174	-1.40222e-10	-0.894155	0.000287143	-1.40222e-10	-0.863223
99506905	rs77144261	1.65608e-07	-1.40222e-10	-0.273926	0.00022914	-1.40222e-10	-0.16188	0.000611518	-1.40222e-10	-0.10726
99507254	rs61979309	1.26055e-07	-0.546833	-1.95715e-10	0.000143551	-0.629523	-1.95715e-10	0.000376551	-0.592149	-1.95715e-10
99507417	rs12879721	1.58484e-08	-1.73198	-0.888503	1.87333e-05	-1.79483	-0.871084	4.84638e-05	-1.775	-0.867388
99507621	rs60870028	6.59958e-08	-0.9994	-0.19456	7.70828e-05	-1.16856	-0.0827776	0.000214572	-1.07909	-0.0754735
99507956	rs58465794	6.96368e-08	-1.0709	-0.0693576	8.7368e-05	-1.17771	0.0516222	0.000242039	-1.09356	0.0594536
99508048	rs59507123	7.22752e-08	-0.943327	-0.159743	8.42799e-05	-1.11862	-0.0434491	0.000235444	-1.02582	-0.0359132
99508055	rs78718448	1.74927e-07	-1.40222e-10	-0.219184	0.000242779	-1.40222e-10	-0.104063	0.00064885	-1.40222e-10	-0.0480027
99508249	rs75243930	6.5993e-08	-1.00611	-0.18789	7.60974e-05	-1.17452	-0.0896797	0.000211842	-1.08546	-0.0819045
99508544	rs1257685	1.08502e-07	0.0490493	-0.745827	0.000128534	-0.066967	-0.673055	0.000310022	-0.132203	-0.654356
99509041	rs1257686	1.37854e-07	0.30898	-0.766338	0.000159352	0.169973	-0.695069	0.00040584	0.159494	-0.676739
99509053	rs36144867	1.45986e-08	-1.762	-0.940627	1.77903e-05	-1.78814	-0.92942	4.53921e-05	-1.78099	-0.926874
99509171	rs61979311	1.45585e-08	-1.762	-0.943376	1.77406e-05	-1.78814	-0.932223	4.52646e-05	-1.78099	-0.929688
99509196	rs59057448	6.52175e-08	-1.00611	-0.199711	7.51621e-05	-1.17452	-0.102047	0.00020923	-1.08546	-0.0943137
99509235	rs1257687	5.59988e-07	2.06102	-1.11666	0.000178293	0.744538	-1.15732	0.000556018	0.956581	-1.15898
99509302	rs78515304	1.67805e-07	-1.40222e-10	-0.260747	0.000225945	-1.40222e-10	-0.175922	0.000603952	-1.40222e-10	-0.119708
99509578	rs74493629	8.57833e-08	-0.931726	-1.95715e-10	9.62504e-05	-1.02926	-1.95715e-10	0.000248435	-1.00802	-1.95715e-10
99509604	rs59513159	6.75194e-08	-1.0128	-0.158339	7.80213e-05	-1.18045	-0.0587774	0.000217132	-1.0918	-0.0508977
99510106	rs55918909	2.28878e-08	-1.31879	-0.934161	1.90951e-05	-1.66206	-0.984719	4.88818e-05	-1.64887	-0.984929
99510152	rs56957682	6.51492e-08	-1.0128	-0.194075	7.50151e-05	-1.18045	-0.0980689	0.000208604	-1.0918	-0.0909659
99510183	rs61979312	1.41966e-07	-0.427963	-1.95715e-10	0.000151975	-0.572498	-1.95715e-10	0.000399948	-0.531869	-1.95715e-10
99510304	rs78558395	9.07172e-08	0.333088	-1.20889	5.17244e-05	-0.42845	-1.22183	0.000148447	-0.300822	-1.22215
99510869	rs117169915	1.82247e-07	-1.40222e-10	-0.178186	0.000246242	-1.40222e-10	-0.0898977	0.00065967	-1.40222e-10	-0.0314646
99511024	rs61979313	1.37054e-07	-0.463176	-1.95715e-10	0.000146856	-0.606758	-1.95715e-10	0.000389052	-0.559492	-1.95715e-10
99511422	rs151027485	4.4505e-08	-1.58795	-1.95715e-10	4.5292e-05	-1.78308	-1.95715e-10	0.000118421	-1.74896	-1.95715e-10
99511442	rs140997218	5.20168e-08	-1.43198	-1.95715e-10	6.17697e-05	-1.4728	-1.95715e-10	0.000154849	-1.48075	-1.95715e-10
99511885	rs146977418	4.11727e-08	-1.66577	-1.95715e-10	5.00151e-05	-1.68389	-1.95715e-10	0.000134618	-1.62076	-1.95715e-10
99511895	rs61979314	1.3381e-07	-0.487131	-1.95715e-10	0.000143707	-0.628437	-1.95715e-10	0.00037784	-0.588734	-1.95715e-10
99512077	rs2772511	2.43193e-08	-1.09821	-1.09407	2.97495e-05	-1.11066	-1.09274	6.9066e-05	-1.19078	-1.09736
99512788	rs79178732	6.66513e-08	-1.01945	-0.164623	7.70537e-05	-1.18636	-0.0653476	0.000214348	-1.09811	-0.05749
99513130	rs879305	7.032e-08	-0.480105	-0.65039	5.78378e-05	-0.818911	-0.719659	0.000150183	-0.797545	-0.713802
99513185	rs879306	7.23731e-08	-1.10172	-1.95715e-10	6.873e-05	-1.36603	-1.95715e-10	0.000179897	-1.33082	-1.95715e-10
99513236	rs35529956	1.47034e-08	-1.75626	-0.93921	1.80787e-05	-1.77836	-0.923119	4.62182e-05	-1.77013	-0.9197
99513836	rs1257580	2.53268e-08	-1.77372	-0.377966	3.14952e-05	-1.76134	-0.385037	7.82238e-05	-1.77403	-0.3896
99513939	rs77332020	2.22216e-07	-1.40222e-10	0.020099	0.000302597	-1.40222e-10	0.116188	0.000814703	-1.40222e-10	0.179619
99514239	rs17630918	9.38207e-08	0.368097	-1.21026	5.04515e-05	-0.452517	-1.22268	0.000145339	-0.321151	-1.22298
99514819	rs992362	1.4055e-08	-1.80338	-0.937197	1.74061e-05	-1.80068	-0.938709	4.35591e-05	-1.80383	-0.945255
99515053	rs76575156	9.02229e-08	0.335114	-1.21638	4.89836e-05	-0.478506	-1.22622	0.000140947	-0.34838	-1.22644
99515265	rs79671337	7.53886e-08	-0.9994	-0.0614941	8.75459e-05	-1.16856	0.0445065	0.0002441	-1.07909	0.0534605
99515297	rs1257581	2.63955e-08	-1.21464	-0.895721	2.09986e-05	-1.57319	-0.978571	5.52691e-05	-1.52911	-0.981883
99515300	rs78461420	8.43521e-08	0.268223	-1.21677	4.64667e-05	-0.531047	-1.22643	0.000133366	-0.403465	-1.22664
99515381	rs77320864	4.17413e-08	-1.65206	-1.95715e-10	5.06597e-05	-1.67108	-1.95715e-10	0.000136754	-1.60502	-1.95715e-10
99515409	rs1257582	2.42146e-08	-1.75631	-0.44028	3.0155e-05	-1.74896	-0.440899	7.4752e-05	-1.76384	-0.445186
99515419	rs118038253	1.87328e-08	-1.7164	-0.736877	2.12837e-05	-1.75079	-0.787478	5.27098e-05	-1.77594	-0.782462
99515503	rs1257583	1.42807e-08	-1.80325	-0.921398	1.76666e-05	-1.80037	-0.92417	4.41875e-05	-1.80385	-0.930917
99515987	rs74366075	2.80835e-08	-1.3055	-0.742862	2.57146e-05	-1.68988	-0.659272	7.11342e-05	-1.60906	-0.649573
99516078	rs78352912	1.5009e-08	-1.79862	-0.87628	1.94687e-05	-1.72254	-0.904861	4.69958e-05	-1.76233	-0.910819
99516530	rs57680592	7.6662e-08	-0.985215	-0.0589287	8.88949e-05	-1.15594	0.0471857	0.000248075	-1.06562	0.0561491
99517212	rs75857923	2.27667e-07	-1.40222e-10	0.0443337	0.000310302	-1.40222e-10	0.141333	0.000835935	-1.40222e-10	0.205347
99517551	rs12432644	1.47017e-08	-1.76396	-0.931629	1.81193e-05	-1.7839	-0.915332	4.6283e-05	-1.77656	-0.911871
99517591	rs2988103	2.85209e-08	-1.13278	-0.900132	2.24848e-05	-1.50098	-0.982395	5.96094e-05	-1.44971	-0.985681
99517603	rs11622478	1.23045e-07	-0.570998	-1.95715e-10	0.000132769	-0.707601	-1.95715e-10	0.000348611	-0.669247	-1.95715e-10
99517843	rs1257584	2.76596e-08	-1.15927	-0.904306	2.15877e-05	-1.53808	-0.98601	5.69985e-05	-1.49091	-0.989273
99518003	rs137861616	3.71783e-07	-1.40222e-10	0.534761	0.000418335	-1.40222e-10	0.440068	0.00106172	-1.40222e-10	0.44444
99518276	rs1262315	2.8041e-08	-1.14766	-0.902222	2.17889e-05	-1.53061	-0.984206	5.75653e-05	-1.4828	-0.98748
99518301	rs117196341	2.10519e-07	-1.40222e-10	-0.0339745	0.000295016	-1.40222e-10	0.0908148	0.000792098	-1.40222e-10	0.151481
99518305	rs138447309	2.44679e-07	-1.40222e-10	0.116398	0.000334376	-1.40222e-10	0.216052	0.000902321	-1.40222e-10	0.281766
99518707	rs117971520	3.97623e-08	-1.70063	-1.95715e-10	5.85429e-05	-1.52645	-1.95715e-10	0.00014655	-1.53584	-1.95715e-10
99519113	rs76966397	9.44329e-08	-1.40222e-10	-0.835661	0.000114367	-1.40222e-10	-0.856804	0.000289549	-1.40222e-10	-0.854881
99519484	rs11624965	1.62536e-07	-0.29265	-1.95715e-10	0.000169981	-0.460526	-1.95715e-10	0.000480415	-0.348555	-1.95715e-10
99519753	rs35304710	1.4783e-08	-1.76638	-0.923695	1.82366e-05	-1.7856	-0.907186	4.65709e-05	-1.77855	-0.90368
99519913	rs78635247	2.54503e-07	-1.40222e-10	0.155763	0.000348295	-1.40222e-10	0.256837	0.000940739	-1.40222e-10	0.323462
99519977	rs139917303	4.07007e-08	-1.6773	-1.95715e-10	4.94813e-05	-1.69462	-1.95715e-10	0.000132837	-1.63408	-1.95715e-10
99521336	rs12878542	3.67687e-08	-1.79866	0.0197623	4.98948e-05	-1.78095	0.094653	0.000124551	-1.78865	0.0901535
99521392	rs1257585	1.32e-08	-1.6937	-1.10964	1.83714e-05	-1.53715	-1.14827	4.65576e-05	-1.53012	-1.15239
99521433	rs7141243	2.50553e-08	-1.77757	-0.384896	2.9006e-05	-1.80225	-0.426465	7.40872e-05	-1.79727	-0.42069
99521795	rs11625680	1.23045e-07	-0.570998	-1.95715e-10	0.000132769	-0.707601	-1.95715e-10	0.000348611	-0.669247	-1.95715e-10
99522519	rs79253039	1.40835e-08	-1.80253	-0.936014	1.87928e-05	-1.70072	-0.962018	4.51242e-05	-1.74636	-0.967426
99522740	rs34073390	1.6069e-08	-1.76871	-0.837941	1.97683e-05	-1.78722	-0.824915	5.04397e-05	-1.78046	-0.82196
99523011	rs56034910	6.37697e-08	-1.50872	0.280451	5.63993e-05	-1.74649	0.182733	0.00014027	-1.75798	0.178344
99523143	rs11846368	1.66749e-07	-0.267058	-1.95715e-10	0.000174134	-0.436391	-1.95715e-10	0.000492633	-0.323439	-1.95715e-10
99523168	rs117773629	2.48126e-07	-1.40222e-10	0.130385	0.000339258	-1.40222e-10	0.230546	0.000915793	-1.40222e-10	0.296586
99523213	rs2772486	1.82585e-08	-1.65411	-0.82481	1.97707e-05	-1.69466	-0.917357	5.152e-05	-1.65233	-0.928904
99523786	rs11623509	6.72578e-08	-1.17502	-1.95715e-10	6.48922e-05	-1.42349	-1.95715e-10	0.000169453	-1.39063	-1.95715e-10
99524008	rs149569621	9.50021e-08	-1.40222e-10	-0.829651	0.000115037	-1.40222e-10	-0.850957	0.000291251	-1.40222e-10	-0.849018
99524410	rs17548965	1.63172e-08	-1.7745	-0.816829	2.01184e-05	-1.79112	-0.803461	5.12974e-05	-1.78514	-0.800429
99524871	rs75726709	2.51641e-07	-1.40222e-10	0.144452	0.000344238	-1.40222e-10	0.245121	0.00092954	-1.40222e-10	0.311485
99525417	rs2012176	1.73594e-08	-1.7468	-0.782612	2.10993e-05	-1.77827	-0.768706	5.39724e-05	-1.76918	-0.765553
99525438	rs149672847	3.86691e-08	-1.72851	-1.95715e-10	4.44684e-05	-1.80143	-1.95715e-10	0.000113332	-1.79289	-1.95715e-10
99525707	rs10873499	1.36759e-08	-1.80253	-0.965388	1.92478e-05	-1.64879	-0.990029	4.56868e-05	-1.70625	-0.995145
99525806	rs78255199	4.60169e-08	-1.55454	-1.95715e-10	5.25733e-05	-1.634	-1.95715e-10	0.000132783	-1.63449	-1.95715e-10
99526051	rs75110082	2.55104e-07	-1.40222e-10	0.158123	0.000349148	-1.40222e-10	0.259282	0.000943093	-1.40222e-10	0.325961
99526227	rs736177	5.93917e-08	-1.49048	0.191089	5.35112e-05	-1.71268	0.0963537	0.000132847	-1.72611	0.0921011
99526320	rs902814	6.52607e-07	2.25344	-1.15601	0.000188369	0.830212	-1.18802	0.000593591	1.05227	-1.18928
99527060	rs1257586	1.81059e-08	-1.66618	-0.821126	1.9632e-05	-1.70493	-0.914119	5.10599e-05	-1.66448	-0.925727
99528084	rs34232727	6.17648e-08	-1.49152	0.231303	5.56005e-05	-1.71323	0.135214	0.000138031	-1.72662	0.1309
99528105	rs142593266	4.15498e-08	-1.65666	-1.95715e-10	4.87023e-05	-1.71049	-1.95715e-10	0.000130691	-1.65037	-1.95715e-10
99528205	rs1257587	2.43176e-08	-1.31345	-0.878899	2.04772e-05	-1.61295	-0.963953	5.25047e-05	-1.59494	-0.96736
99528242	rs1257588	1.83348e-08	-1.66618	-0.808566	1.98502e-05	-1.70493	-0.903067	5.16169e-05	-1.66448	-0.914878
99528466	rs61979324	1.36383e-07	-0.468086	-1.95715e-10	0.000138391	-0.666132	-1.95715e-10	0.000366136	-0.620199	-1.95715e-10
99528737	rs8004111	2.53572e-08	-1.76745	-0.383033	2.90162e-05	-1.80371	-0.424649	7.39532e-05	-1.8009	-0.418868
99528798	rs8004268	2.52416e-08	-1.77202	-0.383033	2.9029e-05	-1.80327	-0.424649	7.40578e-05	-1.79949	-0.418868
99528965	rs117012686	2.85031e-07	-1.40222e-10	0.269048	0.000391629	-1.40222e-10	0.3741	0.00106048	-1.40222e-10	0.443274
99529162	rs77719284	2.64013e-07	-1.40222e-10	0.192448	0.000361782	-1.40222e-10	0.294828	0.000977984	-1.40222e-10	0.362289
99529322	rs184414584	6.49322e-08	-1.40222e-10	-1.21021	8.1715e-05	-1.40222e-10	-1.19298	0.000206608	-1.40222e-10	-1.19238
99529327	rs7146327	4.72001e-08	-1.52915	-1.95715e-10	4.60835e-05	-1.76576	-1.95715e-10	0.000121998	-1.7192	-1.95715e-10
99529685	rs7147065	4.43349e-08	-1.59178	-1.95715e-10	5.7179e-05	-1.55003	-1.95715e-10	0.000157982	-1.46072	-1.95715e-10
99530559	rs148374438	2.72651e-07	-1.40222e-10	0.224641	0.000374042	-1.40222e-10	0.328153	0.00101186	-1.40222e-10	0.39634
99530939	rs11625640	1.37509e-08	-1.80106	-0.961387	1.79452e-05	-1.72267	-0.986218	4.28687e-05	-1.77369	-0.991374
99531107	rs1475540	1.29892e-08	-1.69107	-1.12836	1.94201e-05	-1.51986	-1.11004	4.80316e-05	-1.54465	-1.1067
99531569	rs73412567	2.29866e-07	-1.40222e-10	0.0539475	0.000313412	-1.40222e-10	0.151305	0.000844507	-1.40222e-10	0.215548
99531630	rs807357	6.54875e-08	-0.847841	-0.353851	6.00645e-05	-1.04619	-0.454609	0.000146557	-1.08624	-0.449554
99531656	rs142829957	2.51266e-07	-1.40222e-10	0.142963	0.000343708	-1.40222e-10	0.243578	0.000928075	-1.40222e-10	0.309908
99531692	rs11626814	5.42196e-08	-1.77323	0.382719	6.69947e-05	-1.76853	0.376933	0.000172024	-1.79798	0.422408
99532221	rs807359	9.07326e-08	-0.551213	-0.324421	7.19678e-05	-0.893087	-0.426908	0.000179963	-0.90869	-0.421764
99532481	rs12892531	2.28649e-08	-1.50464	-0.749306	2.74879e-05	-1.54007	-0.742397	7.43267e-05	-1.47869	-0.736045
99532534	rs807361	1.18548e-08	-1.76116	-1.14966	1.63598e-05	-1.63105	-1.17034	3.95902e-05	-1.67471	-1.16991
99532667	rs807362	1.20375e-08	-1.76116	-1.13436	1.65786e-05	-1.63105	-1.15706	4.01213e-05	-1.67471	-1.15659
99533152	rs807363	2.06437e-08	-1.39002	-0.966117	3.29384e-05	-1.07826	-1.02331	7.97573e-05	-1.11428	-1.02993
99533344	rs77426348	2.3261e-07	-1.40222e-10	0.0658112	0.000317292	-1.40222e-10	0.163609	0.000855203	-1.40222e-10	0.228135
99534249	rs56098775	6.48351e-08	-1.2117	-1.95715e-10	6.46905e-05	-1.4266	-1.95715e-10	0.000170073	-1.38698	-1.95715e-10
99534456	rs141065814	4.00746e-08	-1.69281	-1.95715e-10	4.43654e-05	-1.80375	-1.95715e-10	0.000115131	-1.77713	-1.95715e-10
99534465	rs807364	1.17739e-08	-1.77088	-1.14678	1.67654e-05	-1.66498	-1.11191	4.11636e-05	-1.70221	-1.10344
99534524	rs7145205	3.67937e-08	-1.77822	-1.95715e-10	4.93467e-05	-1.69734	-1.95715e-10	0.000124646	-1.69773	-1.95715e-10
99534653	rs807365	1.17657e-08	-1.77088	-1.14749	1.67514e-05	-1.66498	-1.11275	4.11281e-05	-1.70221	-1.1043
99534723	rs807366	2.06479e-08	-1.38022	-0.975712	3.31169e-05	-1.06531	-1.03086	8.0169e-05	-1.10165	-1.03741
99534834	rs11621789	1.25558e-08	-1.80374	-1.04963	1.7031e-05	-1.68303	-1.07815	4.0843e-05	-1.73414	-1.07933
99534885	rs59061314	6.33687e-08	-1.23458	-1.95715e-10	6.35228e-05	-1.44481	-1.95715e-10	0.000166846	-1.40614	-1.95715e-10
99534982	rs74746229	2.40154e-07	-1.40222e-10	0.0977307	0.000327969	-1.40222e-10	0.196704	0.000884645	-1.40222e-10	0.261983
99534987	rs12887611	2.70149e-08	-1.3276	-0.759565	3.31038e-05	-1.34383	-0.752731	8.97956e-05	-1.27922	-0.746446
99535700	rs75491499	2.56934e-07	-1.40222e-10	0.165267	0.000351741	-1.40222e-10	0.266681	0.000950253	-1.40222e-10	0.333524
99536104	rs17631267	2.6783e-08	-1.38965	-0.706135	3.28683e-05	-1.40478	-0.698924	8.88058e-05	-1.34446	-0.692296
99536220	rs34851115	2.89139e-08	-1.34577	-0.673456	3.5549e-05	-1.36169	-0.663609	9.63715e-05	-1.29831	-0.656686
99536338	rs12433774	2.70541e-08	-1.33673	-0.748985	3.30902e-05	-1.35281	-0.744169	8.97137e-05	-1.28881	-0.737772
99536354	rs58948914	4.85394e-08	-0.962678	-0.538497	5.82082e-05	-1.07798	-0.45421	0.00016227	-0.987446	-0.446497
99536551	rs12433800	2.81386e-08	-1.33673	-0.709679	3.44984e-05	-1.35281	-0.702492	9.35512e-05	-1.28881	-0.695886
99536598	rs78249155	2.68572e-07	1.42818	-1.21861	0.000166358	0.743436	-1.22551	0.000446442	0.803862	-1.22576
99536612	rs79802438	2.38025e-07	-1.40222e-10	0.0888272	0.000324955	-1.40222e-10	0.187474	0.000876334	-1.40222e-10	0.252544
99536623	rs807367	1.17702e-08	-1.75943	-1.15855	1.60631e-05	-1.64171	-1.17797	3.89591e-05	-1.68312	-1.17757
99537080	rs117580262	4.08651e-08	-1.67328	-1.95715e-10	6.21819e-05	-1.46615	-1.95715e-10	0.000141878	-1.56824	-1.95715e-10
99537582	rs77637010	2.49595e-07	-1.40222e-10	0.136291	0.00034134	-1.40222e-10	0.236665	0.00092154	-1.40222e-10	0.302842
99537641	rs807369	1.15785e-08	-1.76852	-1.16588	1.56811e-05	-1.65956	-1.1842	3.81275e-05	-1.69844	-1.18383
99537990	rs74080252	1.34456e-08	-1.79782	-0.987075	1.55629e-05	-1.80259	-1.04874	3.92755e-05	-1.80145	-1.05116
99538133	rs7147001	2.86486e-08	-1.55398	-0.474466	3.53003e-05	-1.53765	-0.494669	9.25175e-05	-1.50297	-0.492833
99538244	rs4992922	2.47852e-07	-1.40222e-10	0.129282	0.00033887	-1.40222e-10	0.229404	0.000914723	-1.40222e-10	0.295418
99538334	rs807370	1.14155e-08	-1.77465	-1.17392	1.55767e-05	-1.65948	-1.19096	3.78441e-05	-1.69912	-1.19061
99538380	rs35518355	3.2062e-08	-1.7698	-0.146083	4.96109e-05	-1.61481	-0.0771897	0.000119008	-1.66514	-0.0788749
99538733	rs807371	1.88274e-08	-1.40899	-1.03925	3.01503e-05	-1.10345	-1.08657	7.31308e-05	-1.13883	-1.09213
99538945	rs61979326	2.07483e-08	-1.38945	-0.961639	2.64149e-05	-1.36761	-0.954677	6.86374e-05	-1.34531	-0.949055
99538949	rs17098235	2.46581e-07	-1.40222e-10	0.124141	0.000337069	-1.40222e-10	0.224076	0.000909754	-1.40222e-10	0.28997
99539090	rs117020564	2.78001e-07	-1.40222e-10	0.244075	0.00038164	-1.40222e-10	0.348264	0.00103286	-1.40222e-10	0.416885
99539242	rs80053114	3.63408e-08	-1.79061	-1.95715e-10	4.43742e-05	-1.80356	-1.95715e-10	0.000112488	-1.80036	-1.95715e-10
99539445	rs56211535	3.03732e-08	-1.2853	-0.684685	2.87087e-05	-1.48485	-0.754162	7.52196e-05	-1.44834	-0.754455
99539475	rs807372	1.2243e-08	-1.7836	-1.09499	1.73235e-05	-1.69272	-1.05143	4.27961e-05	-1.72572	-1.04104
99539770	rs807373	1.11662e-08	-1.7833	-1.18736	1.51554e-05	-1.67583	-1.20203	3.64717e-05	-1.72493	-1.20174
99539790	rs807374	1.11593e-08	-1.78586	-1.18543	1.52672e-05	-1.67005	-1.20046	3.66723e-05	-1.72103	-1.20015
99539812	rs807375	1.21952e-08	-1.78578	-1.09673	1.71997e-05	-1.6979	-1.05342	4.25238e-05	-1.73005	-1.04309
99539910	rs807376	4.09621e-08	-1.6709	-1.95715e-10	5.23922e-05	-1.63746	-1.95715e-10	0.000142498	-1.56387	-1.95715e-10
99540121	rs17549257	2.07145e-08	-1.27125	-1.08146	2.02022e-05	-1.47381	-1.11661	5.29721e-05	-1.43669	-1.11675
99540162	rs807377	5.42989e-08	-0.549396	-0.839651	8.98794e-05	-0.312418	-0.785327	0.000211939	-0.399143	-0.767761
99540286	rs807378	1.1343e-08	-1.73297	-1.22198	1.60596e-05	-1.59412	-1.22578	3.88263e-05	-1.63834	-1.22576
99540454	rs112968501	2.3035e-07	0.0560474	-1.95715e-10	0.000190172	-0.348284	-1.95715e-10	0.00053632	-0.238473	-1.95715e-10
99540506	rs61979327	2.54159e-07	0.154409	-1.95715e-10	0.000194882	-0.32382	-1.95715e-10	0.000549017	-0.215074	-1.95715e-10
99540776	rs149317173	3.57721e-07	1.66148	-1.16527	0.000298313	1.24208	-1.14015	0.000837464	1.34519	-1.13802
99540783	rs12888286	4.5902e-08	-0.918218	-0.638825	4.07913e-05	-1.21654	-0.671206	0.000109131	-1.16713	-0.663529
99540823	rs140499943	5.37629e-08	-0.178362	-1.2206	9.38798e-05	0.157748	-1.21195	0.000216249	0.0643041	-1.21108
99540919	rs4900425	3.22598e-08	-1.80347	-0.106256	4.43952e-05	-1.7372	-0.0658819	0.000109225	-1.76366	-0.0661305
99541137	rs56268653	2.59469e-08	-0.89735	-1.23015	4.17745e-05	-0.635053	-1.22888	0.000100646	-0.682807	-1.22879
99541320	rs807379	6.36851e-08	-1.2296	-1.95715e-10	6.73042e-05	-1.38699	-1.95715e-10	0.000195735	-1.24644	-1.95715e-10
99541433	rs75750970	1.57984e-07	-1.40222e-10	-0.321057	0.000215415	-1.40222e-10	-0.223648	0.00057348	-1.40222e-10	-0.171481
99541450	rs11628390	1.39482e-08	-1.78535	-0.962849	1.74864e-05	-1.78868	-0.946113	4.46659e-05	-1.79633	-0.927661
99541593	rs8018764	1.76009e-08	-1.36011	-1.15549	1.64202e-05	-1.63738	-1.16032	4.28976e-05	-1.6066	-1.15778
99541865	rs76806196	1.21353e-07	-1.40222e-10	-0.584849	0.000163958	-1.40222e-10	-0.496606	0.000433117	-1.40222e-10	-0.452195
99541896	rs145923263	1.20472e-07	-1.40222e-10	-0.592132	0.000162689	-1.40222e-10	-0.504371	0.000429667	-1.40222e-10	-0.460193
99542237	rs61979328	4.67234e-08	-1.53931	-1.95715e-10	4.49099e-05	-1.79155	-1.95715e-10	0.000117743	-1.7547	-1.95715e-10
99542346	rs79510849	2.97913e-08	-0.766581	-1.22275	4.09896e-05	-0.654813	-1.22808	0.000105243	-0.638663	-1.22827
99542410	rs61979329	4.69142e-08	-1.53523	-1.95715e-10	4.52164e-05	-1.78475	-1.95715e-10	0.000119141	-1.7429	-1.95715e-10
99542680	rs807380	3.62149e-08	-1.79408	-1.95715e-10	4.52278e-05	-1.7845	-1.95715e-10	0.000118268	-1.75025	-1.95715e-10
99542955	rs74840606	1.19056e-07	-1.40222e-10	-0.60396	0.000160649	-1.40222e-10	-0.51699	0.000424118	-1.40222e-10	-0.473192
99543081	rs149839149	6.79895e-08	-1.40222e-10	-1.1642	8.28399e-05	-1.40222e-10	-1.1793	0.000209075	-1.40222e-10	-1.18051
99543094	rs74470400	5.75985e-08	-1.33005	-1.95715e-10	0.000127701	-0.746526	-1.95715e-10	0.000246085	-1.01753	-1.95715e-10
99543347	rs807382	3.61688e-08	-1.79535	-1.95715e-10	4.51461e-05	-1.78631	-1.95715e-10	0.000117908	-1.7533	-1.95715e-10
99543351	rs12435254	1.71206e-08	-1.37223	-1.17104	1.60615e-05	-1.64446	-1.17533	4.18341e-05	-1.61641	-1.17308
99543785	rs7146309	1.42333e-08	-1.60951	-1.11846	2.49533e-05	-1.28682	-1.09239	6.10707e-05	-1.33029	-1.08089
99544146	rs74716355	2.90095e-08	-0.788223	-1.2277	3.99858e-05	-0.677598	-1.23009	0.000102665	-0.661608	-1.23013
99544369	rs10147043	1.05372e-08	-1.80328	-1.22536	1.38665e-05	-1.73932	-1.22742	3.4418e-05	-1.75761	-1.22701
99544443	rs10136159	1.27199e-08	-1.80084	-1.03954	1.65677e-05	-1.76208	-1.02668	4.19451e-05	-1.77566	-1.01118
99544541	rs11627590	1.37783e-08	-1.54949	-1.21096	2.14317e-05	-1.31778	-1.21356	5.25027e-05	-1.34856	-1.21378
99544805	rs11623469	1.27326e-08	-1.80006	-1.03933	1.65043e-05	-1.7648	-1.02779	4.18043e-05	-1.77789	-1.01232
99545361	rs11628681	1.42854e-08	-1.53412	-1.19019	2.21844e-05	-1.30284	-1.19398	5.61124e-05	-1.30154	-1.1943
99545385	rs7157886	1.28885e-08	-1.79821	-1.02901	1.66173e-05	-1.76997	-1.0158	4.21499e-05	-1.78207	-0.999904
99545615	rs7158429	1.39272e-08	-1.52183	-1.22788	1.49358e-05	-1.6634	-1.22906	3.86487e-05	-1.6401	-1.22859
99545891	rs117939068	9.83003e-08	-1.40222e-10	-0.795524	0.000130793	-1.40222e-10	-0.722596	0.000342976	-1.40222e-10	-0.685544
99545932	rs55876615	1.4109e-08	-1.51133	-1.22541	1.50753e-05	-1.65596	-1.2272	3.9043e-05	-1.63208	-1.22646
99546219	rs710302	1.11297e-08	-1.74445	-1.22949	2.2579e-05	-1.25377	-1.22543	5.23239e-05	-1.34251	-1.22324
99546232	rs76341008	8.77946e-08	-0.90855	-1.95715e-10	0.000223482	-0.186885	-1.95715e-10	0.000467416	-0.375984	-1.95715e-10
99546242	rs150914075	1.01874e-07	-1.40222e-10	-0.759815	0.000135931	-1.40222e-10	-0.684065	0.000356933	-1.40222e-10	-0.645657
99546266	rs8005070	1.00305e-07	-1.40222e-10	-0.775332	0.000133676	-1.40222e-10	-0.700795	0.000350806	-1.40222e-10	-0.66297
99546850	rs1492306	4.77289e-08	-1.51801	-1.95715e-10	4.54333e-05	-1.77997	-1.95715e-10	0.000120138	-1.73456	-1.95715e-10
99547046	rs11622308	2.3994e-08	-0.988998	-1.21675	4.46891e-05	-0.586349	-1.21013	0.00011434	-0.574211	-1.20981
99547267	rs2029614	1.39943e-08	-1.5166	-1.2283	1.49868e-05	-1.6597	-1.22934	3.87898e-05	-1.63612	-1.22893
99547331	rs145761042	1.6255e-07	-0.292568	-1.95715e-10	0.000239406	-0.118054	-1.95715e-10	0.000691477	0.0156263	-1.95715e-10
99547619	rs117229305	1.05139e-07	-1.40222e-10	-0.72827	0.000140625	-1.40222e-10	-0.650113	0.000369686	-1.40222e-10	-0.61055
99547873	rs117017282	4.18943e-08	-1.6484	-1.95715e-10	0.000104361	-0.94836	-1.95715e-10	0.000214403	-1.15535	-1.95715e-10
99547976	rs117322311	5.14877e-08	-1.44221	-1.95715e-10	5.98008e-05	-1.50519	-1.95715e-10	0.000156829	-1.46805	-1.95715e-10
99548014	rs78320326	1.01489e-07	-1.40222e-10	-0.763595	0.000135379	-1.40222e-10	-0.688138	0.000355431	-1.40222e-10	-0.649872
99548112	rs79628784	9.77997e-08	-1.40222e-10	-0.800629	0.000130073	-1.40222e-10	-0.728114	0.000341021	-1.40222e-10	-0.691261
99548670	rs55711824	1.07485e-07	-0.706203	-1.95715e-10	0.000171773	-0.450038	-1.95715e-10	0.00035562	-0.649341	-1.95715e-10
99548706	rs137975040	3.6764e-08	-1.77903	-1.95715e-10	4.88175e-05	-1.70812	-1.95715e-10	0.000126527	-1.68275	-1.95715e-10
99549045	rs10151969	5.37417e-08	-0.495315	-0.904046	0.00012428	0.0994518	-0.87313	0.000253315	-0.135694	-0.852876
99549705	rs7161452	1.63617e-08	-1.48632	-1.10228	1.67459e-05	-1.6749	-1.10316	4.33047e-05	-1.65208	-1.10286
99549780	rs11625137	4.31861e-08	-1.61803	-1.95715e-10	4.44899e-05	-1.80095	-1.95715e-10	0.000115048	-1.77786	-1.95715e-10
99550194	rs12147904	1.66144e-08	-1.57727	-0.996011	2.52433e-05	-1.36233	-1.00532	6.3814e-05	-1.36111	-1.00612
99550542	rs7156744	1.58953e-08	-1.60898	-1.00855	2.39521e-05	-1.40256	-1.0176	5.89111e-05	-1.4288	-1.01838
99550647	rs7157935	2.20834e-08	-1.64215	-0.646571	3.45815e-05	-1.45044	-0.602459	8.75564e-05	-1.47485	-0.576067
99550680	rs10149571	3.76542e-08	-1.08128	-0.673826	7.44396e-05	-0.693322	-0.592903	0.000195137	-0.678846	-0.570656
99550856	rs28781404	3.79696e-08	-1.03609	-0.71068	7.56688e-05	-0.637457	-0.632391	0.000198293	-0.622622	-0.610839
99550872	rs74692030	7.81701e-07	1.27792	-1.95715e-10	0.0036388	2.6032	-1.95715e-10	0.00650529	2.25717	-1.95715e-10
99550963	rs11160494	1.67875e-08	-1.59647	-0.966447	2.54381e-05	-1.38363	-0.976334	6.24151e-05	-1.41222	-0.97718
99551015	rs807389	1.19033e-08	-1.68112	-1.22562	1.5099e-05	-1.65427	-1.22732	3.8993e-05	-1.63227	-1.22755
99551167	rs11625417	1.80508e-08	-1.5722	-0.918154	2.74406e-05	-1.35527	-0.928917	6.93607e-05	-1.35404	-0.929839
99551298	rs7141841	1.70396e-08	-1.59816	-0.94985	2.57935e-05	-1.38604	-0.960047	6.32908e-05	-1.41454	-0.96092
99551484	rs17631503	1.68643e-08	-1.4614	-1.09695	1.71075e-05	-1.65885	-1.09784	4.42987e-05	-1.6347	-1.09755
99551545	rs17631516	1.70938e-08	-1.44366	-1.10118	1.72348e-05	-1.64723	-1.10206	4.46689e-05	-1.62217	-1.10176
99552095	rs8008908	1.70905e-08	-1.45258	-1.09244	1.72838e-05	-1.65309	-1.09335	4.47757e-05	-1.62849	-1.09305
99552213	rs10144748	3.89492e-08	-1.10226	-0.619028	7.67113e-05	-0.719371	-0.536794	0.000201282	-0.705065	-0.513433
99552274	rs75194857	8.62278e-08	-1.40222e-10	-0.926557	0.000113417	-1.40222e-10	-0.865141	0.00029577	-1.40222e-10	-0.833621
99552300	rs117096596	8.91777e-08	-1.40222e-10	-0.89292	0.000117668	-1.40222e-10	-0.828343	0.000307323	-1.40222e-10	-0.795305
99552347	rs12432373	1.68536e-08	-1.45258	-1.1064	1.7045e-05	-1.65309	-1.10726	4.41564e-05	-1.62849	-1.10698
99552416	rs74509324	9.13133e-08	-1.40222e-10	-0.869254	0.000112057	-1.40222e-10	-0.877207	0.000283019	-1.40222e-10	-0.877691
99553533	rs10136013	3.10994e-08	-1.20324	-0.743124	5.90115e-05	-0.851251	-0.667231	0.000156383	-0.824584	-0.646311
99554129	rs78043407	5.41227e-08	-1.3923	-1.95715e-10	5.11384e-05	-1.66168	-1.95715e-10	0.000138581	-1.59175	-1.95715e-10
99554379	rs79639633	3.0295e-08	-1.02658	-0.945986	5.73057e-05	-0.635363	-0.912451	0.000153578	-0.577562	-0.911436
99554644	rs11624647	1.35469e-08	-1.75768	-1.01972	1.7453e-05	-1.71703	-1.01967	4.29789e-05	-1.74298	-1.01952
99554894	rs75166373	9.07881e-08	-1.40222e-10	-0.875022	0.000119987	-1.40222e-10	-0.808829	0.000313623	-1.40222e-10	-0.775013
99554898	rs116973817	4.31295e-08	-1.61934	-1.95715e-10	8.56992e-05	-1.14537	-1.95715e-10	0.000177971	-1.34158	-1.95715e-10
99555147	rs61979332	4.26239e-08	-1.63114	-1.95715e-10	4.4423e-05	-1.80246	-1.95715e-10	0.000114488	-1.78274	-1.95715e-10
99556155	rs7150383	6.37623e-08	-1.40222e-10	-1.22839	7.91847e-05	-1.40222e-10	-1.22443	0.000200051	-1.40222e-10	-1.22463
99556297	rs75594008	8.57191e-08	-1.40222e-10	-0.932474	0.000112683	-1.40222e-10	-0.871632	0.000293776	-1.40222e-10	-0.840387
99556336	rs12887971	1.56667e-08	-1.46903	-1.16298	1.59395e-05	-1.6638	-1.16361	4.1254e-05	-1.64005	-1.1634
99556621	rs34282344	1.53623e-08	-1.4767	-1.17494	1.56733e-05	-1.66874	-1.17551	4.05478e-05	-1.6454	-1.17532
99556643	rs10135115	1.57179e-08	-1.63993	-0.98882	2.33678e-05	-1.44658	-0.998274	5.74678e-05	-1.4729	-0.999083
99557009	rs75013996	8.28889e-08	-1.40222e-10	-0.96605	0.000108886	-1.40222e-10	-0.905916	0.000283611	-1.40222e-10	-0.875601
99557138	rs34881810	2.01825e-08	-1.17121	-1.20753	1.76271e-05	-1.51662	-1.21016	4.61752e-05	-1.48197	-1.20879
99557666	rs9672009	3.09467e-08	-0.857607	-1.09368	4.76713e-05	-0.673544	-1.05834	0.000122474	-0.658752	-1.05655
99558444	rs112542910	8.02047e-08	-1.40222e-10	-0.998969	0.000104973	-1.40222e-10	-0.942508	0.00027295	-1.40222e-10	-0.913915
99558470	rs77102092	3.5051e-08	-0.697176	-1.12957	4.67362e-05	-0.654487	-1.09721	0.000128695	-0.57015	-1.09561
99558686	rs34993198	3.76684e-08	-0.537848	-1.21688	4.88076e-05	-0.491776	-1.21655	0.000107873	-0.625745	-1.21651
99558691	rs77293239	3.94405e-08	-0.903121	-0.805637	5.67842e-05	-0.85076	-0.706196	0.000149039	-0.838113	-0.680885
99559026	rs10144320	7.01849e-08	-0.254684	-0.877733	0.000134304	0.122665	-0.818771	0.000358869	0.160975	-0.801222
99559181	rs115653832	4.90308e-08	-0.442587	-1.04852	6.19868e-05	-0.468009	-1.00128	0.00017193	-0.377472	-0.998647
99559203	rs74875213	6.55931e-08	-1.40222e-10	-1.20008	8.07032e-05	-1.40222e-10	-1.20544	0.000203869	-1.40222e-10	-1.20573
99559620	rs79349948	1.69055e-07	-1.40222e-10	-0.253325	0.000221009	-1.40222e-10	-0.198008	0.000558465	-1.40222e-10	-0.198013
99559688	rs12432405	1.23285e-08	-1.6932	-1.17843	2.14814e-05	-1.34934	-1.17968	5.10831e-05	-1.40972	-1.18003
99560053	rs12588695	2.87835e-08	-0.857031	-1.16672	3.14597e-05	-0.986202	-1.1613	8.86307e-05	-0.879542	-1.15918
99560060	rs149663314	2.64774e-07	-1.40222e-10	0.195327	0.000349869	-1.40222e-10	0.261345	0.000928878	-1.40222e-10	0.310773
99560160	rs74340757	6.50773e-08	-1.40222e-10	-1.20797	8.04248e-05	-1.40222e-10	-1.20889	0.000203304	-1.40222e-10	-1.2085
99560185	rs2031981	1.9199e-08	-1.19987	-1.22882	2.75704e-05	-1.05191	-1.22757	6.90827e-05	-1.06052	-1.22738
99560258	rs188134655	3.20273e-07	-1.40222e-10	0.385623	0.00040893	-1.40222e-10	0.417331	0.00109085	-1.40222e-10	0.471505
99560301	rs184655266	2.24551e-07	-1.40222e-10	0.0305546	0.000288966	-1.40222e-10	0.0700945	0.000766977	-1.40222e-10	0.119253
99560925	rs182074839	2.20686e-07	-1.40222e-10	0.0131915	0.000283915	-1.40222e-10	0.0524603	0.000753321	-1.40222e-10	0.101288
99561375	rs118041065	2.31364e-07	-1.40222e-10	0.06044	0.00029787	-1.40222e-10	0.100442	0.000791057	-1.40222e-10	0.150166
99561409	rs185499696	2.31777e-07	-1.40222e-10	0.0622262	0.00029841	-1.40222e-10	0.102256	0.000792519	-1.40222e-10	0.152013
99561580	rs61979335	3.74682e-07	1.52742	-0.984888	0.000514198	1.63578	-0.989389	0.00113206	1.49464	-0.986049
99561587	rs189142562	2.30951e-07	-1.40222e-10	0.0586552	0.00029733	-1.40222e-10	0.09863	0.000789598	-1.40222e-10	0.14832
99561840	rs17098262	4.08051e-07	1.63131	-1.00347	0.000561022	1.74134	-1.00779	0.00123231	1.59803	-1.00458
99561942	rs74439806	7.11264e-08	-1.40222e-10	-1.11909	8.56012e-05	-1.40222e-10	-1.14651	0.00021645	-1.40222e-10	-1.14585
99562216	rs11627820	2.25543e-07	1.13562	-1.10066	9.63136e-05	0.0705916	-1.0992	0.000250853	0.0999904	-1.09833
99562392	rs71418625	1.58499e-08	-1.46992	-1.15047	2.77895e-05	-1.12585	-1.1457	6.46544e-05	-1.20766	-1.14649
99562642	rs2026116	1.10624e-08	-1.7607	-1.2193	1.48478e-05	-1.6849	-1.21346	3.69363e-05	-1.70208	-1.21193
99562847	rs73414517	1.44348e-07	-1.40222e-10	-0.411326	0.00018272	-1.40222e-10	-0.38826	0.000480372	-1.40222e-10	-0.348643
99562974	rs188329570	5.25688e-07	-1.40222e-10	0.881157	0.00067473	-1.40222e-10	0.918098	0.00181586	-1.40222e-10	0.981109
99563027	rs73414519	1.28039e-06	2.44198	-0.67061	0.00142893	2.34102	-0.672545	0.00332014	2.24099	-0.656428
99563403	rs148685685	1.16964e-07	-0.621684	-1.95715e-10	8.0854e-05	-1.20357	-1.95715e-10	0.000225295	-1.1058	-1.95715e-10
99563481	rs4905800	1.3659e-07	0.751314	-1.21788	0.0001327	0.509915	-1.21804	0.000306743	0.420417	-1.21761
99563482	rs75213662	3.76603e-08	-1.39861	-0.356333	4.09096e-05	-1.63896	-0.245889	0.000104732	-1.6287	-0.243099
99563496	rs17098268	5.52573e-08	-0.189368	-1.18218	6.53779e-05	-0.251025	-1.165	0.000223725	0.0492644	-1.16205
99563569	rs17098269	2.28472e-07	-1.40222e-10	0.0478622	0.000278246	-1.40222e-10	0.0322935	0.000711679	-1.40222e-10	0.044423
99563571	rs142068159	1.81339e-07	-1.40222e-10	-0.183185	0.000232101	-1.40222e-10	-0.149039	0.000611105	-1.40222e-10	-0.107935
99563682	rs12437288	1.07595e-08	-1.78581	-1.22195	1.36143e-05	-1.76657	-1.21853	3.4082e-05	-1.77745	-1.21698
99563710	rs12434512	1.24406e-08	-1.63921	-1.22337	1.30614e-05	-1.80161	-1.22494	3.31879e-05	-1.79581	-1.22521
99563872	rs17098270	1.07165e-07	-1.40222e-10	-0.709183	0.000135043	-1.40222e-10	-0.69062	0.000347521	-1.40222e-10	-0.672379
99564031	rs11160495	9.93488e-08	0.269876	-1.05479	6.9993e-05	-0.27868	-1.06914	0.000178973	-0.267307	-1.06866
99564081	rs112602336	2.14307e-07	-1.40222e-10	-0.0161399	0.000272633	-1.40222e-10	0.0119115	0.000722803	-1.40222e-10	0.0599329
99564157	rs12435210	1.08414e-08	-1.77327	-1.2269	1.33416e-05	-1.78124	-1.22409	3.3442e-05	-1.79039	-1.223
99564384	rs35125160	7.12774e-08	-0.361503	-0.755468	4.36611e-05	-1.11923	-0.700529	0.000136118	-0.915583	-0.6941
99564776	rs7145095	1.46677e-08	-1.4769	-1.221	1.9613e-05	-1.39698	-1.22304	4.90953e-05	-1.40636	-1.22308
99564832	rs11621658	4.58108e-08	-0.416324	-1.14271	7.34274e-05	-0.155429	-1.14449	0.000192437	-0.120889	-1.14255
99565201	rs17631887	7.13093e-08	-0.376966	-0.739558	4.38496e-05	-1.12987	-0.685581	0.000136689	-0.927709	-0.677785
99565229	rs181370861	1.69578e-07	-1.40222e-10	-0.250238	0.00021512	-1.40222e-10	-0.22502	0.000567607	-1.40222e-10	-0.181775
99565260	rs11622782	1.37591e-07	0.691216	-1.15048	0.000119905	0.344862	-1.15438	0.000282642	0.274379	-1.1534
99565285	rs11850349	6.68333e-08	-0.381931	-0.799418	4.10965e-05	-1.13328	-0.747012	0.000127834	-0.931599	-0.740871
99565340	rs2400521	1.99501e-08	-1.21164	-1.17868	1.72609e-05	-1.56524	-1.18252	4.54538e-05	-1.52373	-1.18278
99565483	rs28548282	6.22545e-07	2.129	-1.07873	0.000245133	0.997242	-1.09165	0.000640349	1.03023	-1.09142
99565834	rs12888905	1.95525e-07	-0.107861	-1.95715e-10	0.000144007	-0.626349	-1.95715e-10	0.000378913	-0.585897	-1.95715e-10
99565838	rs1467723	1.47251e-08	-1.46573	-1.22826	1.97404e-05	-1.38454	-1.22901	4.94075e-05	-1.39406	-1.22904
99566291	rs180891470	1.43514e-07	-1.40222e-10	-0.417121	0.000180086	-1.40222e-10	-0.402779	0.000472506	-1.40222e-10	-0.365154
99566468	rs8018858	1.31791e-07	0.626262	-1.1286	0.000115333	0.284615	-1.133	0.000272175	0.215135	-1.1319
99566723	rs1257499	5.61166e-07	2.09644	-1.14997	0.000223636	0.969777	-1.15597	0.000584147	1.0026	-1.15565
99566974	rs12878382	6.46842e-08	-0.0395374	-1.1745	3.46556e-05	-0.892368	-1.15839	0.000110398	-0.65943	-1.15968
99567054	rs1257500	2.70231e-07	1.31869	-1.10296	0.000347133	1.3568	-1.10331	0.000775359	1.23165	-1.10153
99567056	rs11625210	4.16257e-08	-1.65483	-1.95715e-10	4.44934e-05	-1.80087	-1.95715e-10	0.000112102	-1.8038	-1.95715e-10
99567219	rs377490681	6.46965e-08	-1.40222e-10	-1.21384	8.02441e-05	-1.40222e-10	-1.21114	0.000202642	-1.40222e-10	-1.21176
99567247	rs12879981	6.50924e-08	-0.0533947	-1.15435	3.50736e-05	-0.903878	-1.13489	0.000112007	-0.668526	-1.13612
99567270	rs12878906	5.88752e-08	-0.136228	-1.1719	3.24117e-05	-0.962988	-1.15471	0.000102757	-0.73504	-1.1558
99567272	rs12878760	1.09022e-08	-1.7778	-1.21679	1.33918e-05	-1.78215	-1.21943	3.3511e-05	-1.79165	-1.21968
99567316	rs147429901	4.38259e-08	-1.60333	-1.95715e-10	5.02474e-05	-1.67925	-1.95715e-10	0.000126686	-1.6815	-1.95715e-10
99567351	rs1257501	3.1311e-07	1.45656	-1.09355	0.000426696	1.55314	-1.09328	0.00095953	1.43395	-1.09072
99567450	rs1257502	8.73041e-08	0.259912	-1.17406	6.93254e-05	-0.178723	-1.17868	0.000169903	-0.209489	-1.17849
99567471	rs1268697	9.09929e-08	0.304723	-1.17749	7.20219e-05	-0.136845	-1.1824	0.000176389	-0.168302	-1.18221
99567555	rs12879575	4.30716e-08	-1.62069	-1.95715e-10	4.62472e-05	-1.76221	-1.95715e-10	0.000121489	-1.72338	-1.95715e-10
99567791	rs1257503	2.26903e-06	3.14257	-0.799013	0.00137846	2.39889	-0.766383	0.00440104	2.62385	-0.757462
99568806	rs34648778	2.74606e-06	3.7277	-1.19333	0.00195294	3.16385	-1.18298	0.00421342	3.00169	-1.17887
99569191	rs151079136	7.44909e-08	-1.40222e-10	-1.07287	9.43115e-05	-1.40222e-10	-1.04961	0.000237567	-1.40222e-10	-1.05276
99569449	rs67791045	3.42482e-08	-0.640524	-1.20939	6.98686e-05	-0.135332	-1.21427	0.000133461	-0.413967	-1.21543
99569480	rs11160496	7.06684e-07	2.20642	-1.02939	0.000489946	1.63016	-1.03208	0.00121031	1.60604	-1.03061
99569486	rs11160497	3.45383e-07	1.65525	-1.19414	0.000246093	1.11211	-1.20261	0.00062815	1.12456	-1.20499
99570140	rs72700791	3.48243e-08	-0.889004	-0.94423	2.74685e-05	-1.38085	-0.902317	8.21665e-05	-1.21118	-0.903274
99570459	rs7148836	4.96286e-08	-0.249579	-1.2294	4.22108e-05	-0.623539	-1.23	0.000112438	-0.57076	-1.23004
99570642	rs11160498	7.6121e-08	-1.40222e-10	-1.05123	9.59777e-05	-1.40222e-10	-1.0321	0.000241946	-1.40222e-10	-1.03449
99570692	rs7149661	3.63754e-08	-1.78966	-1.95715e-10	4.52284e-05	-1.78449	-1.95715e-10	0.000114186	-1.78537	-1.95715e-10
99570693	rs2693703	1.56229e-08	-1.43508	-1.19973	1.56454e-05	-1.66492	-1.18111	4.05805e-05	-1.63659	-1.18332
99570781	rs1267228	1.2424e-08	-1.67923	-1.18469	1.34223e-05	-1.80381	-1.19549	3.44671e-05	-1.78915	-1.19405
99570975	rs8016182	1.10976e-08	-1.76811	-1.20871	1.33322e-05	-1.80349	-1.20254	3.37934e-05	-1.79918	-1.20375
99571005	rs8016200	1.16164e-08	-1.72809	-1.20304	1.4328e-05	-1.72498	-1.20902	3.66549e-05	-1.71142	-1.21024
99571022	rs1267229	1.26449e-08	-1.74457	-1.10172	1.51162e-05	-1.80206	-1.07839	3.80904e-05	-1.79995	-1.0833
99571076	rs55680742	1.08896e-08	-1.78471	-1.21103	1.38829e-05	-1.76247	-1.20309	3.42456e-05	-1.7855	-1.20414
99571240	rs71421220	4.10322e-08	-1.66919	-1.95715e-10	6.30696e-05	-1.45197	-1.95715e-10	0.000159153	-1.45334	-1.95715e-10
99571397	rs10137092	1.50261e-08	-1.79956	-0.874198	2.05028e-05	-1.72122	-0.854431	4.83735e-05	-1.78536	-0.858889
99571632	rs10137454	1.6137e-08	-1.78636	-0.816079	2.09261e-05	-1.76385	-0.791367	5.07622e-05	-1.80128	-0.794769
99571917	rs11847070	1.39699e-08	-1.61129	-1.13535	1.48436e-05	-1.7727	-1.12594	4.0903e-05	-1.68524	-1.12676
99571945	rs11160499	1.60567e-08	-1.78809	-0.819336	2.0913e-05	-1.76112	-0.794721	5.06295e-05	-1.80056	-0.798109
99572202	rs57506042	4.73803e-08	-0.528748	-0.996596	3.08038e-05	-1.19704	-0.971538	9.0257e-05	-1.04655	-0.973994
99572289	rs7160993	1.4047e-08	-1.5674	-1.17374	1.45146e-05	-1.75462	-1.16643	4.05825e-05	-1.6528	-1.16707
99572577	rs6575711	1.20313e-08	-1.78648	-1.10956	1.55428e-05	-1.75317	-1.09945	3.75213e-05	-1.79709	-1.1012
99572613	rs1257508	1.12242e-08	-1.77633	-1.18915	1.35913e-05	-1.79767	-1.18912	3.41121e-05	-1.80368	-1.18987
99572654	rs7140246	1.67627e-08	-1.77182	-0.792568	2.10569e-05	-1.77947	-0.769514	5.17598e-05	-1.80382	-0.772772
99572670	rs112946775	3.58629e-08	-1.80385	-1.95715e-10	4.65553e-05	-1.75557	-1.95715e-10	0.000117398	-1.75764	-1.95715e-10
99572740	rs146353661	2.75054e-08	-0.848089	-1.22108	1.54964e-05	-1.63033	-1.22528	4.79607e-05	-1.42771	-1.22511
99572766	rs2693706	1.70022e-08	-1.34809	-1.20212	1.37944e-05	-1.77412	-1.19783	3.82568e-05	-1.68079	-1.19809
99573093	rs7146296	1.22669e-08	-1.78098	-1.09566	1.56405e-05	-1.76135	-1.08499	3.79626e-05	-1.79976	-1.08684
99573247	rs12883053	1.41252e-08	-1.58415	-1.15144	1.47354e-05	-1.7621	-1.14386	4.09589e-05	-1.66613	-1.14451
99573405	rs7146873	1.05147e-07	-0.728192	-1.95715e-10	0.0001417	-0.642498	-1.95715e-10	0.000373107	-0.60134	-1.95715e-10
99573534	rs12883140	1.6123e-08	-1.78043	-0.82288	2.05838e-05	-1.77108	-0.800629	5.0233e-05	-1.80276	-0.803774
99573686	rs79771187	1.36001e-08	-1.67266	-1.10081	1.57065e-05	-1.74069	-1.10144	4.00678e-05	-1.72833	-1.1043
99574045	rs75700151	3.89759e-08	-1.72061	-1.95715e-10	5.45571e-05	-1.59697	-1.95715e-10	0.000137772	-1.5976	-1.95715e-10
99574097	rs12888645	1.83772e-08	-1.75208	-0.720357	2.23619e-05	-1.79223	-0.69662	5.58236e-05	-1.80195	-0.699059
99574140	rs35672395	1.47535e-08	-1.55729	-1.13478	1.51876e-05	-1.75039	-1.12535	4.26089e-05	-1.64498	-1.12616
99574411	rs35636156	1.66609e-08	-1.78432	-0.786172	2.15316e-05	-1.76609	-0.760596	5.23204e-05	-1.8017	-0.764115
99574563	rs35059563	1.67179e-08	-1.78432	-0.782752	2.16075e-05	-1.76609	-0.757079	5.2504e-05	-1.8017	-0.760611
99574605	rs61979353	1.55415e-08	-1.65955	-0.980485	2.03789e-05	-1.61397	-0.967745	5.13944e-05	-1.61238	-0.97129
99574760	rs1257510	1.12565e-08	-1.78899	-1.17361	1.46843e-05	-1.73879	-1.17064	3.52449e-05	-1.7896	-1.17128
99574818	rs1257511	1.15938e-08	-1.77019	-1.1629	1.39642e-05	-1.8002	-1.15952	3.51298e-05	-1.80383	-1.16033
99574820	rs12889571	4.14508e-08	-1.65904	-1.95715e-10	5.98248e-05	-1.50479	-1.95715e-10	0.000151055	-1.50556	-1.95715e-10
99575220	rs12894561	1.68327e-08	-1.78785	-0.772376	2.19561e-05	-1.76076	-0.746412	5.31397e-05	-1.8003	-0.749983
99575306	rs138631336	3.70171e-08	-1.77217	-1.95715e-10	4.48114e-05	-1.79375	-1.95715e-10	0.000114615	-1.78163	-1.95715e-10
99575391	rs11160500	1.71023e-08	-1.78242	-0.761919	2.20193e-05	-1.76863	-0.735664	5.36056e-05	-1.80227	-0.739275
99575709	rs2988105	1.13734e-08	-1.76986	-1.18242	1.36846e-05	-1.80021	-1.17972	3.44359e-05	-1.80381	-1.1803
99575866	rs10139804	1.54634e-08	-1.55427	-1.0908	1.59044e-05	-1.74898	-1.08064	4.46645e-05	-1.64255	-1.08147
99576102	rs72700795	3.68304e-08	-1.77723	-1.95715e-10	4.44374e-05	-1.80213	-1.95715e-10	0.000113422	-1.79209	-1.95715e-10
99576168	rs2400523	1.27734e-08	-1.78987	-1.04632	1.67006e-05	-1.74689	-1.03388	4.01447e-05	-1.79468	-1.03603
99576229	rs12880019	1.72557e-08	-1.78785	-0.747555	2.25233e-05	-1.76076	-0.720906	5.45074e-05	-1.8003	-0.72457
99576730	rs12431760	1.92643e-08	-1.40597	-1.01932	1.7753e-05	-1.72437	-0.995288	4.70591e-05	-1.6744	-0.997397
99577117	rs7147849	1.73609e-08	-1.74829	-0.781036	2.09791e-05	-1.79084	-0.761844	5.22014e-05	-1.80258	-0.765513
99577265	rs7148197	1.90058e-08	-1.75122	-0.687591	2.32334e-05	-1.79292	-0.6577	5.79725e-05	-1.80192	-0.661316
99577410	rs7148398	1.83078e-08	-1.40583	-1.07039	1.76186e-05	-1.66993	-1.05733	5.17227e-05	-1.51909	-1.05822
99577985	rs8016194	2.03893e-08	-1.44424	-0.924305	1.96614e-05	-1.71961	-0.897947	5.21004e-05	-1.66982	-0.900213
99578036	rs12891143	4.28534e-08	-1.62577	-1.95715e-10	6.27081e-05	-1.45772	-1.95715e-10	0.000158326	-1.45855	-1.95715e-10
99578217	rs7493960	1.69041e-08	-1.78364	-0.77236	2.1817e-05	-1.76707	-0.746458	5.3045e-05	-1.80197	-0.750095
99578286	rs11623547	1.89236e-08	-1.77529	-0.667853	2.40983e-05	-1.77664	-0.63743	5.9058e-05	-1.80357	-0.64111
99578364	rs149777864	4.33467e-08	-1.61432	-1.95715e-10	6.64661e-05	-1.39952	-1.95715e-10	0.000175544	-1.35532	-1.95715e-10
99578858	rs10137180	1.96799e-08	-1.76005	-0.6439	2.44118e-05	-1.7883	-0.612844	6.0541e-05	-1.80328	-0.6166
99578981	rs10139632	3.6393e-08	-1.78917	-1.95715e-10	4.43906e-05	-1.80319	-1.95715e-10	0.000112141	-1.80345	-1.95715e-10
99579008	rs10139729	1.90334e-08	-1.76549	-0.67186	2.38049e-05	-1.78478	-0.641545	5.88065e-05	-1.80374	-0.645212
99579125	rs61563051	3.58647e-08	-1.8038	-1.95715e-10	4.64203e-05	-1.75848	-1.95715e-10	0.000117065	-1.76048	-1.95715e-10
99579180	rs4561391	1.60381e-08	-1.75035	-0.858239	1.94396e-05	-1.7896	-0.839297	4.83405e-05	-1.80282	-0.842112
99579245	rs4640112	1.895e-08	-1.77751	-0.664233	2.42427e-05	-1.77438	-0.633714	5.9293e-05	-1.80331	-0.637405
99579268	rs4299089	1.389e-08	-1.77561	-0.976766	1.75635e-05	-1.76819	-0.9622	4.28073e-05	-1.80178	-0.964713
99579298	rs4533205	1.99455e-08	-1.76282	-0.627729	2.48629e-05	-1.78658	-0.596254	6.15339e-05	-1.80356	-0.600059
99579945	rs3930495	1.43541e-08	-1.79054	-0.928973	1.85078e-05	-1.75606	-0.921962	4.45138e-05	-1.79892	-0.928481
99579952	rs3930496	1.43541e-08	-1.79054	-0.928973	1.85078e-05	-1.75606	-0.921962	4.45138e-05	-1.79892	-0.928481
99580050	rs3930497	1.54203e-08	-1.78895	-0.85891	1.9809e-05	-1.75895	-0.85113	4.77043e-05	-1.79982	-0.858364
99580495	rs72700796	4.33049e-08	-1.61528	-1.95715e-10	8.51913e-05	-1.15131	-1.95715e-10	0.000178917	-1.33628	-1.95715e-10
99580840	rs35209165	4.31371e-08	-1.61917	-1.95715e-10	6.32861e-05	-1.44855	-1.95715e-10	0.000159784	-1.44938	-1.95715e-10
99580914	rs2400526	1.50526e-08	-1.79205	-0.879956	1.94576e-05	-1.75308	-0.874894	4.66863e-05	-1.79794	-0.881816
99580991	rs79434075	4.57306e-08	-1.56078	-1.95715e-10	7.12807e-05	-1.32959	-1.95715e-10	0.00017905	-1.33554	-1.95715e-10
99581034	rs2400527	1.20023e-08	-1.78933	-1.10912	1.54753e-05	-1.74798	-1.109	3.7154e-05	-1.7952	-1.11293
99581101	rs75335191	4.40462e-08	-1.59831	-1.95715e-10	6.51296e-05	-1.41983	-1.95715e-10	0.000164433	-1.4207	-1.95715e-10
99581153	rs78586514	4.05247e-08	-1.68164	-1.95715e-10	4.43768e-05	-1.8035	-1.95715e-10	0.000113598	-1.79054	-1.95715e-10
99581487	rs11160501	1.49753e-08	-1.78364	-0.893509	1.89272e-05	-1.76707	-0.888546	4.58742e-05	-1.80197	-0.895332
99581923	rs117355998	5.35482e-08	-1.40297	-1.95715e-10	7.7847e-05	-1.24147	-1.95715e-10	0.000183905	-1.30879	-1.95715e-10
99582187	rs8020962	1.91075e-08	-1.76282	-0.670653	2.37435e-05	-1.78658	-0.64232	5.87971e-05	-1.80356	-0.645554
99582302	rs34315322	4.55313e-08	-1.56515	-1.95715e-10	6.81187e-05	-1.37496	-1.95715e-10	0.000171971	-1.37588	-1.95715e-10
99582467	rs8022744	1.9289e-08	-1.77297	-0.651039	2.44147e-05	-1.77881	-0.622221	5.9976e-05	-1.80375	-0.625509
99582910	rs117859058	2.71128e-07	-1.40222e-10	0.21904	0.000291955	-1.40222e-10	0.0803864	0.000735814	-1.40222e-10	0.0777738
99583294	rs12882816	1.73625e-08	-1.47665	-1.05259	1.7239e-05	-1.70904	-1.03999	4.96457e-05	-1.57761	-1.04068
99583371	rs11625944	3.89281e-08	-1.72183	-1.95715e-10	6.8572e-05	-1.36833	-1.95715e-10	0.000149392	-1.51663	-1.95715e-10
99583395	rs147533693	3.68434e-08	-1.77687	-1.95715e-10	4.53977e-05	-1.78075	-1.95715e-10	0.0001124	-1.80114	-1.95715e-10
99583443	rs75999173	7.71188e-08	-1.40222e-10	-1.0382	9.52368e-05	-1.40222e-10	-1.03985	0.000241483	-1.40222e-10	-1.03641
99583579	rs10484067	1.73631e-08	-1.69993	-0.829271	1.9711e-05	-1.80375	-0.811282	5.06477e-05	-1.78447	-0.813837
99583585	rs71418626	4.23251e-08	-1.63817	-1.95715e-10	5.95625e-05	-1.50919	-1.95715e-10	0.000150957	-1.50621	-1.95715e-10
99583781	rs192106845	6.8279e-08	-1.40222e-10	-1.15995	8.44166e-05	-1.40222e-10	-1.16045	0.000213459	-1.40222e-10	-1.15976
99583842	rs71418627	4.24594e-08	-1.635	-1.95715e-10	5.98145e-05	-1.50497	-1.95715e-10	0.000151599	-1.50197	-1.95715e-10
99583849	rs71418628	2.47919e-08	-1.5858	-0.587237	3.67322e-05	-1.44054	-0.552022	9.21106e-05	-1.43723	-0.562982
99583908	rs11849143	1.73148e-08	-1.68651	-0.845473	1.93875e-05	-1.80374	-0.827847	5.01192e-05	-1.77845	-0.830351
99584172	rs60448034	1.82962e-08	-1.44427	-1.03258	1.75931e-05	-1.71963	-1.00908	4.66599e-05	-1.66984	-1.01048
99584188	rs74080288	9.61883e-08	-0.817243	-1.95715e-10	0.000129167	-0.735104	-1.95715e-10	0.000339542	-0.695605	-1.95715e-10
99584219	rs34983345	2.74592e-08	-1.52139	-0.54946	4.32088e-05	-1.31693	-0.513238	0.000107855	-1.31791	-0.524509
99584988	rs28584270	1.43838e-08	-1.48922	-1.22823	1.32668e-05	-1.7835	-1.22745	3.49764e-05	-1.74057	-1.22796
99585031	rs111789789	3.74302e-08	-1.62717	-0.133905	5.47983e-05	-1.42628	-0.16627	0.000134288	-1.4448	-0.178416
99585155	rs809413	2.7462e-08	-1.61373	-0.457022	4.34242e-05	-1.40675	-0.41845	0.00010638	-1.42574	-0.430445
99585568	rs57998915	1.45794e-08	-1.4846	-1.21935	1.82856e-05	-1.46202	-1.22809	4.81639e-05	-1.42005	-1.22854
99585582	rs58577764	1.85878e-08	-1.63366	-0.827384	2.5982e-05	-1.50356	-0.835245	6.26043e-05	-1.55063	-0.835736
99586064	rs115953267	6.97258e-08	-1.40222e-10	-1.13898	8.71126e-05	-1.40222e-10	-1.12901	0.000219743	-1.40222e-10	-1.13075
99586170	rs807439	1.51677e-08	-1.44364	-1.22074	1.67428e-05	-1.55387	-1.22438	4.3717e-05	-1.52216	-1.2233
99586980	rs807438	1.63804e-08	-1.37055	-1.21692	1.41504e-05	-1.72799	-1.21848	4.01232e-05	-1.61168	-1.21957
99587334	rs36176094	3.6116e-08	-1.79681	-1.95715e-10	4.44154e-05	-1.80263	-1.95715e-10	0.000113668	-1.78992	-1.95715e-10
99587447	rs11621995	4.38532e-08	-1.6027	-1.95715e-10	6.70424e-05	-1.39089	-1.95715e-10	0.000166158	-1.41026	-1.95715e-10
99587669	rs34680526	5.13553e-08	-1.44478	-1.95715e-10	7.60229e-05	-1.26518	-1.95715e-10	0.000193208	-1.25943	-1.95715e-10
99588538	rs3850418	4.13e-08	-1.66269	-1.95715e-10	6.6104e-05	-1.40498	-1.95715e-10	0.000166129	-1.41044	-1.95715e-10
99588625	rs111516386	4.73371e-08	-1.52626	-1.95715e-10	5.49809e-05	-1.58923	-1.95715e-10	0.000137905	-1.59664	-1.95715e-10
99588679	rs139957620	7.39857e-08	-1.40222e-10	-1.07968	9.32622e-05	-1.40222e-10	-1.0608	0.000236727	-1.40222e-10	-1.0563
99588940	rs8016025	1.30378e-08	-1.65962	-1.15607	1.39702e-05	-1.80338	-1.1559	3.57723e-05	-1.7875	-1.15853
99589002	rs1257512	1.80085e-08	-1.34249	-1.15022	1.49032e-05	-1.74401	-1.15062	4.15042e-05	-1.64396	-1.15345
99589008	rs1257513	1.2485e-08	-1.69708	-1.16194	1.38606e-05	-1.80283	-1.16433	3.53032e-05	-1.79601	-1.16322
99589157	rs813417	1.828e-08	-1.79344	-0.684301	2.84174e-05	-1.58034	-0.668872	6.68147e-05	-1.65354	-0.66774
99589364	rs809899	2.29641e-07	-1.40222e-10	0.0529658	0.000253339	-1.40222e-10	-0.0614841	0.000640541	-1.40222e-10	-0.0608912
99589816	rs72700801	6.43033e-08	-1.40222e-10	-1.21994	7.94857e-05	-1.40222e-10	-1.22064	0.000201043	-1.40222e-10	-1.21968
99590399	rs807444	1.12149e-08	-1.75582	-1.21049	1.40006e-05	-1.75053	-1.20659	3.45822e-05	-1.77346	-1.2064
99591320	rs807445	1.60895e-08	-1.78909	-0.816291	2.02911e-05	-1.75179	-0.834242	5.08752e-05	-1.76083	-0.832994
99591647	rs150797079	1.4612e-07	-0.399121	-1.95715e-10	0.000409083	0.417704	-1.95715e-10	0.000723941	0.0615065	-1.95715e-10
99591952	rs807448	1.87762e-08	-1.55654	-0.894416	3.20381e-05	-1.19916	-0.930128	7.29486e-05	-1.30164	-0.93181
99592663	rs117322302	1.72155e-07	-0.235157	-1.95715e-10	0.000142191	-0.639045	-1.95715e-10	0.000363404	-0.627688	-1.95715e-10
99592940	rs807449	1.45755e-08	-1.7981	-0.906113	2.05092e-05	-1.63557	-0.939769	4.91791e-05	-1.6857	-0.942037
99593063	rs11622852	3.88282e-08	-1.7244	-1.95715e-10	5.85927e-05	-1.5256	-1.95715e-10	0.00013993	-1.58206	-1.95715e-10
99593169	rs1257515	1.07756e-08	-1.7987	-1.20757	1.34688e-05	-1.78743	-1.2084	3.43134e-05	-1.78058	-1.20708
99593248	rs35405125	2.1948e-08	-1.76608	-0.528789	2.53441e-05	-1.80332	-0.560343	6.4999e-05	-1.79475	-0.554082
99594037	rs79844533	5.39836e-08	-1.39487	-1.95715e-10	9.78259e-05	-1.01302	-1.95715e-10	0.000210089	-1.17567	-1.95715e-10
99594042	rs77633533	5.15482e-08	-1.44103	-1.95715e-10	9.16942e-05	-1.07775	-1.95715e-10	0.000198341	-1.23321	-1.95715e-10
99594225	rs57773242	4.64388e-08	-0.437108	-1.10831	9.88395e-05	0.096087	-1.0988	0.000191704	-0.173422	-1.09383
99594425	rs34939000	5.61872e-08	-1.45493	0.10007	8.81086e-05	-1.32964	0.211998	0.000211244	-1.40778	0.237586
99594430	rs75798395	5.02028e-08	-1.55858	0.0911046	6.83298e-05	-1.44611	0.0742464	0.000157276	-1.54208	0.076877
99594572	rs72700802	2.83105e-08	-1.33767	-0.702653	4.16029e-05	-1.19793	-0.670113	0.00011575	-1.10549	-0.666277
99594979	rs34264757	9.16377e-08	-0.479012	-0.386696	0.000331105	0.566503	-0.36028	0.000742962	0.450096	-0.362655
99595535	rs150496806	8.00311e-08	-1.00114	-1.95715e-10	0.000100625	-0.98481	-1.95715e-10	0.000273298	-0.912641	-1.95715e-10
99595780	rs2400528	4.89995e-08	-0.338666	-1.15307	4.40685e-05	-0.650975	-1.15949	0.000125398	-0.531671	-1.16004
99595841	rs118142217	3.82032e-08	-1.74063	-1.95715e-10	5.64633e-05	-1.56262	-1.95715e-10	0.000133727	-1.62741	-1.95715e-10
99595916	rs77271295	4.74177e-08	-1.52455	-1.95715e-10	6.04752e-05	-1.49398	-1.95715e-10	0.000147896	-1.52669	-1.95715e-10
99595963	rs111648747	4.80609e-08	-1.51108	-1.95715e-10	6.1339e-05	-1.4798	-1.95715e-10	0.000149895	-1.51327	-1.95715e-10
99596452	rs72702603	5.01225e-08	-1.7889	0.319821	7.31029e-05	-1.70953	0.405182	0.000181168	-1.7487	0.424925
99596492	rs56139032	3.7558e-08	-1.75766	-1.95715e-10	4.74534e-05	-1.73646	-1.95715e-10	0.00012445	-1.6993	-1.95715e-10
99596519	rs75820255	8.36252e-08	-0.957205	-1.95715e-10	0.000101622	-0.974949	-1.95715e-10	0.000246442	-1.01608	-1.95715e-10
99596637	rs28642724	6.32626e-08	-1.23626	-1.95715e-10	8.69044e-05	-1.13141	-1.95715e-10	0.000211314	-1.16986	-1.95715e-10
99596673	rs145069165	7.51316e-08	-0.213764	-0.850545	7.13964e-05	-0.466936	-0.86103	0.000199393	-0.365497	-0.862429
99596676	rs138858557	6.49402e-08	-1.40222e-10	-1.21008	8.18274e-05	-1.40222e-10	-1.1916	0.000206912	-1.40222e-10	-1.19091
99597539	rs72702604	2.2909e-08	-1.48201	-0.770008	2.96824e-05	-1.46056	-0.745101	7.84699e-05	-1.41287	-0.747614
99597557	rs112938262	7.92425e-08	-1.01104	-1.95715e-10	9.6352e-05	-1.02821	-1.95715e-10	0.000233979	-1.06797	-1.95715e-10
99597575	rs28375955	3.31008e-08	-1.8011	-0.0828976	4.44071e-05	-1.76145	-0.0413638	0.000111685	-1.78266	-0.0248642
99598203	rs147383448	1.23265e-07	-0.569216	-1.95715e-10	0.000350332	0.262667	-1.95715e-10	0.00061833	-0.0961817	-1.95715e-10
99598312	rs117420595	4.69996e-08	-1.53341	-1.95715e-10	5.05683e-05	-1.67289	-1.95715e-10	0.000121022	-1.72723	-1.95715e-10
99598470	rs139530898	3.72996e-08	-1.76457	-1.95715e-10	4.43654e-05	-1.80375	-1.95715e-10	0.000112159	-1.80329	-1.95715e-10
99598566	rs75969586	8.76687e-08	-0.909986	-1.95715e-10	0.000106287	-0.930067	-1.95715e-10	0.000257863	-0.970777	-1.95715e-10
99599032	rs12147051	3.45434e-07	1.40516	-0.943906	0.00103293	2.27873	-0.93479	0.00163836	1.80619	-0.927947
99599100	rs139354597	5.23136e-07	0.876292	-1.95715e-10	0.000617612	0.829647	-1.95715e-10	0.00187112	1.01109	-1.95715e-10
99599964	rs28688006	1.34262e-08	-1.80135	-0.984995	1.77351e-05	-1.73542	-0.985251	4.19058e-05	-1.8011	-0.986683
99599981	rs3850419	2.73173e-08	-0.860806	-1.21522	5.85525e-05	-0.314084	-1.21221	0.000105882	-0.648568	-1.21231
99600064	rs144950069	5.11092e-08	-1.44959	-1.95715e-10	9.35352e-05	-1.05788	-1.95715e-10	0.00020649	-1.19295	-1.95715e-10
99600121	rs34590685	4.81659e-08	-1.5089	-1.95715e-10	5.12145e-05	-1.66019	-1.95715e-10	0.000131298	-1.64573	-1.95715e-10
99600203	rs7161738	1.28231e-08	-1.78711	-1.04519	1.5289e-05	-1.79084	-1.07824	3.98024e-05	-1.76121	-1.07806
99600289	rs75793874	2.9037e-08	-1.77201	-0.242971	3.34446e-05	-1.80271	-0.283608	8.5005e-05	-1.80206	-0.278434
99600493	rs75818567	8.93091e-08	-1.40222e-10	-0.891447	0.000114654	-1.40222e-10	-0.854298	0.000291301	-1.40222e-10	-0.848846
99600519	rs868666	2.15196e-08	-1.76638	-0.548205	2.43512e-05	-1.76059	-0.643041	6.52098e-05	-1.71061	-0.634986
99600709	rs884606	1.6748e-08	-1.4773	-1.08797	1.55998e-05	-1.78123	-1.06773	4.0237e-05	-1.7584	-1.07002
99600836	rs1257496	1.81781e-08	-1.39957	-1.08376	1.59476e-05	-1.76367	-1.06323	4.13809e-05	-1.73483	-1.06556
99600890	rs1257495	3.11142e-08	-0.725719	-1.22017	3.10469e-05	-0.94777	-1.21294	9.29527e-05	-0.777857	-1.21326
99600910	rs55727874	1.9377e-08	-1.33376	-1.0857	1.99757e-05	-1.513	-1.0887	5.57667e-05	-1.41804	-1.08399
99600968	rs10143475	9.84908e-08	-0.501812	-0.291775	5.37448e-05	-1.2873	-0.324663	0.000158422	-1.14079	-0.317149
99600987	rs1257494	1.8693e-08	-1.37137	-1.08403	1.60496e-05	-1.7545	-1.06603	4.17801e-05	-1.72285	-1.06794
99601309	rs1257493	1.63761e-08	-1.73378	-0.853954	2.38206e-05	-1.57937	-0.846296	6.24549e-05	-1.53967	-0.849087
99602092	rs1257492	3.30061e-08	-1.14328	-0.743582	2.77668e-05	-1.55518	-0.717197	7.14942e-05	-1.53777	-0.715816
99602205	rs61981462	3.70391e-07	0.531008	-1.95715e-10	0.00016949	-0.463418	-1.95715e-10	0.000562457	-0.190889	-1.95715e-10
99602321	rs11627507	8.0226e-08	-0.193887	-0.804816	7.87983e-05	-0.398792	-0.830529	0.000192209	-0.437877	-0.826741
99602932	rs10136896	1.42705e-08	-1.61989	-1.10546	1.80484e-05	-1.59557	-1.10759	4.34511e-05	-1.64747	-1.1041
99602969	rs143591157	3.8659e-08	-1.72877	-1.95715e-10	4.89654e-05	-1.7051	-1.95715e-10	0.000123814	-1.70442	-1.95715e-10
99603002	rs146773942	8.2797e-08	-0.967158	-1.95715e-10	7.28313e-05	-1.30807	-1.95715e-10	0.000164156	-1.42239	-1.95715e-10
99603119	rs1269096	2.34045e-08	-1.00521	-1.22541	2.562e-05	-1.12649	-1.22635	6.33662e-05	-1.14732	-1.22696
99603389	rs944120	9.25927e-08	-0.85534	-1.95715e-10	9.37246e-05	-1.05585	-1.95715e-10	0.000255004	-0.981926	-1.95715e-10
99603939	rs1257491	9.69948e-08	-0.808893	-1.95715e-10	9.76773e-05	-1.01454	-1.95715e-10	0.000266281	-0.938651	-1.95715e-10
99604188	rs1257490	1.01047e-07	-0.767967	-1.95715e-10	0.000101719	-0.973997	-1.95715e-10	0.000277064	-0.898956	-1.95715e-10
99604293	rs870826	1.60045e-07	0.164019	-0.472112	0.000165039	-0.045721	-0.444308	0.000387229	-0.122323	-0.441864
99604585	rs870827	1.07273e-07	-0.708176	-1.95715e-10	0.000106873	-0.924573	-1.95715e-10	0.00029255	-0.844567	-1.95715e-10
99604681	rs3850420	2.09554e-08	-1.16001	-1.18114	2.55433e-05	-1.18966	-1.16618	5.95158e-05	-1.27207	-1.16489
99604911	rs1257487	2.16406e-08	-1.15977	-1.14921	2.79128e-05	-1.14102	-1.12611	6.48721e-05	-1.2261	-1.12469
99605410	rs141618507	3.62278e-08	-1.79372	-1.95715e-10	4.52502e-05	-1.78401	-1.95715e-10	0.000114377	-1.7837	-1.95715e-10
99605444	rs116870283	3.98895e-08	-1.69744	-1.95715e-10	4.53313e-05	-1.78222	-1.95715e-10	0.000114274	-1.7846	-1.95715e-10
99605704	rs1009094	9.44337e-08	0.0432453	-0.878898	8.54397e-05	-0.30798	-0.840423	0.000196535	-0.404687	-0.837676
99605955	rs28446574	2.71163e-08	-1.3296	-0.753818	2.79414e-05	-1.45144	-0.814666	7.17693e-05	-1.44824	-0.801505
99606294	rs12891856	1.57401e-08	-1.68741	-0.939929	1.84863e-05	-1.66801	-1.01117	4.51941e-05	-1.7085	-1.00374
99606536	rs10137302	1.55722e-08	-1.70601	-0.932051	1.82783e-05	-1.68817	-1.00233	4.48759e-05	-1.72526	-0.994047
99606607	rs10137556	1.72466e-08	-1.67278	-0.863153	2.01673e-05	-1.65224	-0.939907	4.92845e-05	-1.69522	-0.930377
99606620	rs10149632	1.6129e-08	-1.6921	-0.910833	1.89238e-05	-1.67307	-0.98272	4.63256e-05	-1.71274	-0.974773
99606621	rs10137561	1.79812e-08	-1.68741	-0.806813	2.08765e-05	-1.66801	-0.889581	5.11847e-05	-1.7085	-0.879264
99607128	rs61363337	1.63161e-08	-1.7145	-0.876894	1.90116e-05	-1.69742	-0.953749	4.67566e-05	-1.73285	-0.945403
99607480	rs2693676	1.8376e-07	-0.095912	-0.0740084	0.000141492	-0.465093	-0.178879	0.000396708	-0.382343	-0.157659
99607501	rs1262312	1.86033e-07	-0.095912	-0.0617156	0.00014316	-0.465093	-0.167155	0.000401434	-0.382343	-0.145818
99607613	rs1257485	1.86082e-07	-0.0807674	-0.0765936	0.000143049	-0.451681	-0.181344	0.000401229	-0.368523	-0.160149
99607662	rs1257484	1.8747e-07	-0.0807674	-0.0691662	0.000144066	-0.451681	-0.174261	0.000404109	-0.368523	-0.152995
99607773	rs117374758	4.22709e-08	-1.63945	-1.95715e-10	5.66735e-05	-1.55891	-1.95715e-10	0.00014124	-1.57275	-1.95715e-10
99607842	rs1273226	1.90431e-07	-0.0807674	-0.0534933	0.000146236	-0.451681	-0.159312	0.000410257	-0.368523	-0.137897
99608186	rs1269095	1.87558e-07	-0.110991	-0.0384721	0.00014443	-0.478439	-0.14498	0.000404918	-0.396097	-0.123423
99608282	rs72631665	2.44433e-08	-1.39007	-0.797119	2.54902e-05	-1.50329	-0.854631	6.54845e-05	-1.50034	-0.841055
99608619	rs12435319	1.24177e-07	-0.326483	-0.235363	9.03513e-05	-0.767288	-0.325219	0.000252498	-0.687064	-0.304738
99608934	rs1257483	1.58815e-07	-0.24665	-0.0691612	0.000124561	-0.598149	-0.173268	0.000348081	-0.519556	-0.151213
99608956	rs8009403	1.26351e-07	-0.355649	-0.188835	9.12828e-05	-0.791695	-0.290556	0.000254853	-0.712403	-0.270114
99609217	rs1273225	1.70654e-07	-0.188349	-0.0555622	0.000132277	-0.546784	-0.164532	0.000370217	-0.46656	-0.142555
99609371	rs72702608	2.55264e-07	0.158746	-1.95715e-10	0.000225667	-0.177154	-1.95715e-10	0.0005456	-0.221318	-1.95715e-10
99609440	rs77972783	1.08084e-07	-1.40222e-10	-0.700643	0.000127833	-1.40222e-10	-0.745486	0.000325359	-1.40222e-10	-0.738275
99610512	rs1257411	1.27167e-07	-0.187468	-0.350585	9.1103e-05	-0.641047	-0.443176	0.000252034	-0.569037	-0.424602
99610798	rs7148304	1.9608e-08	-1.73302	-0.67459	2.22462e-05	-1.71706	-0.77698	5.50844e-05	-1.75	-0.764334
99611225	rs1270135	1.13611e-07	-0.189313	-0.461456	8.2291e-05	-0.640341	-0.54561	0.000226561	-0.572869	-0.52732
99611271	rs1257410	2.26604e-08	-1.36036	-0.902571	2.36583e-05	-1.47789	-0.954611	6.06527e-05	-1.47481	-0.943226
99611333	rs1152773	4.6983e-08	-0.3595	-1.17426	5.18447e-05	-0.497652	-1.15031	0.000121521	-0.573815	-1.1493
99612635	rs4905801	2.01691e-08	-1.75053	-0.628864	2.30779e-05	-1.71765	-0.739688	5.71743e-05	-1.75044	-0.726662
99612788	rs147897645	4.02983e-08	-1.68724	-1.95715e-10	7.15023e-05	-1.32648	-1.95715e-10	0.000195649	-1.24688	-1.95715e-10
99612868	rs61981463	1.03307e-07	-0.745842	-1.95715e-10	9.90524e-05	-1.00056	-1.95715e-10	0.000267453	-0.934261	-1.95715e-10
99615584	rs61981464	6.84007e-08	-1.15817	-1.95715e-10	6.42045e-05	-1.43414	-1.95715e-10	0.000172384	-1.37348	-1.95715e-10
99616119	rs1257481	2.11229e-08	-1.29715	-1.03605	2.4425e-05	-1.33076	-1.06984	6.23613e-05	-1.32869	-1.06157
99616707	rs10129783	1.7818e-08	-1.76442	-0.738923	2.01818e-05	-1.75257	-0.83887	5.03662e-05	-1.77643	-0.827453
99617122	rs813418	1.85892e-08	-1.73607	-0.724898	2.13656e-05	-1.71074	-0.823692	5.26649e-05	-1.74404	-0.815217
99617743	rs61981466	6.87778e-08	-1.15267	-1.95715e-10	6.65667e-05	-1.39801	-1.95715e-10	0.000180045	-1.33	-1.95715e-10
99617770	rs1257522	2.61583e-08	-0.889929	-1.22946	2.75633e-05	-1.0552	-1.22453	6.70426e-05	-1.09359	-1.22428
99618220	rs73420742	6.92951e-08	-1.14518	-1.95715e-10	6.44411e-05	-1.43046	-1.95715e-10	0.000174728	-1.35997	-1.95715e-10
99618592	rs75280652	8.1107e-08	-1.40222e-10	-0.987781	0.000105194	-1.40222e-10	-0.940404	0.000264707	-1.40222e-10	-0.944582
99618733	rs72702614	3.70183e-08	-1.77214	-1.95715e-10	4.46918e-05	-1.79642	-1.95715e-10	0.000112172	-1.80317	-1.95715e-10
99618894	rs149609165	5.38525e-07	0.905283	-1.95715e-10	0.000509977	0.638151	-1.95715e-10	0.00139125	0.714754	-1.95715e-10
99619140	rs61981467	7.29821e-08	-1.09334	-1.95715e-10	6.70223e-05	-1.39119	-1.95715e-10	0.000182356	-1.31724	-1.95715e-10
99619595	rs8021088	1.86884e-08	-1.76458	-0.69107	2.10195e-05	-1.76042	-0.790341	5.26281e-05	-1.78136	-0.778594
99620206	rs76959770	9.12716e-08	-1.40222e-10	-0.869711	0.000119205	-1.40222e-10	-0.815372	0.000303119	-1.40222e-10	-0.80908
99620603	rs2462914	7.14031e-08	-1.11521	-1.95715e-10	6.5917e-05	-1.40782	-1.95715e-10	0.00017909	-1.33531	-1.95715e-10
99623030	rs1152774	2.55416e-08	-0.913964	-1.22928	2.67408e-05	-1.08	-1.23003	6.5458e-05	-1.11182	-1.22998
99623826	rs56345308	5.1569e-08	-1.44063	-1.95715e-10	4.80102e-05	-1.7248	-1.95715e-10	0.000115795	-1.77139	-1.95715e-10
99624096	rs947191	2.8768e-08	-0.794114	-1.23017	2.99442e-05	-0.968629	-1.22825	7.23142e-05	-1.01409	-1.2281
99625216	rs944121	2.72719e-08	-0.853124	-1.22457	2.95102e-05	-0.994875	-1.2166	7.15237e-05	-1.03691	-1.21626
99626291	rs117644776	6.15272e-08	-1.41409	0.150023	7.7064e-05	-1.36896	0.117383	0.000202144	-1.3482	0.133975
99626723	rs2400536	1.8212e-08	-1.80033	-0.681137	2.03658e-05	-1.79911	-0.78325	5.18145e-05	-1.80368	-0.771852
99626833	rs12886144	4.84968e-08	-1.50205	-1.95715e-10	4.63064e-05	-1.76093	-1.95715e-10	0.000120198	-1.73406	-1.95715e-10
99627295	rs117402521	3.58744e-08	-1.80353	-1.95715e-10	5.11758e-05	-1.66095	-1.95715e-10	0.000137982	-1.59608	-1.95715e-10
99627344	rs57284712	3.70936e-07	-1.40222e-10	0.53248	0.000414465	-1.40222e-10	0.430775	0.00104772	-1.40222e-10	0.431172
99628504	rs807443	9.40347e-08	-0.371022	-0.468864	7.31235e-05	-0.758404	-0.54566	0.00020616	-0.665122	-0.529429
99628557	rs71418632	7.12543e-08	-1.11729	-1.95715e-10	6.58129e-05	-1.4094	-1.95715e-10	0.000178783	-1.33703	-1.95715e-10
99628730	rs807442	2.50748e-08	-1.34674	-0.814951	2.84298e-05	-1.37882	-0.869953	7.30627e-05	-1.3738	-0.858085
99628996	rs138059781	3.7063e-08	-1.77093	-1.95715e-10	4.46037e-05	-1.7984	-1.95715e-10	0.000112502	-1.80023	-1.95715e-10
99629286	rs1152775	2.61991e-08	-1.24374	-0.874085	2.98329e-05	-1.27911	-0.92149	7.63794e-05	-1.27693	-0.910561
99630342	rs4905802	1.6669e-08	-1.79943	-0.77057	1.89691e-05	-1.78724	-0.866161	4.77745e-05	-1.79902	-0.857697
99630358	rs1152776	2.75308e-08	-1.15165	-0.9166	3.13729e-05	-1.18986	-0.960407	8.02146e-05	-1.1875	-0.950997
99630365	rs4905803	1.54065e-08	-1.80175	-0.847009	1.74799e-05	-1.79549	-0.93967	4.42163e-05	-1.80295	-0.93116
99630889	rs1152777	2.53882e-08	-1.22099	-0.928277	2.90311e-05	-1.25709	-0.970759	7.42563e-05	-1.25486	-0.960824
99632990	rs1152778	2.36438e-08	-1.30331	-0.917145	2.93226e-05	-1.24442	-0.973437	7.73908e-05	-1.20891	-0.965426
99633733	rs145859461	3.80308e-08	-1.74515	-1.95715e-10	4.43732e-05	-1.80358	-1.95715e-10	0.000112321	-1.80184	-1.95715e-10
99634214	rs2496479	5.89986e-08	-1.30604	-1.95715e-10	5.56528e-05	-1.57708	-1.95715e-10	0.000149411	-1.5165	-1.95715e-10
99634372	rs1152779	6.38636e-08	-1.40222e-10	-1.2268	7.94555e-05	-1.40222e-10	-1.22102	0.000200858	-1.40222e-10	-1.22061
99634596	rs55924157	3.69186e-08	-1.77484	-1.95715e-10	4.54381e-05	-1.77986	-1.95715e-10	0.000113318	-1.793	-1.95715e-10
99634838	rs2462915	5.6857e-08	-1.34301	-1.95715e-10	5.42938e-05	-1.6018	-1.95715e-10	0.000145297	-1.54442	-1.95715e-10
99636395	rs72702620	6.41365e-08	-1.40222e-10	-1.22254	8.0098e-05	-1.40222e-10	-1.21296	0.000202182	-1.40222e-10	-1.21403
99637651	rs74843005	5.54078e-08	-1.36883	-1.95715e-10	6.80149e-05	-1.37649	-1.95715e-10	0.000179236	-1.3345	-1.95715e-10
99639270	rs1152781	1.4487e-08	-1.7221	-0.988197	1.57839e-05	-1.80293	-1.0343	4.01432e-05	-1.79688	-1.03387
99640905	rs74649889	1.89841e-07	-0.137365	-1.95715e-10	0.000109887	-0.896762	-1.95715e-10	0.000279304	-0.890904	-1.95715e-10
99642360	rs1152783	2.01561e-08	-1.17277	-1.20727	1.50409e-05	-1.68562	-1.19982	3.77994e-05	-1.69274	-1.19817
99642647	rs2487507	1.62651e-08	-1.36609	-1.22844	1.79698e-05	-1.47815	-1.22937	4.46535e-05	-1.49495	-1.22932
99642714	rs2496478	3.75963e-08	-1.75665	-1.95715e-10	4.68366e-05	-1.74955	-1.95715e-10	0.000116403	-1.76615	-1.95715e-10
99642972	rs807568	9.24515e-08	0.0396647	-0.89653	3.73244e-05	-1.12625	-0.850317	9.35136e-05	-1.1431	-0.841997
99643511	rs77604946	9.0079e-08	-0.882863	-1.95715e-10	8.25249e-05	-1.18311	-1.95715e-10	0.000212065	-1.16631	-1.95715e-10
99643799	rs73420760	3.58691e-08	-1.80367	-1.95715e-10	4.45707e-05	-1.79914	-1.95715e-10	0.000112645	-1.79896	-1.95715e-10
99643854	rs807569	1.22116e-07	-0.203045	-0.375532	5.49069e-05	-1.27108	-0.319493	0.00014663	-1.22788	-0.307409
99643935	rs807450	3.56877e-08	-0.723257	-1.08549	2.26363e-05	-1.41289	-1.06377	5.71923e-05	-1.41838	-1.05841
99644052	rs73420765	3.61492e-08	-1.7959	-1.95715e-10	4.43636e-05	-1.80379	-1.95715e-10	0.0001121	-1.80381	-1.95715e-10
99644287	rs710305	3.59278e-08	-1.80204	-1.95715e-10	4.47761e-05	-1.79454	-1.95715e-10	0.000113219	-1.79388	-1.95715e-10
99644722	rs2793315	6.34409e-08	-0.36821	-0.865231	3.43575e-05	-1.23935	-0.820041	9.05683e-05	-1.20504	-0.812059
99644837	rs11627229	1.14515e-08	-1.80224	-1.14319	1.424e-05	-1.79883	-1.14133	3.6109e-05	-1.79533	-1.14133
99644954	rs2664314	6.07043e-08	-0.364054	-0.913481	3.27698e-05	-1.23674	-0.869964	8.63361e-05	-1.20235	-0.862601
99645012	rs2693677	3.92964e-08	-0.63281	-1.07961	2.30603e-05	-1.40143	-1.05667	5.84207e-05	-1.40417	-1.05137
99645093	rs77748159	1.29414e-07	0.255668	-0.7762	7.63725e-05	-0.417121	-0.843469	0.000215533	-0.307644	-0.842444
99645420	rs3930173	1.15206e-08	-1.79908	-1.14033	1.43606e-05	-1.79928	-1.13245	3.64421e-05	-1.79531	-1.13217
99646133	rs807731	6.20247e-08	-0.251364	-1.00465	3.42516e-05	-1.08883	-0.973645	8.84022e-05	-1.07367	-0.967632
99646524	rs189921615	6.52065e-08	-1.40222e-10	-1.20599	8.26376e-05	-1.40222e-10	-1.18175	0.000208795	-1.40222e-10	-1.18185
99646566	rs807732	9.95065e-08	0.288219	-1.07155	3.07382e-05	-1.13311	-1.0376	8.29787e-05	-1.07313	-1.03149
99647055	rs142254576	4.24762e-08	-1.63461	-1.95715e-10	4.52362e-05	-1.78432	-1.95715e-10	0.000115269	-1.77594	-1.95715e-10
99647329	rs2693680	2.50242e-08	-1.26518	-0.898524	3.63469e-05	-1.11487	-0.888235	8.42446e-05	-1.20497	-0.884509
99647386	rs11621953	1.61405e-08	-1.55047	-1.05175	1.60328e-05	-1.78843	-1.03314	3.99509e-05	-1.80379	-1.03177
99647764	rs74451104	1.40476e-08	-1.70194	-1.03916	2.32066e-05	-1.41865	-1.03313	5.61704e-05	-1.4619	-1.03291
99647890	rs710306	1.86185e-08	-1.51597	-0.943427	2.16265e-05	-1.54774	-0.974552	5.76295e-05	-1.50303	-0.966138
99648218	rs56106643	1.59674e-08	-1.79132	-0.821686	2.33051e-05	-1.58716	-0.860381	5.88083e-05	-1.59277	-0.856154
99648256	rs56132719	1.51583e-08	-1.7898	-0.875197	2.22365e-05	-1.581	-0.913483	5.6096e-05	-1.58669	-0.909454
99648494	rs17098348	1.41282e-08	-1.7951	-0.940269	1.96812e-05	-1.64039	-0.97616	4.94625e-05	-1.65218	-0.969808
99648765	rs3850421	1.26299e-08	-1.75698	-1.0905	1.43806e-05	-1.79986	-1.13048	3.63512e-05	-1.80082	-1.12915
99648780	rs11846608	6.52393e-08	-1.40222e-10	-1.20549	7.94407e-05	-1.40222e-10	-1.2212	0.000200713	-1.40222e-10	-1.22133
99649030	rs4905804	2.10435e-08	-1.74566	-0.5913	3.99172e-05	-1.28691	-0.622492	9.83633e-05	-1.31723	-0.617306
99649064	rs710307	2.05444e-08	-1.73523	-0.625728	2.36898e-05	-1.79883	-0.63234	5.97676e-05	-1.80295	-0.62979
99649507	rs710308	1.39408e-08	-1.80028	-0.948447	1.77222e-05	-1.71541	-1.00598	4.45241e-05	-1.72302	-1.00415
99649563	rs2693681	1.59904e-08	-1.80164	-0.809923	2.52373e-05	-1.49902	-0.868872	6.07056e-05	-1.54895	-0.868217
99649580	rs710309	4.12652e-08	-1.66353	-1.95715e-10	7.04705e-05	-1.34102	-1.95715e-10	0.000178686	-1.33757	-1.95715e-10
99649597	rs17637919	5.47291e-08	-1.38115	-1.95715e-10	4.77635e-05	-1.72995	-1.95715e-10	0.000126282	-1.68469	-1.95715e-10
99649713	rs710310	3.83222e-08	-1.77114	0.0336205	5.47366e-05	-1.54953	-0.0441538	0.000130625	-1.60865	-0.0422241
99650107	rs74080337	5.82586e-08	-1.31866	-1.95715e-10	4.90895e-05	-1.70257	-1.95715e-10	0.000130674	-1.6505	-1.95715e-10
99650295	rs12590156	5.08039e-08	-1.79933	0.343751	7.60496e-05	-1.60242	0.33759	0.000191084	-1.61112	0.340628
99650588	rs74080338	6.55644e-08	-1.20052	-1.95715e-10	5.72435e-05	-1.5489	-1.95715e-10	0.000158949	-1.45462	-1.95715e-10
99650933	rs185611107	7.42696e-08	-1.40222e-10	-1.07585	8.84205e-05	-1.40222e-10	-1.11411	0.000223273	-1.40222e-10	-1.11481
99650934	rs1257421	1.85571e-08	-1.80273	-0.65997	2.42807e-05	-1.65179	-0.754746	6.08473e-05	-1.66358	-0.751259
99651051	rs1257422	1.38998e-08	-1.62415	-1.12753	1.39289e-05	-1.80384	-1.15841	3.53625e-05	-1.79882	-1.15873
99651149	rs61981480	4.55347e-08	-1.56508	-1.95715e-10	6.73143e-05	-1.38684	-1.95715e-10	0.000159992	-1.44808	-1.95715e-10
99652071	rs1257423	5.28817e-08	-1.79738	0.38189	9.90058e-05	-1.29277	0.291738	0.000226001	-1.4025	0.299832
99652561	rs1257424	2.10888e-08	-1.76852	-0.566292	2.96197e-05	-1.54879	-0.658982	7.35445e-05	-1.56832	-0.656989
99652736	rs12432135	8.72837e-08	-1.40222e-10	-0.914387	0.000103532	-1.40222e-10	-0.956331	0.000261567	-1.40222e-10	-0.956515
99653123	rs10484068	6.1251e-08	-1.26857	-1.95715e-10	5.0374e-05	-1.67674	-1.95715e-10	0.00013561	-1.61342	-1.95715e-10
99654095	rs61981481	5.74503e-07	0.969954	-1.95715e-10	0.000273427	0.014821	-1.95715e-10	0.000824645	0.191749	-1.95715e-10
99654322	rs1257427	1.08406e-06	2.77161	-1.16669	0.000283813	1.24428	-1.19217	0.0012581	1.80571	-1.19155
99654432	rs79756567	1.01957e-07	-1.40222e-10	-0.759	0.000120474	-1.40222e-10	-0.804781	0.000305804	-1.40222e-10	-0.800261
99654436	rs1257428	3.29068e-08	-0.739983	-1.14989	2.59129e-05	-1.16458	-1.17689	7.81604e-05	-0.988416	-1.17602
99655915	rs144423547	3.69061e-08	-1.77517	-1.95715e-10	4.61521e-05	-1.76427	-1.95715e-10	0.000113667	-1.78993	-1.95715e-10
99656238	rs117879425	3.61355e-08	-1.79627	-1.95715e-10	6.28695e-05	-1.45515	-1.95715e-10	0.000149058	-1.51887	-1.95715e-10
99656245	rs74080344	1.10178e-08	-1.76534	-1.21871	1.65384e-05	-1.57668	-1.21385	4.0302e-05	-1.61349	-1.21331
99656279	rs74080346	1.10655e-08	-1.75314	-1.22657	1.6849e-05	-1.54826	-1.22366	4.09551e-05	-1.58741	-1.22332
99656448	rs76807456	8.73627e-08	-1.40222e-10	-0.913482	0.000103955	-1.40222e-10	-0.952252	0.000263377	-1.40222e-10	-0.949616
99656854	rs4095711	1.36706e-08	-1.56658	-1.20171	1.36973e-05	-1.76169	-1.21732	3.49752e-05	-1.75071	-1.21785
99656887	rs4095712	1.4344e-08	-1.52224	-1.19798	1.40201e-05	-1.74191	-1.21381	3.58724e-05	-1.72873	-1.21451
99657192	rs3915204	1.16132e-08	-1.76659	-1.16482	1.74858e-05	-1.57974	-1.15509	4.26443e-05	-1.61629	-1.15402
99657227	rs7153472	0.000946259	8.77907	-0.402347	0.0037004	3.02206	-0.402082	0.0312316	4.17672	-0.350735
99657506	rs75884620	7.39826e-08	-1.40222e-10	-1.07972	9.65442e-05	-1.40222e-10	-1.02621	0.000242859	-1.40222e-10	-1.03072
99657857	rs117212709	9.35567e-08	-1.40222e-10	-0.844983	0.000110852	-1.40222e-10	-0.888017	0.000280848	-1.40222e-10	-0.885389
99658045	rs117559828	8.49918e-08	-1.40222e-10	-0.940995	0.000101302	-1.40222e-10	-0.978112	0.000256556	-1.40222e-10	-0.975856
99659242	rs1257429	4.28455e-05	6.47478	-1.19297	0.00127444	2.71999	-1.16594	0.00540083	3.23158	-1.16048
99659371	rs8007443	3.30125e-08	-1.79739	-0.0892781	3.18193e-05	-1.73022	-0.405926	8.69541e-05	-1.68105	-0.376772
99659664	rs79220814	7.65009e-08	-1.40222e-10	-1.04625	9.24229e-05	-1.40222e-10	-1.06984	0.000234035	-1.40222e-10	-1.06773
99659883	rs117987142	1.03027e-07	-1.40222e-10	-0.748563	0.00012476	-1.40222e-10	-0.769819	0.000314354	-1.40222e-10	-0.772683
99662501	rs1257430	1.11933e-08	-1.74049	-1.22775	1.40663e-05	-1.72225	-1.23018	3.4118e-05	-1.76321	-1.23016
99663847	rs1257431	1.23521e-08	-1.79912	-1.0706	1.61908e-05	-1.69159	-1.12018	4.50613e-05	-1.59725	-1.11793
99663888	rs78792030	1.29276e-08	-1.66026	-1.16393	1.42985e-05	-1.78208	-1.15398	3.66189e-05	-1.76733	-1.1553
99664564	rs117574688	8.69215e-08	-1.40222e-10	-0.918545	0.000103815	-1.40222e-10	-0.953606	0.000263054	-1.40222e-10	-0.950846
99664983	rs79707116	7.74255e-08	-1.40222e-10	-1.03423	9.31671e-05	-1.40222e-10	-1.06182	0.000235931	-1.40222e-10	-1.05966
99664984	rs7148256	6.66714e-05	6.79047	-1.06648	0.000109959	0.278597	-1.17471	0.000486238	0.839435	-1.17594
99665042	rs2664287	1.1099e-08	-1.76652	-1.21018	1.54817e-05	-1.63738	-1.21918	3.7828e-05	-1.67258	-1.21758
99665331	rs1257432	0.000423223	8.73276	-1.16066	0.000819676	2.3116	-1.19891	0.0041149	3.00124	-1.20208
99666400	rs1257434	6.34583e-05	6.65617	-0.981581	0.000114247	0.256425	-1.11428	0.000503363	0.814904	-1.1168
99666719	rs1257436	0.000147909	7.74674	-1.22593	0.00225548	3.35507	-1.23016	0.00966915	3.88348	-1.22999
99666748	rs78408035	7.51423e-08	-1.40222e-10	-1.06417	9.11945e-05	-1.40222e-10	-1.08322	0.000230779	-1.40222e-10	-1.08174
99667046	rs2664288	1.07955e-08	-1.78663	-1.2178	1.62512e-05	-1.58314	-1.22491	3.94051e-05	-1.62548	-1.22383
99667179	rs11160502	0.00443006	11.1173	-1.19689	0.0021543	3.30311	-1.22411	0.0128482	4.16042	-1.22266
99667403	rs183235477	8.70203e-08	-1.40222e-10	-0.917409	0.000112441	-1.40222e-10	-0.873781	0.000283303	-1.40222e-10	-0.876688
99667474	rs6575712	1.15121e-08	-1.73143	-1.20872	1.46886e-05	-1.69079	-1.21836	3.62731e-05	-1.71539	-1.21674
99667653	rs75682006	3.58932e-08	-1.803	-1.95715e-10	5.4707e-05	-1.59422	-1.95715e-10	0.000133792	-1.62692	-1.95715e-10
99667687	rs3936653	1.22852e-08	-1.6727	-1.20245	1.39704e-05	-1.74497	-1.21431	3.47606e-05	-1.76217	-1.21255
99668670	rs2793318	6.7022e-08	-0.307252	-0.871277	3.01916e-05	-1.21427	-0.974381	7.82613e-05	-1.19152	-0.971633
99668705	rs75484930	1.45968e-07	-0.400166	-1.95715e-10	0.000155997	-0.54638	-1.95715e-10	0.000423643	-0.474314	-1.95715e-10
99668951	rs2693682	5.35801e-08	-0.307589	-1.09478	2.5807e-05	-1.21139	-1.13418	6.69051e-05	-1.18688	-1.13305
99669005	rs28607259	5.92526e-06	4.25008	-0.946651	0.000251846	0.903691	-0.971086	0.00113606	1.46374	-0.95162
99669020	rs2664289	7.46858e-08	-0.164373	-0.905887	3.37166e-05	-1.07471	-1.00351	8.67859e-05	-1.0587	-1.00106
99669143	rs79191993	7.14764e-08	-1.40222e-10	-1.11418	8.5154e-05	-1.40222e-10	-1.15175	0.000215484	-1.40222e-10	-1.15032
99669353	rs117748925	6.41843e-08	-1.40222e-10	-1.22179	8.15336e-05	-1.40222e-10	-1.1952	0.000204624	-1.40222e-10	-1.20203
99669504	rs807565	2.07635e-08	-1.27973	-1.07063	1.6064e-05	-1.71337	-1.10627	4.09662e-05	-1.70863	-1.10182
99669536	rs2693683	6.56424e-08	-0.201355	-0.997973	2.89002e-05	-1.15223	-1.08014	7.43788e-05	-1.13598	-1.07805
99669867	rs78304569	7.45482e-08	-1.40222e-10	-1.0721	8.8199e-05	-1.40222e-10	-1.11662	0.00022325	-1.40222e-10	-1.11491
99670005	rs2693684	7.20793e-08	0.00147544	-1.10726	3.07314e-05	-1.00845	-1.16248	8.02954e-05	-0.9765	-1.16099
99670032	rs807566	2.20955e-08	-1.15837	-1.12981	1.53844e-05	-1.7118	-1.15106	3.94851e-05	-1.70027	-1.14701
99670164	rs74952768	3.06348e-07	0.341171	-1.95715e-10	0.000160196	-0.519817	-1.95715e-10	0.000459713	-0.392601	-1.95715e-10
99670356	rs17098384	1.3232e-08	-1.68353	-1.11739	1.84065e-05	-1.541	-1.14251	5.29825e-05	-1.41162	-1.14162
99670445	rs2693685	2.74622e-07	0.813408	-0.581563	8.56364e-05	-0.540721	-0.605382	0.000268355	-0.336273	-0.594621
99670527	rs2664290	2.30904e-07	0.498746	-0.440295	8.75175e-05	-0.657771	-0.466604	0.000277251	-0.443569	-0.454712
99670535	rs2793319	7.67937e-08	0.17575	-1.21818	3.09663e-05	-0.936908	-1.22641	8.20899e-05	-0.889104	-1.22629
99670791	rs12885251	0.00347192	10.9035	-1.22681	0.000861959	2.36529	-1.2023	0.0042721	3.03641	-1.19976
99670909	rs2614473	2.0255e-07	0.480262	-0.552824	7.20139e-05	-0.735875	-0.583479	0.000226692	-0.525032	-0.574579
99670976	rs60378373	1.27392e-08	-1.7705	-1.06837	1.66165e-05	-1.68244	-1.10337	4.60669e-05	-1.59038	-1.10273
99671011	rs75758849	6.42646e-08	-1.40222e-10	-1.22054	7.92126e-05	-1.40222e-10	-1.22408	0.00020024	-1.40222e-10	-1.22369
99671165	rs17098389	1.29629e-08	-1.77359	-1.04787	1.68214e-05	-1.6884	-1.08516	4.65452e-05	-1.59831	-1.08447
99671575	rs116876133	6.38158e-08	-1.40222e-10	-1.22755	7.88076e-05	-1.40222e-10	-1.2292	0.00019917	-1.40222e-10	-1.22904
99671687	rs2793320	1.21146e-07	-0.0519915	-0.534561	3.70912e-05	-1.41169	-0.571146	0.000104338	-1.31384	-0.561728
99671788	rs3850422	0.00191525	10.2822	-1.20042	0.000548237	1.93791	-1.22742	0.00275082	2.62303	-1.22658
99671793	rs74403457	6.38795e-08	-1.40222e-10	-1.22655	7.88578e-05	-1.40222e-10	-1.22857	0.000199306	-1.40222e-10	-1.22836
99672538	rs2462916	6.12095e-08	-0.549064	-0.720184	2.58178e-05	-1.5282	-0.816951	6.71215e-05	-1.5086	-0.808101
99672797	rs2693686	3.98529e-05	5.83642	-0.627024	0.000378368	1.00361	-0.663956	0.00190866	1.67359	-0.642636
99672909	rs72702642	3.98942e-08	-1.69732	-1.95715e-10	4.72321e-05	-1.74114	-1.95715e-10	0.000120246	-1.73367	-1.95715e-10
99672917	rs2693687	4.1284e-05	5.87693	-0.632249	0.000385823	1.02818	-0.669018	0.00195148	1.70093	-0.647792
99672928	rs2614472	2.27026e-07	0.577365	-0.53585	7.8275e-05	-0.669157	-0.566828	0.000248059	-0.45212	-0.557417
99672948	rs11624856	3.62544e-08	-1.79299	-1.95715e-10	7.63267e-05	-1.26119	-1.95715e-10	0.000171396	-1.37923	-1.95715e-10
99672966	rs807567	6.0231e-08	-0.481284	-0.804079	2.47336e-05	-1.49596	-0.892092	6.43193e-05	-1.47526	-0.884083
99673278	rs2614471	2.69801e-05	5.96902	-1.14972	0.00023614	1.00632	-1.13811	0.00103818	1.55334	-1.13131
99673324	rs10142427	1.18684e-06	2.77398	-1.07848	6.58955e-05	-0.318782	-1.08936	0.000250899	0.0818281	-1.07998
99673334	rs10142429	1.16463e-06	2.75766	-1.08106	6.37015e-05	-0.350161	-1.09184	0.000242683	0.0510999	-1.08255
99673518	rs17551628	8.5476e-08	-0.935315	-1.95715e-10	5.04072e-05	-1.67608	-1.95715e-10	0.000124527	-1.69869	-1.95715e-10
99673706	rs74080358	1.3872e-08	-1.62993	-1.12374	1.50268e-05	-1.74841	-1.13796	3.9194e-05	-1.71672	-1.13797
99673857	rs2614470	8.25824e-08	0.0995564	-1.06931	2.15615e-05	-1.45203	-1.07328	5.90111e-05	-1.37498	-1.07049
99674079	rs2693688	1.62968e-07	0.494095	-0.78409	6.14698e-05	-0.645762	-0.831905	0.000191949	-0.441921	-0.824054
99674304	rs2693689	1.38623e-07	0.547972	-0.999767	5.38784e-05	-0.587176	-1.02231	0.000165847	-0.393452	-1.01869
99674496	rs2693690	1.31735e-07	0.518522	-1.02128	4.69342e-05	-0.704748	-1.04272	0.000144776	-0.508736	-1.03928
99674673	rs17098399	1.19074e-08	-1.7963	-1.11009	1.43523e-05	-1.79793	-1.13438	3.73632e-05	-1.76843	-1.13409
99675579	rs1257437	0.000381204	8.69679	-1.22925	0.000172054	0.752245	-1.20065	0.000779617	1.33379	-1.1982
99675624	rs17098400	6.43646e-08	-1.40222e-10	-1.21899	7.92866e-05	-1.40222e-10	-1.22314	0.00020038	-1.40222e-10	-1.22299
99675948	rs55843916	4.12582e-05	6.45613	-1.21207	0.00013996	0.563297	-1.21815	0.000661396	1.19141	-1.22026
99676048	rs2693692	1.10224e-08	-1.75411	-1.22951	1.32366e-05	-1.78329	-1.22994	3.3718e-05	-1.77506	-1.23011
99676186	rs2693693	1.53707e-07	0.533988	-0.882493	5.30604e-05	-0.731484	-0.8933	0.00016365	-0.535518	-0.889959
99676623	rs2793321	1.1004e-08	-1.75684	-1.22845	1.32588e-05	-1.78137	-1.23018	3.37814e-05	-1.77319	-1.23011
99676807	rs2664292	1.10076e-08	-1.75684	-1.22813	1.3259e-05	-1.78137	-1.23016	3.37834e-05	-1.77319	-1.23005
99677017	rs77888930	4.12844e-07	0.639519	-1.95715e-10	0.000518425	0.654582	-1.95715e-10	0.000958608	0.342279	-1.95715e-10
99677128	rs17551753	9.78246e-05	7.26415	-1.15677	0.000215115	0.938359	-1.1634	0.00131718	1.81216	-1.15212
99677204	rs2614469	0.00230657	10.1469	-0.879205	0.00119111	2.38415	-0.897717	0.00874965	3.42706	-0.873491
99677562	rs139462678	1.63034e-07	-0.289592	-1.95715e-10	0.000308436	0.1353	-1.95715e-10	0.000910345	0.29062	-1.95715e-10
99677676	rs118045050	6.39426e-08	-1.40222e-10	-1.22556	7.88976e-05	-1.40222e-10	-1.22806	0.000199383	-1.40222e-10	-1.22798
99677906	rs3850423	1.16052e-08	-1.80355	-1.12855	1.43902e-05	-1.78122	-1.14845	3.82215e-05	-1.7317	-1.1481
99678619	rs807562	1.12008e-08	-1.74661	-1.22096	1.32162e-05	-1.78759	-1.22718	3.36613e-05	-1.78054	-1.22632
99678645	rs2462917	1.69744e-07	0.667671	-0.916929	5.30223e-05	-0.705587	-0.919913	0.00016518	-0.499633	-0.916532
99679507	rs3994992	0.000525475	9.01304	-1.22453	0.000198677	0.909465	-1.214	0.000914856	1.50773	-1.21217
99679724	rs17638924	1.03106e-07	-0.747797	-1.95715e-10	0.000181423	-0.395382	-1.95715e-10	0.000482486	-0.344251	-1.95715e-10
99679775	rs2693694	0.0016126	10.1311	-1.22128	0.000744032	2.22978	-1.21391	0.00476539	3.15718	-1.21125
99679796	rs807564	1.12527e-08	-1.75013	-1.21282	1.33082e-05	-1.78563	-1.2222	3.3928e-05	-1.7782	-1.22077
99680603	rs55975444	8.04421e-05	7.00786	-1.09612	0.000196978	0.794704	-1.10782	0.00117676	1.6394	-1.09208
99681012	rs7152190	0.000129107	7.615	-1.23015	0.000100126	0.200396	-1.19018	0.000438054	0.746852	-1.18771
99681783	rs78260894	6.37124e-08	-1.40222e-10	-1.22917	7.87355e-05	-1.40222e-10	-1.23012	0.00019896	-1.40222e-10	-1.2301
99682756	rs78864538	7.3687e-08	-1.08372	-1.95715e-10	0.000135257	-0.68904	-1.95715e-10	0.000354447	-0.652644	-1.95715e-10
99682910	rs2496477	2.2866e-06	3.18491	-0.833638	0.000242142	0.707066	-0.813756	0.00081149	0.986831	-0.811163
99683189	rs11160503	0.000472707	8.90936	-1.22668	0.000159703	0.688063	-1.21096	0.000705538	1.24473	-1.20898
99683246	rs11160504	0.00049996	8.96478	-1.22605	0.000163671	0.714828	-1.21318	0.000724852	1.27433	-1.21157
99683969	rs1257438	1.15637e-08	-1.72652	-1.20916	1.80546e-05	-1.48435	-1.21846	4.75043e-05	-1.44559	-1.2168
99684269	rs884296	1.15293e-08	-1.7181	-1.22055	1.82166e-05	-1.46747	-1.22641	4.7944e-05	-1.42773	-1.22544
99684712	rs1257440	1.14592e-08	-1.73449	-1.21027	1.77457e-05	-1.50079	-1.21929	4.66428e-05	-1.46301	-1.21768
99685170	rs77984163	8.10828e-08	-1.40222e-10	-0.988079	0.000110692	-1.40222e-10	-0.889463	0.000281003	-1.40222e-10	-0.884839
99685431	rs116967746	6.38013e-08	-1.40222e-10	-1.22778	7.87842e-05	-1.40222e-10	-1.2295	0.000199093	-1.40222e-10	-1.22943
99685432	rs117371399	6.38013e-08	-1.40222e-10	-1.22778	7.87842e-05	-1.40222e-10	-1.2295	0.000199093	-1.40222e-10	-1.22943
99686265	rs1257441	1.54211e-08	-1.68219	-0.965622	2.43518e-05	-1.3608	-1.04281	6.79103e-05	-1.27015	-1.03486
99686533	rs2614457	1.08997e-06	2.64315	-1.03279	2.52749e-05	-1.22191	-1.14449	7.78732e-05	-1.02137	-1.14675
99686536	rs2793322	9.82996e-07	2.54386	-1.0368	2.43278e-05	-1.25747	-1.14713	7.45268e-05	-1.0627	-1.14935
99686544	rs80255345	0.000115293	7.38284	-1.11115	0.000222507	0.932504	-1.12376	0.00135327	1.79673	-1.10966
99686614	rs2693695	1.01022e-06	2.57683	-1.04246	2.45241e-05	-1.24574	-1.15082	7.52764e-05	-1.04905	-1.15299
99686615	rs2614458	1.16995e-08	-1.71373	-1.21027	1.85017e-05	-1.45887	-1.21949	4.87503e-05	-1.41863	-1.21786
99686902	rs76700331	6.44525e-08	-1.40222e-10	-1.21762	7.89136e-05	-1.40222e-10	-1.22786	0.000199348	-1.40222e-10	-1.22815
99686970	rs1257443	1.01022e-06	2.57683	-1.04246	2.45241e-05	-1.24574	-1.15082	7.52764e-05	-1.04905	-1.15299
99687211	rs1257444	5.7843e-07	2.19854	-1.22178	2.253e-05	-1.2692	-1.21217	7.27595e-05	-1.02435	-1.21169
99687773	rs1257446	1.11295e-08	-1.7488	-1.22515	1.70269e-05	-1.53159	-1.22984	4.46132e-05	-1.49572	-1.22945
99688261	rs1257447	1.15578e-08	-1.71111	-1.22508	1.80823e-05	-1.47228	-1.229	4.75558e-05	-1.43289	-1.22841
99688409	rs807733	6.73954e-07	2.34514	-1.21552	2.3189e-05	-1.24415	-1.20839	7.54526e-05	-0.992063	-1.20764
99688670	rs807734	6.61899e-07	2.32894	-1.21738	2.248e-05	-1.27292	-1.21067	7.28577e-05	-1.02474	-1.20996
99688743	rs12590030	1.17631e-08	-1.80131	-1.11727	1.46549e-05	-1.77843	-1.133	3.86778e-05	-1.73491	-1.13302
99688898	rs2793323	2.64116e-06	3.21903	-0.723609	0.000188303	0.343007	-0.701169	0.000605847	0.581671	-0.698247
99688924	rs12050177	6.36501e-08	-1.40222e-10	-1.23015	7.88541e-05	-1.40222e-10	-1.22861	0.000199238	-1.40222e-10	-1.2287
99689068	rs1876881	1.17115e-08	-1.79402	-1.12896	1.42997e-05	-1.79161	-1.14437	3.73656e-05	-1.75815	-1.14431
99690193	rs150539838	6.43488e-08	-1.40222e-10	-1.21923	8.00379e-05	-1.40222e-10	-1.21371	0.00020225	-1.40222e-10	-1.2137
99690466	rs80238644	0.000114348	7.32165	-1.0582	0.000225839	0.903359	-1.07975	0.00137451	1.7661	-1.06346
99690527	rs17098424	0.000152202	7.72052	-1.17111	0.000256917	1.11818	-1.16565	0.00159249	2.00927	-1.15943
99690869	rs17098426	1.57514e-07	-0.324035	-1.95715e-10	9.17952e-05	-1.07665	-1.95715e-10	0.000265207	-0.942692	-1.95715e-10
99690907	rs807736	1.10138e-08	-1.77899	-1.2054	1.46861e-05	-1.6897	-1.21962	3.6772e-05	-1.69963	-1.21883
99690935	rs75187744	6.37515e-08	-1.40222e-10	-1.22856	7.87339e-05	-1.40222e-10	-1.23014	0.000198955	-1.40222e-10	-1.23012
99690985	rs77758064	6.37508e-08	-1.40222e-10	-1.22857	7.87337e-05	-1.40222e-10	-1.23014	0.000198955	-1.40222e-10	-1.23013
99691180	rs2614459	1.15599e-08	-1.71807	-1.21794	1.82492e-05	-1.46654	-1.22555	4.79374e-05	-1.42866	-1.22465
99691329	rs1257448	5.71592e-05	6.78825	-1.2182	0.000151626	0.648711	-1.22351	0.000725359	1.28828	-1.22482
99691793	rs8021454	6.98188e-05	6.89141	-1.12131	0.00017874	0.728026	-1.13831	0.00104782	1.55674	-1.12548
99692254	rs4905807	0.000413951	8.77694	-1.22699	0.000130701	0.441425	-1.16472	0.00059255	1.02273	-1.1615
99692271	rs4905808	0.000412881	8.77694	-1.22958	0.000128443	0.441425	-1.18215	0.000582006	1.02273	-1.17945
99692325	rs4144133	6.37635e-08	-1.40222e-10	-1.22837	7.87365e-05	-1.40222e-10	-1.23011	0.000198963	-1.40222e-10	-1.23009
99692430	rs1257450	3.0596e-08	-0.743374	-1.21931	1.47482e-05	-1.70534	-1.19975	3.79974e-05	-1.68371	-1.20198
99692655	rs76476097	7.09739e-08	-1.40222e-10	-1.12124	9.41907e-05	-1.40222e-10	-1.05089	0.000238306	-1.40222e-10	-1.04965
99692739	rs4905809	0.000484203	8.93257	-1.22586	0.000141139	0.513421	-1.15989	0.000645544	1.10344	-1.15655
99693434	rs79909551	6.37761e-08	-1.40222e-10	-1.22817	7.874e-05	-1.40222e-10	-1.23006	0.000198973	-1.40222e-10	-1.23004
99693587	rs17098440	1.13933e-08	-1.79739	-1.15314	1.40906e-05	-1.78711	-1.1636	3.69771e-05	-1.74979	-1.16312
99693843	rs55913542	5.23934e-05	6.63722	-1.15423	0.000151355	0.591728	-1.16831	0.000866895	1.39943	-1.15772
99694760	rs1257451	6.38051e-08	-1.40222e-10	-1.22772	7.87501e-05	-1.40222e-10	-1.22993	0.000199	-1.40222e-10	-1.2299
99695268	rs1977806	1.14076e-08	-1.79932	-1.14994	1.41772e-05	-1.78355	-1.16103	3.72997e-05	-1.74352	-1.1607
99695490	rs3929904	1.1302e-08	-1.803	-1.15557	1.41579e-05	-1.77379	-1.17215	3.72558e-05	-1.73386	-1.17154
99696075	rs74520856	4.41835e-08	-1.5952	-1.95715e-10	6.26858e-05	-1.45808	-1.95715e-10	0.000167668	-1.40122	-1.95715e-10
99696104	rs1257416	6.78544e-08	-0.00895621	-1.15723	5.67443e-05	-0.379036	-1.17862	0.000189087	-0.10514	-1.17586
99697157	rs62619922	7.21359e-06	3.50017	-1.95715e-10	0.00110439	1.41084	-1.95715e-10	0.00535021	2.06169	-1.95715e-10
99697665	rs142239059	6.03494e-08	-1.2834	-1.95715e-10	4.74281e-05	-1.737	-1.95715e-10	0.000119905	-1.73651	-1.95715e-10
99697985	rs182910245	1.5848e-07	-0.317924	-1.95715e-10	8.80393e-05	-1.11843	-1.95715e-10	0.000256538	-0.975926	-1.95715e-10
99697990	rs536975439	1.59831e-07	-0.309435	-1.95715e-10	8.85487e-05	-1.11266	-1.95715e-10	0.00025817	-0.969585	-1.95715e-10
99698791	rs17639343	2.03572e-07	-0.067531	-1.95715e-10	0.000104686	-0.945244	-1.95715e-10	0.000310025	-0.786551	-1.95715e-10
99698842	rs56377180	3.59007e-08	-1.80279	-1.95715e-10	9.28594e-05	-1.06513	-1.95715e-10	0.000233683	-1.06924	-1.95715e-10
99698931	rs1257415	1.52888e-06	3.16017	-1.21143	2.5914e-05	-1.11588	-1.22555	8.52871e-05	-0.851102	-1.22608
99699077	rs146457501	1.66915e-07	-0.266066	-1.95715e-10	9.12083e-05	-1.08307	-1.95715e-10	0.000266694	-0.937104	-1.95715e-10
99699113	rs80069922	7.65824e-07	1.2574	-1.95715e-10	0.000160814	-0.515962	-1.95715e-10	0.000388948	-0.559758	-1.95715e-10
99699663	rs117403098	4.95296e-08	-1.48098	-1.95715e-10	6.16694e-05	-1.47443	-1.95715e-10	0.000143956	-1.5537	-1.95715e-10
99699696	rs78284991	6.77587e-05	5.74016	-1.95715e-10	0.000452507	0.51859	-1.95715e-10	0.00192439	1.03916	-1.95715e-10
99700019	rs61985735	1.05875e-08	-1.80284	-1.22103	1.41601e-05	-1.74635	-1.19944	3.78187e-05	-1.69126	-1.19914
99700080	rs4082793	0.000309242	8.48836	-1.23003	7.33574e-05	-0.119283	-1.18159	0.000291172	0.329291	-1.17858
99700131	rs117455933	6.44445e-08	-1.40222e-10	-1.21775	8.11447e-05	-1.40222e-10	-1.19998	0.000204764	-1.40222e-10	-1.20135
99700454	rs1257414	0.0024099	10.139	-0.827439	9.53746e-05	-0.310447	-0.727955	0.000414088	0.221024	-0.71815
99701096	rs77675099	1.04816e-07	-1.40222e-10	-0.731341	0.000153939	-1.40222e-10	-0.559658	0.000389594	-1.40222e-10	-0.5581
99701459	rs1257413	2.06337e-08	-1.74609	-0.610539	2.84324e-05	-1.78011	-0.468575	7.20175e-05	-1.7885	-0.457799
99701508	rs77300202	6.58029e-08	-1.40222e-10	-1.19689	8.4677e-05	-1.40222e-10	-1.15737	0.000213582	-1.40222e-10	-1.15918
99702590	rs58608088	6.3865e-08	-1.40222e-10	-1.22678	7.88319e-05	-1.40222e-10	-1.2289	0.000199132	-1.40222e-10	-1.22923
99703474	rs56174406	6.95428e-08	-1.14161	-1.95715e-10	0.000168919	-0.466792	-1.95715e-10	0.000433143	-0.452135	-1.95715e-10
99703958	rs76927979	6.36756e-08	-1.40222e-10	-1.22975	7.96038e-05	-1.40222e-10	-1.21915	0.000200942	-1.40222e-10	-1.22019
99703968	rs10129264	9.71299e-05	7.22291	-1.12265	4.37838e-05	-0.62756	-1.18939	0.000160671	-0.252697	-1.19115
99704181	rs2748814	3.53163e-08	-1.64715	-0.172051	4.46656e-05	-1.77177	-0.0252373	0.000115732	-1.76171	-0.0102179
99704244	rs17098446	6.90155e-08	-1.14922	-1.95715e-10	0.000167101	-0.477616	-1.95715e-10	0.000428455	-0.463019	-1.95715e-10
99704427	rs10129582	9.3683e-05	7.17318	-1.10906	4.3375e-05	-0.645466	-1.18086	0.000158719	-0.273268	-1.1828
99704452	rs10129812	9.4216e-05	7.17318	-1.10339	4.35333e-05	-0.645466	-1.17722	0.000159287	-0.273268	-1.17922
99705291	rs1152784	0.000530103	8.31576	-0.518479	7.89834e-05	-0.900926	-0.32605	0.000297622	-0.516305	-0.311073
99705331	rs3933088	0.000121556	7.38575	-1.06118	4.83775e-05	-0.56831	-1.14887	0.000178946	-0.184766	-1.15136
99705336	rs1152785	2.72004e-08	-1.79764	-0.28268	4.16565e-05	-1.72834	-0.138412	0.000105245	-1.74224	-0.124673
99705954	rs1152786	0.000493159	8.31576	-0.590719	7.26963e-05	-0.900926	-0.408996	0.000273815	-0.516305	-0.394446
99706212	rs75521152	5.10212e-07	0.851277	-1.95715e-10	0.00296315	2.39779	-1.95715e-10	0.00724996	2.36555	-1.95715e-10
99706474	rs10136429	7.7699e-05	6.85099	-0.973939	4.25768e-05	-0.759319	-1.08559	0.000152889	-0.40458	-1.08891
99706620	rs1152787	0.000444902	8.22061	-0.598556	7.08063e-05	-0.911713	-0.424553	0.000265582	-0.533276	-0.408005
99706837	rs2664313	3.04741e-07	1.32382	-0.98791	2.07652e-05	-1.5308	-1.03213	6.0961e-05	-1.39754	-1.01543
99707217	rs1152788	3.32899e-08	-1.79092	-0.0873791	4.85375e-05	-1.77263	0.0587489	0.000124128	-1.7789	0.0770152
99707933	rs3916222	0.00217144	9.83492	-0.627573	9.58635e-05	-0.197686	-0.835602	0.000341409	0.153357	-0.843481
99708365	rs80009370	6.37625e-08	-1.40222e-10	-1.22838	7.89069e-05	-1.40222e-10	-1.22794	0.000199399	-1.40222e-10	-1.2279
99708647	rs78921868	1.09024e-06	1.6106	-1.95715e-10	0.000135276	-0.688894	-1.95715e-10	0.000378974	-0.585736	-1.95715e-10
99708876	rs941521	0.00344053	10.8866	-1.21901	6.87347e-05	-0.303226	-1.06273	0.000263844	0.108702	-1.05655
99709436	rs3888193	1.35819e-08	-1.79286	-0.981948	2.38156e-05	-1.72149	-0.70438	5.88691e-05	-1.75036	-0.697532
99709618	rs2487509	1.47901e-07	0.680588	-1.0676	1.51739e-05	-1.77316	-1.10348	4.16847e-05	-1.70141	-1.09166
99709702	rs941520	3.60782e-06	3.90264	-1.09533	3.03801e-05	-1.08342	-1.09901	7.86426e-05	-1.05726	-1.10104
99709761	rs2457444	1.3454e-07	0.574711	-1.0564	1.50736e-05	-1.7839	-1.09937	4.1011e-05	-1.72199	-1.08738
99709870	rs61985736	1.39765e-07	-0.44359	-1.95715e-10	5.87014e-05	-1.52375	-1.95715e-10	0.000149636	-1.515	-1.95715e-10
99710446	rs61985737	1.65287e-07	-0.275868	-1.95715e-10	6.35124e-05	-1.44498	-1.95715e-10	0.000162086	-1.43508	-1.95715e-10
99710687	rs17098461	4.23282e-08	-1.6381	-1.95715e-10	6.89405e-05	-1.36297	-1.95715e-10	0.00017956	-1.33269	-1.95715e-10
99710843	rs1152790	5.37552e-06	4.31485	-1.10879	3.59057e-05	-0.90304	-1.11228	9.27735e-05	-0.878843	-1.1142
99711331	rs1152792	4.09341e-06	4.03632	-1.10273	3.25246e-05	-1.00791	-1.1063	8.39122e-05	-0.985159	-1.10827
99711394	rs1152793	0.000141067	7.62754	-1.1541	0.000282577	1.23346	-1.18572	0.000927197	1.49743	-1.18847
99711953	rs1152794	0.000230783	8.10109	-1.13541	0.000337442	1.39874	-1.17356	0.00112832	1.68186	-1.17658
99712301	rs1257412	2.08182e-06	3.20904	-0.951592	0.000152085	0.482297	-1.05407	0.000315078	0.281117	-1.0515
99712369	rs17095099	1.21175e-08	-1.80267	-1.08623	1.68059e-05	-1.77798	-0.996502	4.36735e-05	-1.74932	-0.997142
99712406	rs111362020	4.03026e-08	-1.68713	-1.95715e-10	5.30243e-05	-1.62546	-1.95715e-10	0.000147737	-1.52777	-1.95715e-10
99712449	rs2693699	8.64458e-08	0.138852	-1.06288	1.46579e-05	-1.80383	-1.1074	3.83353e-05	-1.78101	-1.09582
99712613	rs17095103	9.98906e-08	-1.40222e-10	-0.779475	0.000128155	-1.40222e-10	-0.742977	0.000325624	-1.40222e-10	-0.737461
99712697	rs17095104	6.38776e-08	-1.40222e-10	-1.22658	7.88065e-05	-1.40222e-10	-1.22922	0.000199144	-1.40222e-10	-1.22917
99712794	rs12895055	0.000862671	9.19207	-0.907827	6.08144e-05	-0.400329	-1.08806	0.000208739	-0.0887574	-1.09336
99712893	rs116543900	3.94835e-06	2.8975	-1.95715e-10	0.000138118	-0.668103	-1.95715e-10	0.000552703	-0.208383	-1.95715e-10
99712945	rs11624408	0.000568737	8.74555	-0.877932	5.13609e-05	-0.589352	-1.06798	0.000178561	-0.26462	-1.07365
99713546	rs3890086	4.80236e-08	-1.51186	-1.95715e-10	6.37837e-05	-1.44072	-1.95715e-10	0.000169147	-1.39243	-1.95715e-10
99714757	rs1152795	1.88088e-06	3.31879	-1.16285	2.35287e-05	-1.27316	-1.16483	6.18848e-05	-1.23156	-1.16637
99714772	rs189191001	3.72867e-08	-1.76491	-1.95715e-10	5.89506e-05	-1.51951	-1.95715e-10	0.000133276	-1.63078	-1.95715e-10
99715407	rs2614490	1.04447e-07	0.278911	-1.01378	1.54601e-05	-1.80098	-1.05697	4.11092e-05	-1.76335	-1.04362
99715924	rs12893398	1.94999e-06	3.13527	-0.943245	2.35777e-05	-1.33517	-1.10075	6.15442e-05	-1.29777	-1.10568
99715978	rs79247990	4.12887e-08	-1.66296	-1.95715e-10	7.28136e-05	-1.30831	-1.95715e-10	0.000199803	-1.22587	-1.95715e-10
99716126	rs78626468	6.67128e-08	-1.40222e-10	-1.18315	8.3281e-05	-1.40222e-10	-1.17399	0.000209984	-1.40222e-10	-1.17617
99716562	rs79428639	1.31444e-08	-1.75118	-1.05638	1.70101e-05	-1.80267	-0.959737	4.29611e-05	-1.80238	-0.960529
99716578	rs111238111	1.18513e-07	0.491714	-1.10024	1.4287e-05	-1.80062	-1.13624	3.79114e-05	-1.76139	-1.12657
99716908	rs7141044	2.8455e-06	3.58735	-1.01741	2.54589e-05	-1.21041	-1.14874	6.52667e-05	-1.19208	-1.15264
99717242	rs2136574	6.54444e-08	-1.40222e-10	-1.20235	7.91845e-05	-1.40222e-10	-1.22443	0.00020007	-1.40222e-10	-1.22454
99717907	rs1983473	6.54963e-08	-1.40222e-10	-1.20156	7.92133e-05	-1.40222e-10	-1.22407	0.000200142	-1.40222e-10	-1.22418
99718105	rs7151737	2.28665e-06	3.36581	-1.01452	2.3734e-05	-1.28236	-1.14695	6.07729e-05	-1.26517	-1.15089
99718173	rs28576256	1.34591e-08	-1.76956	-1.01433	2.16891e-05	-1.76809	-0.751318	5.40401e-05	-1.78833	-0.745144
99718923	rs2614482	1.11805e-08	-1.76389	-1.20548	1.9927e-05	-1.48303	-1.12111	5.49963e-05	-1.39434	-1.1216
99718925	rs72702663	1.40641e-08	-1.63231	-1.10761	1.69166e-05	-1.75587	-1.01205	4.15704e-05	-1.78243	-1.01338
99719219	rs2693698	0.000584707	9.06513	-1.16982	4.81187e-05	-0.495517	-1.22703	0.000180258	-0.101065	-1.22775
99719468	rs10138205	6.52828e-08	-1.40222e-10	-1.20482	8.02007e-05	-1.40222e-10	-1.21168	0.000202585	-1.40222e-10	-1.21204
99719680	rs10150710	0.000602375	8.94772	-1.02263	0.000294804	1.02604	-0.935938	0.00137478	1.63321	-0.930368
99719728	rs58784678	2.15606e-06	2.29249	-1.95715e-10	0.000165084	-0.489757	-1.95715e-10	0.000573908	-0.170734	-1.95715e-10
99719873	rs56303180	3.53605e-07	0.71143	-0.2268	0.0001002	-1.06477	0.0757237	0.00030069	-0.89589	0.0787642
99720979	rs10873500	1.01354e-05	4.09378	-0.25354	0.000114273	-0.788057	-0.0695634	0.000400241	-0.479888	-0.0512493
99722280	rs185645635	7.88166e-08	-1.01643	-1.95715e-10	5.75617e-05	-1.54336	-1.95715e-10	0.000140512	-1.57791	-1.95715e-10
99722290	rs34053174	0.00932385	11.2551	-0.59059	3.7824e-05	-0.996403	-0.966866	0.000102996	-0.911687	-0.976829
99723297	rs11622539	1.04717e-07	-1.14174	0.409445	8.18596e-05	-1.5897	0.398494	0.000231795	-1.49496	0.417607
99724783	rs2664307	1.61736e-07	-0.297588	-1.95715e-10	5.68558e-05	-1.5557	-1.95715e-10	0.000158113	-1.45989	-1.95715e-10
99725133	rs56221143	1.46195e-06	2.97318	-1.06921	3.56224e-05	-0.89839	-1.12485	0.00011961	-0.609299	-1.12966
99726000	rs2614462	0.000334285	7.69944	-0.363243	0.000225533	-0.0398592	-0.137886	0.000848184	0.33638	-0.116486
99726719	rs10133235	4.5039e-06	3.33257	-0.303425	0.000182833	-0.368665	-0.0189775	0.000573174	-0.161847	-0.0101673
99727086	rs12888948	0.00710228	11.5522	-1.15982	2.75438e-05	-1.05071	-1.22972	7.47808e-05	-0.979433	-1.22921
99727114	rs10146840	4.3395e-06	3.26114	-0.269175	0.000181853	-0.406308	0.0132909	0.000568887	-0.202128	0.022606
99727591	rs10147094	5.02034e-06	3.36849	-0.230783	0.000200362	-0.349653	0.0535656	0.000629049	-0.141516	0.0625216
99727592	rs7152245	7.0195e-08	-1.44696	0.314686	9.00365e-05	-1.40685	0.310855	0.000279937	-1.21767	0.329029
99728448	rs76801057	5.41178e-08	-0.326152	-1.06623	1.82467e-05	-1.60952	-1.08271	4.7426e-05	-1.57896	-1.08508
99728793	rs1078050	6.73437e-08	-1.57956	0.405814	0.00011363	-1.26514	0.401872	0.000347667	-1.09253	0.420574
99729120	rs112912434	1.05135e-07	-0.728301	-1.95715e-10	4.52369e-05	-1.7843	-1.95715e-10	0.000114734	-1.78059	-1.95715e-10
99729387	rs12431782	5.88591e-08	-1.3084	-1.95715e-10	4.44131e-05	-1.80268	-1.95715e-10	0.000114127	-1.78589	-1.95715e-10
99729549	rs2748810	2.47253e-07	1.3331	-1.20624	1.85746e-05	-1.48278	-1.19164	5.11136e-05	-1.39931	-1.18984
99729807	rs2457443	1.58101e-07	0.89228	-1.21259	1.61942e-05	-1.61093	-1.20063	4.48984e-05	-1.51939	-1.19941
99729963	rs941519	0.000232767	7.51572	-0.541483	0.000209173	-0.0568752	-0.196179	0.000784735	0.321931	-0.17979
99731040	rs55772640	1.131e-06	1.64731	-1.95715e-10	0.000139268	-0.65981	-1.95715e-10	0.000314055	-0.773636	-1.95715e-10
99731271	rs2664308	0.000362103	7.87223	-0.4561	0.000219693	0.0434494	-0.24743	0.000842801	0.43902	-0.225493
99731731	rs34611983	0.0169906	12.1689	-0.9043	3.58533e-05	-0.876812	-1.13997	0.000100599	-0.766592	-1.14547
99732416	rs2693674	0.000231627	7.36512	-0.395788	0.000195484	-0.13705	-0.183686	0.000728324	0.229058	-0.161516
99732997	rs76929031	6.01308e-08	-1.28703	-1.95715e-10	4.84318e-05	-1.71606	-1.95715e-10	0.000120124	-1.73468	-1.95715e-10
99733384	rs1540840	0.924068	15.7741	-0.513387	1.35535e-05	-1.77492	-1.21465	3.79845e-05	-1.67043	-1.2156
99733954	rs1405238	0.00499428	10.6426	-0.6023	3.2163e-05	-1.24015	-0.885248	9.7688e-05	-1.04901	-0.892414
99734657	rs61985743	2.01805e-07	1.13231	-1.20856	2.30997e-05	-1.27485	-1.18154	6.24936e-05	-1.20703	-1.18111
99734984	rs7146019	0.00197121	9.99316	-0.88255	2.81721e-05	-1.20654	-1.05134	8.49631e-05	-1.02471	-1.05628
99735233	rs2748809	0.000349818	8.02385	-0.642235	2.53772e-05	-1.55987	-0.80249	7.10972e-05	-1.44737	-0.811783
99737205	rs146154551	1.59515e-07	0.880003	-1.19142	1.55269e-05	-1.68109	-1.17255	4.06042e-05	-1.64703	-1.1723
99738887	rs72702665	4.91712e-07	-1.40222e-10	0.814342	0.000793096	-1.40222e-10	1.07973	0.00206054	-1.40222e-10	1.10752
99739100	rs118067266	5.08169e-08	-1.45532	-1.95715e-10	4.46089e-05	-1.79828	-1.95715e-10	0.000114409	-1.78343	-1.95715e-10
99740208	rs10131783	5.36437e-07	1.88565	-0.984248	2.62123e-05	-1.3823	-0.947681	7.60616e-05	-1.24498	-0.94668
99741074	rs2693672	0.000181114	7.65812	-0.93479	2.36673e-05	-1.44232	-0.989796	6.92918e-05	-1.29486	-0.990019
99742187	rs2664299	0.000105722	6.94291	-0.757891	2.51557e-05	-1.55641	-0.814721	7.16473e-05	-1.43633	-0.81512
99743085	rs2748807	1.21825e-06	2.94242	-1.2208	2.62748e-05	-1.11018	-1.21743	8.25299e-05	-0.893063	-1.21698
99743113	rs2614464	6.36821e-05	6.53183	-0.853726	2.17793e-05	-1.61319	-0.902059	6.09947e-05	-1.5103	-0.90212
99743178	rs8004151	2.38033e-08	-1.46418	-0.749548	3.48731e-05	-1.42982	-0.614679	0.000102049	-1.30029	-0.597467
99743304	rs77085580	3.8601e-08	-1.73027	-1.95715e-10	4.50472e-05	-1.7885	-1.95715e-10	0.000112699	-1.79848	-1.95715e-10
99743879	rs117671982	6.43643e-08	-1.40222e-10	-1.21899	8.00115e-05	-1.40222e-10	-1.21404	0.000202237	-1.40222e-10	-1.21377
99745524	rs79989376	3.44422e-07	0.458317	-1.95715e-10	0.000112516	-0.873117	-1.95715e-10	0.000276493	-0.90102	-1.95715e-10
99746274	rs2614463	5.82956e-05	6.62601	-1.03628	1.85945e-05	-1.604	-1.06935	5.22733e-05	-1.49691	-1.06981
99747012	rs56388147	1.11364e-07	-0.670746	-1.95715e-10	0.000287395	0.0646427	-1.95715e-10	0.000634279	-0.0707146	-1.95715e-10
99747464	rs2693671	5.00869e-06	4.10143	-0.966052	5.58018e-05	-0.726236	-0.848172	0.00021682	-0.308356	-0.835781
99747824	rs75280037	6.78533e-08	-1.40222e-10	-1.1662	8.46137e-05	-1.40222e-10	-1.15812	0.000214089	-1.40222e-10	-1.15681
99747957	rs8008354	4.77863e-08	-0.507068	-1.00974	2.51549e-05	-1.44504	-0.926127	7.54306e-05	-1.28133	-0.918664
99747991	rs2614461	4.43369e-06	4.18164	-1.1682	4.07465e-05	-0.785405	-1.10344	0.000155307	-0.380189	-1.09761
99748073	rs28571213	8.40931e-07	2.3578	-1.00684	2.69717e-05	-1.27065	-1.03077	7.95382e-05	-1.11218	-1.03479
99748968	rs151001117	6.46861e-08	-1.40222e-10	-1.214	8.00919e-05	-1.40222e-10	-1.21304	0.000202045	-1.40222e-10	-1.21472
99749235	rs75744189	1.16509e-06	-1.40222e-10	1.677	0.00257765	-1.40222e-10	2.25842	0.00644731	-1.40222e-10	2.24821
99749402	rs117158959	6.42155e-08	-1.22131	-1.95715e-10	4.46235e-05	-1.79795	-1.95715e-10	0.000117539	-1.75643	-1.95715e-10
99749414	rs7157299	2.64479e-08	-1.36046	-0.747914	3.31375e-05	-1.48985	-0.605698	9.62043e-05	-1.36458	-0.592153
99749484	rs7157001	5.21156e-08	-0.374346	-1.05574	2.58319e-05	-1.36852	-0.976086	7.83892e-05	-1.19208	-0.969443
99749683	rs61987661	7.00358e-07	2.13839	-0.970349	2.46544e-05	-1.39452	-0.996734	7.35217e-05	-1.22432	-1.0013
99749957	rs56844246	2.67132e-08	-1.29773	-0.800659	2.91174e-05	-1.55895	-0.665929	8.26728e-05	-1.45526	-0.65305
99750164	rs2496482	3.49501e-05	5.96279	-0.88466	1.94359e-05	-1.68678	-0.942313	5.35454e-05	-1.60027	-0.942403
99750235	rs57919607	5.77481e-07	2.01829	-1.04317	2.21575e-05	-1.43259	-1.06544	6.56364e-05	-1.2698	-1.06928
99750386	rs56261560	2.01252e-07	1.12216	-1.20115	1.7297e-05	-1.52383	-1.22185	5.52577e-05	-1.28775	-1.22345
99750520	rs2664303	3.48295e-05	5.9621	-0.887434	1.94669e-05	-1.68265	-0.944844	5.42817e-05	-1.58408	-0.944933
99750581	rs56331519	1.38272e-07	-0.454325	-1.95715e-10	0.000137367	-0.67356	-1.95715e-10	0.000262424	-0.953243	-1.95715e-10
99751267	rs2664304	4.09424e-05	5.96418	-0.727807	3.13068e-05	-1.36005	-0.792331	9.5828e-05	-1.17317	-0.787478
99751394	rs111283082	6.62746e-07	1.11284	-1.95715e-10	9.83105e-05	-1.00808	-1.95715e-10	0.000293058	-0.842835	-1.95715e-10
99751588	rs2614488	6.90514e-07	1.90364	-0.749754	2.1569e-05	-1.74287	-0.782084	5.713e-05	-1.70144	-0.776435
99751920	rs10150931	1.33106e-05	5.13935	-1.02659	0.000130834	0.343635	-1.06592	0.000436662	0.619315	-1.06336
99751937	rs2049533	3.82333e-08	-0.546952	-1.19289	1.63695e-05	-1.61767	-1.18313	4.51135e-05	-1.53077	-1.18326
99753792	rs2614489	1.50667e-08	-1.68525	-0.985818	3.28988e-05	-1.0947	-1.00808	7.95518e-05	-1.13614	-1.01066
99755604	rs7161685	1.46583e-08	-1.75092	-0.94762	2.74032e-05	-1.31646	-0.969097	6.6148e-05	-1.35925	-0.972056
99756880	rs12589295	1.55947e-08	-1.71365	-0.922969	3.16378e-05	-1.19632	-0.945538	7.67351e-05	-1.23392	-0.948923
99757151	rs2748805	1.74856e-05	5.58324	-1.19766	0.000915882	2.43652	-1.21285	0.00441727	3.08147	-1.2114
99757788	rs77840264	9.49795e-08	-1.40222e-10	-0.829889	0.000121509	-1.40222e-10	-0.796227	0.000310376	-1.40222e-10	-0.785421
99758235	rs2748804	1.81188e-05	5.58067	-1.15952	0.00121109	2.68716	-1.1841	0.00591535	3.34385	-1.18175
99760197	rs7159452	1.51973e-08	-1.71646	-0.945967	3.50594e-05	-1.06997	-0.969199	8.68426e-05	-1.08734	-0.971769
99760531	rs59035082	1.53174e-08	-1.72994	-0.924623	3.11904e-05	-1.2115	-0.944601	7.56077e-05	-1.25018	-0.94747
99760965	rs7143531	1.42889e-08	-1.74517	-0.978894	2.90382e-05	-1.22773	-0.999872	7.04099e-05	-1.26696	-1.00191
99761237	rs61342200	1.20793e-08	-1.74638	-1.14567	1.54778e-05	-1.69427	-1.16254	3.64671e-05	-1.76144	-1.16535
99761488	rs2614453	1.27842e-07	0.55015	-1.08291	0.000162642	0.572503	-1.07716	0.000410385	0.570631	-1.07674
99761785	rs28776301	1.54374e-08	-1.72803	-0.91872	2.45859e-05	-1.48477	-0.909267	6.41037e-05	-1.45647	-0.906236
99761842	rs3002016	2.30127e-06	3.58679	-1.22913	0.000132975	0.519008	-1.22506	0.000508453	0.933417	-1.22525
99762594	rs55971579	5.15215e-08	-1.44155	-1.95715e-10	9.9144e-05	-0.99964	-1.95715e-10	0.000246003	-1.01786	-1.95715e-10
99762857	rs2693720	3.20391e-05	5.78326	-0.792096	0.00218751	2.88011	-0.785802	0.012696	3.69664	-0.770803
99762871	rs2693719	5.41491e-06	4.3112	-1.09784	0.00013708	0.427285	-1.10294	0.000593668	0.960474	-1.09736
99763139	rs72702676	3.59906e-08	-1.80029	-1.95715e-10	4.59479e-05	-1.76871	-1.95715e-10	0.000116532	-1.76504	-1.95715e-10
99763361	rs2246320	1.00578e-05	4.45185	-0.619294	0.000762082	1.65433	-0.614489	0.00379064	2.31287	-0.595789
99763483	rs2693718	5.49949e-06	4.28236	-1.0535	0.000139679	0.403248	-1.06012	0.00060526	0.93642	-1.05397
99764371	rs55913344	7.75111e-08	0.17689	-1.21002	2.86267e-05	-1.03434	-1.20753	8.51493e-05	-0.871128	-1.20767
99764731	rs2693717	8.74288e-08	0.314083	-1.22681	3.2994e-05	-0.873827	-1.22606	9.85019e-05	-0.706985	-1.22614
99764950	rs12431606	1.40678e-08	-1.77465	-0.96501	1.85581e-05	-1.72852	-0.946791	4.74478e-05	-1.72228	-0.941294
99765052	rs12432285	1.36206e-08	-1.79818	-0.973789	1.97673e-05	-1.65632	-0.95587	5.09346e-05	-1.6422	-0.950461
99765486	rs8009902	2.07816e-07	0.963863	-1.01076	3.92577e-05	-0.916947	-1.00912	0.000126724	-0.67916	-1.00203
99765823	rs7147813	1.92793e-07	0.988418	-1.11035	3.58614e-05	-0.903023	-1.11353	0.000115676	-0.663488	-1.10892
99766074	rs117669514	3.63111e-08	-1.79143	-1.95715e-10	4.43935e-05	-1.80312	-1.95715e-10	0.00011239	-1.80123	-1.95715e-10
99766247	rs57888004	3.97284e-08	-0.898983	-0.802501	2.31615e-05	-1.67903	-0.774697	5.96019e-05	-1.66671	-0.768806
99766622	rs7153295	1.7913e-07	0.963863	-1.1593	3.37009e-05	-0.916947	-1.16174	0.000108401	-0.67916	-1.1582
99767499	rs1358112	3.33175e-06	3.81257	-1.08487	0.000132524	0.380754	-1.09021	0.000528819	0.831802	-1.08436
99767893	rs2614483	4.11686e-06	4.06605	-1.12676	0.000112391	0.25702	-1.13125	0.000465939	0.747178	-1.12633
99767982	rs144314474	1.63034e-07	-0.289589	-1.95715e-10	0.000163496	-0.499425	-1.95715e-10	0.000458809	-0.39457	-1.95715e-10
99768055	rs2693716	3.91463e-06	4.02468	-1.13575	0.000108712	0.232535	-1.14005	0.000449344	0.719928	-1.13534
99768555	rs56273455	5.96708e-08	-0.0802258	-1.21448	2.83248e-05	-1.04048	-1.21199	8.15651e-05	-0.909835	-1.21197
99768929	rs2614484	3.90332e-06	4.06605	-1.18002	0.000106708	0.25702	-1.18313	0.000441714	0.747178	-1.17972
99769231	rs2748802	4.00387e-06	4.14164	-1.23017	0.000106493	0.301906	-1.23004	0.000441483	0.79709	-1.23016
99769246	rs2664300	4.33888e-06	4.22151	-1.22969	0.000111824	0.349547	-1.22883	0.000465878	0.850008	-1.22929
99769544	rs2748801	4.01723e-06	4.14164	-1.22684	0.000107037	0.301906	-1.22494	0.00044337	0.79709	-1.22589
99769757	rs59454378	2.13811e-08	-1.80059	-0.520452	3.33588e-05	-1.60413	-0.484761	8.72763e-05	-1.5769	-0.47723
99769821	rs2614485	4.69064e-06	4.29806	-1.22829	0.00011731	0.395407	-1.2268	0.000491048	0.900892	-1.22755
99770138	rs2614467	5.51426e-06	4.45236	-1.22082	0.000130091	0.494347	-1.22232	0.000549271	1.00628	-1.22089
99770254	rs61987665	1.52748e-07	0.875353	-1.23011	3.49588e-05	-0.811866	-1.23018	0.000109883	-0.593678	-1.23011
99770359	rs2664301	1.86737e-06	3.27282	-1.12408	0.000253908	1.06781	-1.12705	0.00118602	1.675	-1.11985
99770521	rs1257341	1.46837e-07	0.835759	-1.22999	3.40999e-05	-0.837453	-1.22947	0.000107122	-0.619462	-1.22977
99770759	rs1912268	3.13168e-08	-1.70869	-0.23071	3.82657e-05	-1.76322	-0.188437	9.86113e-05	-1.75248	-0.179538
99770797	rs1912269	2.72101e-08	-1.78653	-0.293428	3.97046e-05	-1.66226	-0.252489	0.000103233	-1.64235	-0.243867
99772046	rs2474430	4.2392e-06	4.19147	-1.22289	0.000115824	0.375691	-1.21983	0.000473123	0.857361	-1.22121
99773406	rs1742350	1.76142e-07	1.01687	-1.22913	3.06045e-05	-0.945373	-1.22969	9.68078e-05	-0.72113	-1.22935
99774457	rs2474429	1.06266e-05	4.86199	-0.974426	0.000700935	1.964	-1.00779	0.00342304	2.614	-0.998923
99774885	rs2614468	3.27906e-06	3.64287	-0.931112	0.000372618	1.29195	-0.96761	0.00177803	1.91745	-0.957395
99775151	rs1271607	1.38736e-07	0.72641	-1.17739	3.11504e-05	-0.985908	-1.17148	9.37194e-05	-0.807533	-1.17537
99775317	rs150320295	1.44387e-07	-0.411054	-1.95715e-10	0.000143852	-0.627432	-1.95715e-10	0.000386874	-0.565106	-1.95715e-10
99775651	rs1033030	4.63416e-08	-1.77364	0.226125	5.23998e-05	-1.80325	0.165942	0.000132443	-1.79319	0.156144
99775851	rs74833441	3.71504e-08	-1.76857	-1.95715e-10	4.46224e-05	-1.79798	-1.95715e-10	0.000115355	-1.77519	-1.95715e-10
99776230	rs73344729	1.38547e-07	-1.40222e-10	-0.45234	0.000182899	-1.40222e-10	-0.387277	0.000460464	-1.40222e-10	-0.39097
99776504	rs114018608	1.40157e-07	-1.40222e-10	-0.440784	0.000185113	-1.40222e-10	-0.37525	0.000466023	-1.40222e-10	-0.378968
99776755	rs941730	7.38795e-08	-1.40222e-10	-1.08111	9.64336e-05	-1.40222e-10	-1.02736	0.000242496	-1.40222e-10	-1.03222
99776913	rs147612010	1.32911e-07	-1.40222e-10	-0.493872	0.000175156	-1.40222e-10	-0.430535	0.000441012	-1.40222e-10	-0.434131
99776933	rs142312315	1.24451e-07	-1.40222e-10	-0.559637	0.000163543	-1.40222e-10	-0.499135	0.000411838	-1.40222e-10	-0.502573
99777178	rs2089681	1.68687e-08	-1.51586	-1.04223	1.76604e-05	-1.69312	-1.03176	4.48893e-05	-1.69136	-1.02764
99777244	rs1152796	1.07777e-06	2.81867	-1.21957	0.000134135	0.531901	-1.22927	0.000386685	0.663272	-1.22887
99777280	rs147781225	1.1606e-07	-1.40222e-10	-0.629446	0.000152034	-1.40222e-10	-0.57211	0.000382922	-1.40222e-10	-0.575372
99777445	rs147995805	1.34014e-07	-1.40222e-10	-0.48561	0.000176671	-1.40222e-10	-0.421925	0.000444817	-1.40222e-10	-0.425541
99777533	rs184583578	1.23668e-07	-1.40222e-10	-0.565946	0.00016247	-1.40222e-10	-0.505723	0.00040914	-1.40222e-10	-0.509146
99777716	rs145840403	1.35484e-07	-1.40222e-10	-0.474696	0.000178691	-1.40222e-10	-0.410556	0.000449892	-1.40222e-10	-0.414197
99777799	rs138409840	1.04048e-07	-1.40222e-10	-0.7387	0.000135571	-1.40222e-10	-0.686715	0.000341561	-1.40222e-10	-0.689679
99777906	rs75258813	3.65379e-08	-1.7852	-1.95715e-10	4.45662e-05	-1.79924	-1.95715e-10	0.00011225	-1.80247	-1.95715e-10
99778135	rs146142710	1.04152e-07	-1.40222e-10	-0.737697	0.000135715	-1.40222e-10	-0.68566	0.00034192	-1.40222e-10	-0.688627
99778256	rs2252964	8.8736e-08	0.192384	-1.09027	3.33371e-05	-0.959708	-1.12983	9.25252e-05	-0.869799	-1.12592
99778267	rs12147777	1.09029e-08	-1.79653	-1.19799	1.39962e-05	-1.75835	-1.19908	3.50092e-05	-1.76706	-1.20054
99778487	rs144736528	1.08021e-07	-1.40222e-10	-0.701224	0.000141016	-1.40222e-10	-0.647342	0.00035524	-1.40222e-10	-0.650412
99778559	rs1704171	1.18948e-08	-1.67836	-1.22909	1.3336e-05	-1.77777	-1.22798	3.36442e-05	-1.77946	-1.22791
99778594	rs1268691	6.61706e-08	-1.40222e-10	-1.19131	8.30855e-05	-1.40222e-10	-1.17634	0.000209559	-1.40222e-10	-1.1782
99778604	rs148544146	1.04646e-07	-1.40222e-10	-0.732972	0.00013639	-1.40222e-10	-0.680692	0.000343618	-1.40222e-10	-0.683672
99778798	rs2748800	6.77403e-08	0.0434152	-1.21129	2.69866e-05	-1.0754	-1.22547	7.15292e-05	-1.02861	-1.22449
99778813	rs147199343	1.04849e-07	-1.40222e-10	-0.731024	0.00013667	-1.40222e-10	-0.678645	0.000344321	-1.40222e-10	-0.681631
99779001	rs111632858	9.42234e-07	1.4647	-1.95715e-10	0.00153492	1.74002	-1.95715e-10	0.00476678	1.94622	-1.95715e-10
99779349	rs147843380	1.23509e-07	-1.40222e-10	-0.567234	0.000163262	-1.40222e-10	-0.500859	0.000411422	-1.40222e-10	-0.503586
99779435	rs2754061	8.94885e-08	0.223325	-1.11277	3.04518e-05	-1.03133	-1.14874	8.05502e-05	-0.989115	-1.14521
99779438	rs149867858	9.67422e-08	-1.40222e-10	-0.811501	0.000125561	-1.40222e-10	-0.763419	0.00031641	-1.40222e-10	-0.766166
99779543	rs149071812	1.04911e-07	-1.40222e-10	-0.730442	0.000136754	-1.40222e-10	-0.678032	0.000344531	-1.40222e-10	-0.68102
99779838	rs138427125	1.07177e-07	-1.40222e-10	-0.70907	0.000139859	-1.40222e-10	-0.655579	0.000352333	-1.40222e-10	-0.658627
99779843	rs567883397	9.94904e-08	-1.40222e-10	-0.783489	0.000129327	-1.40222e-10	-0.733868	0.000325872	-1.40222e-10	-0.7367
99779844	rs536523826	9.0172e-08	-1.40222e-10	-0.881831	0.000116554	-1.40222e-10	-0.837859	0.000293779	-1.40222e-10	-0.840377
99781036	rs72702681	3.6062e-08	-1.79831	-1.95715e-10	4.59096e-05	-1.76954	-1.95715e-10	0.00011323	-1.79379	-1.95715e-10
99781536	rs71418635	1.25808e-07	-0.548796	-1.95715e-10	0.000105387	-0.938577	-1.95715e-10	0.000300853	-0.816582	-1.95715e-10
99781578	rs1257336	3.61193e-08	-0.603135	-1.19359	1.99336e-05	-1.4433	-1.1605	5.26025e-05	-1.39822	-1.16223
99781764	rs61984062	2.73292e-07	1.41492	-1.18793	7.862e-05	-0.0211149	-1.21047	0.000216336	0.0630752	-1.20944
99781822	rs77057623	1.60322e-07	0.715628	-1.02199	0.000125677	0.224394	-0.986891	0.000339221	0.291473	-0.988025
99782579	rs8018158	2.48604e-07	1.30468	-1.17237	6.71618e-05	-0.190432	-1.19868	0.000184233	-0.109472	-1.19753
99782722	rs1257335	2.95521e-08	-0.789632	-1.20776	1.70899e-05	-1.57536	-1.18236	4.49313e-05	-1.53466	-1.18341
99782937	rs80158569	1.16357e-08	-1.75482	-1.17465	1.3775e-05	-1.78381	-1.18955	3.45231e-05	-1.78974	-1.19184
99783405	rs1257334	1.53706e-08	-1.54896	-1.10213	2.19713e-05	-1.39841	-1.10807	5.49119e-05	-1.41016	-1.10731
99783519	rs10141038	3.1691e-07	1.39615	-1.02108	0.000182948	0.598894	-0.985905	0.000525632	0.728439	-0.987042
99783600	rs1257333	3.03986e-08	-0.766847	-1.20231	1.70038e-05	-1.58623	-1.17655	4.4416e-05	-1.55193	-1.17768
99783693	rs7140908	1.48172e-07	-1.40222e-10	-0.385176	0.000191721	-1.40222e-10	-0.340173	0.000482788	-1.40222e-10	-0.343626
99783718	rs72702682	3.74158e-08	-1.76146	-1.95715e-10	4.4764e-05	-1.79481	-1.95715e-10	0.000115787	-1.77145	-1.95715e-10
99783934	rs1257332	1.29901e-08	-1.75737	-1.06199	1.54132e-05	-1.78857	-1.07242	3.88252e-05	-1.79277	-1.07136
99784255	rs1257331	5.96489e-07	1.59411	-0.586595	0.00020154	0.202263	-0.492487	0.000540113	0.253246	-0.484672
99784530	rs1257330	6.50367e-08	-1.79389	0.585291	9.84799e-05	-1.80286	0.7965	0.000248472	-1.8004	0.792528
99785010	rs906932	1.13074e-07	-0.570173	-0.0853341	6.21723e-05	-1.52441	0.0581044	0.000169348	-1.45132	0.0600713
99785340	rs117346169	4.64832e-08	-1.54446	-1.95715e-10	6.67202e-05	-1.39571	-1.95715e-10	0.000151851	-1.5003	-1.95715e-10
99785345	rs8014920	4.11498e-08	-1.66633	-1.95715e-10	4.44612e-05	-1.8016	-1.95715e-10	0.000114876	-1.77935	-1.95715e-10
99785387	rs117103087	5.38446e-08	-1.39745	-1.95715e-10	7.60961e-05	-1.26422	-1.95715e-10	0.000213333	-1.16035	-1.95715e-10
99785394	rs734870	6.78351e-08	-0.601771	-0.564699	3.67522e-05	-1.53057	-0.461447	0.000101262	-1.44822	-0.457268
99785408	rs72702683	3.78532e-08	-1.74983	-1.95715e-10	4.94431e-05	-1.69539	-1.95715e-10	0.000134637	-1.62062	-1.95715e-10
99785523	rs12889825	1.27266e-07	-0.453743	-0.0835305	0.000100966	-0.943531	-0.0378942	0.000290871	-0.79683	-0.0534958
99785558	rs72702686	1.83118e-07	-0.17342	-1.95715e-10	9.82226e-05	-1.00898	-1.95715e-10	0.000251083	-0.997419	-1.95715e-10
99785610	rs185758170	5.88446e-08	-1.30865	-1.95715e-10	5.56922e-05	-1.57637	-1.95715e-10	0.000136345	-1.60802	-1.95715e-10
99785872	rs2004377	1.12268e-07	-0.514359	-0.148304	5.70462e-05	-1.47995	-0.0723982	0.000153168	-1.41819	-0.0734807
99785966	rs111270187	3.68439e-08	-1.77686	-1.95715e-10	4.74932e-05	-1.73563	-1.95715e-10	0.000127599	-1.67431	-1.95715e-10
99786241	rs748988	1.16326e-07	-0.514359	-0.112795	5.92532e-05	-1.47995	-0.0344393	0.00015914	-1.41819	-0.035229
99786914	rs1257329	7.03674e-08	-0.28151	-0.84831	3.17553e-05	-1.29629	-0.841866	8.71453e-05	-1.218	-0.837625
99787017	rs11625841	7.85912e-08	-0.470347	-0.548944	3.72107e-05	-1.48415	-0.49547	9.93274e-05	-1.43043	-0.494351
99788403	rs78839849	1.33837e-08	-1.8036	-0.985918	1.72357e-05	-1.78182	-0.967414	4.35248e-05	-1.78323	-0.966649
99788558	rs1257327	1.68139e-08	-1.60264	-0.958707	1.75285e-05	-1.79491	-0.937473	4.53016e-05	-1.76674	-0.943125
99788583	rs74080553	1.29705e-08	-1.80229	-1.01859	1.65534e-05	-1.78829	-1.00134	4.18091e-05	-1.78946	-1.00063
99788584	rs4905818	4.92671e-08	-0.424917	-1.06138	2.41651e-05	-1.36503	-1.04627	6.46976e-05	-1.30583	-1.04765
99789082	rs10444761	5.87888e-08	-0.473138	-0.836462	2.67933e-05	-1.50152	-0.806541	7.1526e-05	-1.44598	-0.807166
99789267	rs1257326	4.05594e-08	-0.662492	-1.01829	2.05095e-05	-1.567	-1.00832	5.4863e-05	-1.51193	-1.00643
99790032	rs1257325	3.66377e-08	-0.553422	-1.22905	1.84756e-05	-1.45001	-1.22976	4.93306e-05	-1.39497	-1.22969
99790330	rs77757346	6.73623e-08	-1.40222e-10	-1.17347	8.36525e-05	-1.40222e-10	-1.16954	0.000210846	-1.40222e-10	-1.17208
99790540	rs1257324	4.82504e-08	-0.509297	-0.99785	1.74004e-05	-1.75833	-0.981394	4.92543e-05	-1.6454	-0.980808
99791166	rs67846882	1.81023e-08	-1.59735	-0.890166	1.87948e-05	-1.80383	-0.858802	4.81644e-05	-1.7897	-0.858887
99791285	rs80343998	6.24003e-08	-1.24998	-1.95715e-10	4.96259e-05	-1.6917	-1.95715e-10	0.000126957	-1.67935	-1.95715e-10
99791385	rs710087	8.85145e-08	0.309228	-1.20961	1.8393e-05	-1.48021	-1.20404	5.78727e-05	-1.26104	-1.20392
99791571	rs906926	4.69632e-08	-0.342244	-1.19194	2.10983e-05	-1.36067	-1.18636	5.7556e-05	-1.28391	-1.18654
99791679	rs1876879	1.0392e-07	0.384672	-1.1246	2.12118e-05	-1.43829	-1.10337	6.64782e-05	-1.22171	-1.10462
99792108	rs8004845	4.62093e-08	-1.55037	-1.95715e-10	4.4493e-05	-1.80088	-1.95715e-10	0.000117831	-1.75395	-1.95715e-10
99792362	rs73344765	1.0808e-08	-1.78986	-1.2134	1.32885e-05	-1.80372	-1.2056	3.3582e-05	-1.80381	-1.20541
99792426	rs11620890	4.7528e-08	-1.52223	-1.95715e-10	4.4658e-05	-1.79718	-1.95715e-10	0.000119361	-1.74105	-1.95715e-10
99792587	rs4900429	9.45542e-08	0.288996	-1.12337	2.04388e-05	-1.47676	-1.10202	6.33952e-05	-1.27054	-1.10328
99792672	rs1270112	7.31377e-08	-1.40222e-10	-1.09121	9.23888e-05	-1.40222e-10	-1.07021	0.000232689	-1.40222e-10	-1.0735
99792712	rs4900430	9.47982e-08	0.288996	-1.1208	2.04965e-05	-1.47676	-1.0992	6.35735e-05	-1.27054	-1.10047
99793422	rs36062431	1.06059e-07	0.00841715	-0.727976	5.36311e-05	-0.901257	-0.712827	0.000183199	-0.591091	-0.721538
99793449	rs10145277	4.5537e-08	-0.3975	-1.16753	2.03417e-05	-1.43216	-1.15138	5.45506e-05	-1.3719	-1.15217
99793564	rs11160509	4.50785e-08	-0.415746	-1.1594	2.03362e-05	-1.44151	-1.1423	5.44935e-05	-1.38199	-1.14314
99793593	rs10873502	4.60942e-08	-0.3975	-1.15536	2.06197e-05	-1.43216	-1.13781	5.52924e-05	-1.3719	-1.13867
99793689	rs11160510	9.7142e-08	0.312138	-1.11951	2.07147e-05	-1.46757	-1.0978	6.44123e-05	-1.25883	-1.09907
99794174	rs10136135	3.4544e-08	-0.693845	-1.14747	1.75956e-05	-1.5995	-1.12906	4.52741e-05	-1.58051	-1.12996
99794199	rs10136050	3.46071e-08	-0.692022	-1.14747	1.75911e-05	-1.59976	-1.12906	4.53239e-05	-1.57941	-1.12996
99794216	rs10148325	3.51058e-08	-0.675477	-1.14971	1.7673e-05	-1.59264	-1.13154	4.55512e-05	-1.57194	-1.13242
99794328	rs72702695	4.54683e-08	-1.56654	-1.95715e-10	4.44258e-05	-1.80239	-1.95715e-10	0.000117006	-1.76098	-1.95715e-10
99794482	rs4905819	3.45297e-08	-0.692022	-1.14971	1.75476e-05	-1.59976	-1.13154	4.52124e-05	-1.57941	-1.13242
99794675	rs4905820	3.56194e-08	-0.658812	-1.15185	1.78094e-05	-1.58539	-1.13109	4.59212e-05	-1.56436	-1.13192
99794733	rs4905821	3.75377e-08	-0.593144	-1.16506	1.79953e-05	-1.55748	-1.14862	4.64218e-05	-1.53601	-1.14943
99795093	rs2089680	4.18377e-08	-0.468056	-1.1817	1.87176e-05	-1.49936	-1.16738	4.84033e-05	-1.47554	-1.16809
99795279	rs2102484	7.99735e-08	0.14632	-1.14817	1.81769e-05	-1.56672	-1.12934	5.32014e-05	-1.41866	-1.13046
99795449	rs10151746	4.00339e-08	-0.505685	-1.18814	1.8252e-05	-1.51719	-1.17475	4.71685e-05	-1.49406	-1.17541
99795512	rs10139690	4.09541e-08	-0.486041	-1.18506	1.84871e-05	-1.50792	-1.17122	4.77926e-05	-1.48443	-1.1719
99795695	rs1989579	4.12399e-08	-0.486041	-1.1781	1.86263e-05	-1.50792	-1.16372	4.81421e-05	-1.48443	-1.16462
99796168	rs11625914	7.62987e-08	0.117932	-1.16683	1.7545e-05	-1.58136	-1.15008	5.13247e-05	-1.43382	-1.15121
99796233	rs72702702	4.46143e-08	-1.5855	-1.95715e-10	4.43753e-05	-1.80353	-1.95715e-10	0.000116186	-1.76801	-1.95715e-10
99796403	rs1257323	7.07729e-08	-1.40222e-10	-1.12407	8.91732e-05	-1.40222e-10	-1.10563	0.000224677	-1.40222e-10	-1.10854
99796445	rs11625947	4.00183e-08	-0.505685	-1.18853	1.8237e-05	-1.51719	-1.17557	4.71227e-05	-1.49406	-1.17638
99796699	rs4905823	3.80747e-08	-0.558521	-1.18548	1.7857e-05	-1.54173	-1.17209	4.60941e-05	-1.51959	-1.17293
99796790	rs76372917	1.17053e-08	-1.7136	-1.2099	1.62199e-05	-1.59549	-1.21449	4.02768e-05	-1.61028	-1.21715
99797080	rs941729	7.09195e-08	-1.40222e-10	-1.122	8.93733e-05	-1.40222e-10	-1.10339	0.000225176	-1.40222e-10	-1.10632
99797150	rs113920649	3.94742e-08	-1.7079	-1.95715e-10	6.5815e-05	-1.40937	-1.95715e-10	0.000169939	-1.38776	-1.95715e-10
99797156	rs139435023	9.05328e-08	-1.40222e-10	-0.877839	0.000106403	-1.40222e-10	-0.928983	0.000268672	-1.40222e-10	-0.929711
99797530	rs1257322	6.65783e-08	-1.40222e-10	-1.18517	8.30672e-05	-1.40222e-10	-1.17656	0.00020966	-1.40222e-10	-1.17772
99797623	rs8014288	1.66882e-08	-1.37803	-1.19082	1.44556e-05	-1.75403	-1.17111	4.01983e-05	-1.65832	-1.17106
99797802	rs116934601	4.58569e-08	-1.55802	-1.95715e-10	5.95256e-05	-1.50981	-1.95715e-10	0.000161371	-1.4395	-1.95715e-10
99797886	rs8014765	4.43895e-08	-1.59055	-1.95715e-10	4.4368e-05	-1.80369	-1.95715e-10	0.000115951	-1.77004	-1.95715e-10
99798172	rs1270545	7.09296e-08	-1.40222e-10	-1.12186	8.92178e-05	-1.40222e-10	-1.10513	0.000224788	-1.40222e-10	-1.10805
99798462	rs113565949	4.73049e-08	-1.52694	-1.95715e-10	9.05261e-05	-1.09058	-1.95715e-10	0.000235469	-1.06163	-1.95715e-10
99800163	rs2664295	5.56616e-08	-0.19749	-1.16677	1.61759e-05	-1.66751	-1.14518	4.55839e-05	-1.5568	-1.14685
99801344	rs4905826	4.39513e-08	-1.60047	-1.95715e-10	4.43613e-05	-1.80385	-1.95715e-10	0.000115502	-1.77392	-1.95715e-10
99801355	rs4905827	4.55277e-08	-1.56523	-1.95715e-10	4.44288e-05	-1.80233	-1.95715e-10	0.000117176	-1.75953	-1.95715e-10
99802109	rs1257321	4.69719e-08	-0.303979	-1.23002	1.46347e-05	-1.68528	-1.22754	4.09905e-05	-1.58225	-1.22761
99802465	rs2400632	1.57099e-08	-1.39945	-1.22981	1.35385e-05	-1.76117	-1.2295	3.74534e-05	-1.67072	-1.22938
99803167	rs1630821	7.19793e-08	-1.40222e-10	-1.10717	9.06744e-05	-1.40222e-10	-1.08894	0.000228442	-1.40222e-10	-1.09192
99803638	rs1257320	4.68199e-08	-0.331749	-1.20549	1.51641e-05	-1.68359	-1.1937	4.23755e-05	-1.58257	-1.19407
99803877	rs12590360	6.21508e-08	-0.436357	-0.81763	3.62814e-05	-1.20095	-0.80396	0.000111624	-0.998292	-0.809779
99803997	rs1270110	4.68767e-08	-0.331749	-1.20428	1.51864e-05	-1.68359	-1.19223	4.24376e-05	-1.58257	-1.1926
99804025	rs1273218	7.07454e-08	-1.40222e-10	-1.12446	8.88895e-05	-1.40222e-10	-1.10882	0.000223995	-1.40222e-10	-1.11158
99804286	rs7160895	2.21521e-08	-1.06764	-1.21797	1.41047e-05	-1.73544	-1.21427	3.59787e-05	-1.7262	-1.21408
99804379	rs7161056	2.18132e-08	-1.08089	-1.22014	1.40394e-05	-1.73943	-1.21491	3.58031e-05	-1.73046	-1.21471
99804778	rs1257319	4.34063e-08	-0.407484	-1.20546	1.4846e-05	-1.70452	-1.19397	4.11595e-05	-1.61132	-1.19443
99804815	rs1257318	3.84289e-08	-0.518743	-1.216	1.44423e-05	-1.71903	-1.20703	3.91948e-05	-1.64726	-1.2074
99804928	rs146383904	5.01307e-08	-1.46892	-1.95715e-10	5.51821e-05	-1.58557	-1.95715e-10	0.000146409	-1.5368	-1.95715e-10
99805898	rs35116463	1.53894e-08	-1.43282	-1.21705	1.38076e-05	-1.7643	-1.20669	3.80239e-05	-1.67886	-1.20613
99806055	rs1740248	1.6765e-08	-1.44821	-1.11605	1.55746e-05	-1.76922	-1.08135	4.26798e-05	-1.68772	-1.08176
99806057	rs1740247	7.13573e-08	-1.40222e-10	-1.11585	8.97124e-05	-1.40222e-10	-1.0996	0.000226045	-1.40222e-10	-1.10247
99806622	rs76096017	6.40827e-08	-1.40222e-10	-1.22338	7.98787e-05	-1.40222e-10	-1.2157	0.000201952	-1.40222e-10	-1.21517
99806695	rs7153149	4.24713e-08	-0.407274	-1.22745	1.45608e-05	-1.68867	-1.22921	3.99286e-05	-1.60685	-1.22927
99807247	rs59999801	6.42236e-08	-1.40222e-10	-1.22118	8.01061e-05	-1.40222e-10	-1.21286	0.000202544	-1.40222e-10	-1.21225
99807383	rs28559678	2.2599e-08	-1.08425	-1.1814	1.4721e-05	-1.73473	-1.17221	3.71722e-05	-1.73606	-1.17158
99807792	rs1257316	4.66102e-08	-0.329396	-1.21233	1.53e-05	-1.66555	-1.20281	4.22272e-05	-1.57694	-1.2032
99808849	rs2614492	2.22891e-08	-1.10912	-1.17033	1.67153e-05	-1.60663	-1.17325	4.72061e-05	-1.49381	-1.17487
99808865	rs1257315	3.78914e-08	-0.527094	-1.22173	1.4325e-05	-1.71795	-1.21626	3.87549e-05	-1.6494	-1.21655
99808958	rs1257314	1.96043e-08	-1.17837	-1.22943	1.34484e-05	-1.76801	-1.22935	3.41781e-05	-1.7625	-1.22912
99809776	rs75729787	6.39629e-08	-1.40222e-10	-1.22525	7.93337e-05	-1.40222e-10	-1.22255	0.00020056	-1.40222e-10	-1.22209
99809777	rs1257313	6.61903e-08	-1.40222e-10	-1.19102	8.26913e-05	-1.40222e-10	-1.1811	0.000208519	-1.40222e-10	-1.18317
99809978	rs67996394	1.64187e-08	-1.68301	-0.902123	1.95097e-05	-1.72607	-0.899232	4.79448e-05	-1.7557	-0.897449
99810032	rs1257312	1.1778e-08	-1.69808	-1.21924	1.44175e-05	-1.71307	-1.2147	3.52387e-05	-1.74537	-1.21569
99810067	rs1257311	3.01343e-08	-0.749401	-1.22849	1.74268e-05	-1.50822	-1.22998	4.75853e-05	-1.43073	-1.22995
99810153	rs1704172	3.02353e-08	-0.744713	-1.22983	1.53204e-05	-1.63706	-1.22996	4.23625e-05	-1.54695	-1.22999
99810427	rs1257310	1.40874e-08	-1.51625	-1.22202	1.6305e-05	-1.59199	-1.21276	4.69629e-05	-1.46093	-1.21291
99811275	rs8011849	1.97498e-08	-1.27713	-1.12328	1.58861e-05	-1.72098	-1.10979	3.98048e-05	-1.73064	-1.10858
99812026	rs149328342	1.07091e-07	-1.40222e-10	-0.709872	0.000145588	-1.40222e-10	-0.615432	0.000368137	-1.40222e-10	-0.614749
99812027	rs941728	1.67042e-08	-1.40083	-1.16706	1.46179e-05	-1.77102	-1.14295	4.02675e-05	-1.68329	-1.14437
99812105	rs11160514	2.4542e-08	-1.30414	-0.879024	2.22324e-05	-1.6805	-0.814169	6.1934e-05	-1.57813	-0.819006
99812137	rs11160515	1.39184e-08	-1.53056	-1.21978	1.3051e-05	-1.80028	-1.22707	3.2946e-05	-1.8016	-1.22673
99812577	rs906933	2.99619e-08	-0.800825	-1.1828	7.07678e-05	-0.153971	-1.18284	0.000212127	0.0206534	-1.18667
99812675	rs4905830	3.71272e-08	-1.7692	-1.95715e-10	4.45371e-05	-1.79989	-1.95715e-10	0.000113188	-1.79415	-1.95715e-10
99813195	rs76735192	7.70825e-08	-1.40222e-10	-1.03867	0.000103216	-1.40222e-10	-0.959394	0.000258789	-1.40222e-10	-0.967191
99813213	rs1078608	2.41731e-07	-0.639141	0.743416	0.000119047	-1.58448	0.767788	0.000331466	-1.49943	0.779749
99813636	rs149004404	6.91593e-08	-1.14714	-1.95715e-10	6.33e-05	-1.44833	-1.95715e-10	0.00023505	-1.06341	-1.95715e-10
99814130	rs12883171	9.72011e-08	-0.616123	-0.190645	6.80681e-05	-1.21218	-0.163529	0.000196473	-1.08161	-0.161072
99814365	rs2754069	2.35922e-07	-0.392827	0.472777	0.000103519	-1.45486	0.498398	0.000302396	-1.32151	0.510041
99815303	rs1257305	6.4424e-08	-1.40222e-10	-1.21806	8.07538e-05	-1.40222e-10	-1.20481	0.000203537	-1.40222e-10	-1.20736
99815832	rs145949511	6.40265e-08	-1.40222e-10	-1.22425	8.01157e-05	-1.40222e-10	-1.21274	0.000202551	-1.40222e-10	-1.21221
99816577	rs731347	1.75552e-07	-0.605179	0.389567	8.60799e-05	-1.55596	0.415027	0.000246086	-1.44312	0.425598
99816684	rs941735	6.49032e-08	-1.40222e-10	-1.21065	8.15922e-05	-1.40222e-10	-1.19448	0.00020555	-1.40222e-10	-1.19751
99818189	rs1257304	6.51447e-08	-1.40222e-10	-1.20694	8.20719e-05	-1.40222e-10	-1.18862	0.000206739	-1.40222e-10	-1.19175
99818523	rs117176648	8.18607e-08	-1.40222e-10	-0.978531	9.90702e-05	-1.40222e-10	-1.00038	0.000248875	-1.40222e-10	-1.00625
99818951	rs6575715	2.36334e-08	-1.40132	-0.819563	2.02123e-05	-1.78582	-0.804101	5.15392e-05	-1.77845	-0.802411
99819004	rs2748825	2.48561e-08	-1.60066	-0.569783	3.85118e-05	-1.3649	-0.580351	9.05661e-05	-1.43707	-0.580057
99819056	rs150716392	4.51144e-08	-1.57435	-1.95715e-10	4.66114e-05	-1.75437	-1.95715e-10	0.000117615	-1.75579	-1.95715e-10
99819238	rs78930262	6.38853e-08	-1.40222e-10	-1.22646	7.92997e-05	-1.40222e-10	-1.22298	0.00020019	-1.40222e-10	-1.22393
99819702	rs1257303	8.12703e-08	-1.40222e-10	-0.98577	0.000108599	-1.40222e-10	-0.908548	0.000271591	-1.40222e-10	-0.918907
99819796	rs2614465	7.5369e-08	-1.02967	-0.0314839	6.83385e-05	-1.35445	-0.0172889	0.000167631	-1.38562	-0.0158155
99819850	rs72704525	4.3984e-08	-1.59973	-1.95715e-10	4.61536e-05	-1.76424	-1.95715e-10	0.000124938	-1.69538	-1.95715e-10
99819928	rs1257302	8.22786e-08	-1.40222e-10	-0.973439	0.000109077	-1.40222e-10	-0.904156	0.000272986	-1.40222e-10	-0.913784
99820253	rs1257301	2.4035e-08	-1.49768	-0.706355	2.60036e-05	-1.73597	-0.602009	6.60393e-05	-1.72453	-0.60842
99820775	rs116933449	9.76467e-08	-1.40222e-10	-0.802194	0.000122185	-1.40222e-10	-0.79068	0.000304622	-1.40222e-10	-0.804133
99821243	rs12893191	9.04083e-08	-1.06002	0.180804	7.45005e-05	-1.50722	0.221813	0.000201722	-1.43771	0.221395
99821484	rs118114471	7.26107e-08	-1.40222e-10	-1.09844	9.38389e-05	-1.40222e-10	-1.05463	0.000238277	-1.40222e-10	-1.04977
99821894	rs140957222	3.60123e-08	-1.79969	-1.95715e-10	4.45306e-05	-1.80004	-1.95715e-10	0.000113068	-1.79521	-1.95715e-10
99822060	rs1257300	1.54929e-07	-1.10781	0.767224	0.000151027	-1.48544	0.90669	0.000367074	-1.51155	0.893913
99822300	rs72704528	1.86755e-08	-1.59583	-0.860507	2.03376e-05	-1.76251	-0.821231	5.4777e-05	-1.69254	-0.827392
99822616	rs1257298	1.23528e-07	-1.2204	0.65332	0.000126385	-1.5457	0.788818	0.000308452	-1.56804	0.7764
99822665	rs55931371	4.38147e-08	-1.60358	-1.95715e-10	4.60758e-05	-1.76593	-1.95715e-10	0.000124588	-1.69819	-1.95715e-10
99822762	rs12434895	3.78034e-08	-1.75115	-1.95715e-10	5.07765e-05	-1.66878	-1.95715e-10	0.000124483	-1.69903	-1.95715e-10
99822774	rs1257297	1.29169e-08	-1.78447	-1.04054	1.69948e-05	-1.77877	-0.984532	4.18877e-05	-1.79955	-0.988665
99822860	rs941734	1.60153e-07	-1.18192	0.874502	0.000165959	-1.50207	1.0176	0.000403826	-1.52672	1.0045
99822918	rs906930	7.78953e-08	-1.18007	0.151882	6.71307e-05	-1.59987	0.210299	0.000180601	-1.53946	0.212542
99823019	rs1810114	8.54583e-08	-1.12067	0.185149	7.48401e-05	-1.52512	0.244259	0.000202306	-1.45995	0.246527
99823083	rs118125472	8.93779e-08	-0.890676	-1.95715e-10	5.84126e-05	-1.52868	-1.95715e-10	0.000148631	-1.52174	-1.95715e-10
99823216	rs906931	2.56428e-08	-1.41528	-0.724005	2.62284e-05	-1.69458	-0.634793	6.6805e-05	-1.68019	-0.641238
99823236	rs941733	1.91078e-07	-1.14495	1.01408	0.000196428	-1.49475	1.17883	0.000478081	-1.51924	1.16581
99823466	rs1740234	2.484e-08	-1.41528	-0.755811	2.5338e-05	-1.69458	-0.669332	6.45493e-05	-1.68019	-0.675587
99823469	rs7147397	1.25965e-08	-1.79189	-1.05824	1.64247e-05	-1.79269	-1.00474	4.08912e-05	-1.80359	-1.0087
99823582	rs143950787	3.59025e-08	-1.80274	-1.95715e-10	4.64933e-05	-1.75691	-1.95715e-10	0.000120079	-1.73505	-1.95715e-10
99823773	rs73346650	2.37415e-08	-1.37623	-0.840093	2.29088e-05	-1.69916	-0.765526	5.85164e-05	-1.68322	-0.770672
99823785	rs72704535	4.43293e-08	-1.5919	-1.95715e-10	4.63148e-05	-1.76075	-1.95715e-10	0.000125655	-1.68966	-1.95715e-10
99824056	rs1257293	1.97149e-08	-1.28762	-1.11455	1.74126e-05	-1.62485	-1.11417	4.47925e-05	-1.60564	-1.11553
99824269	rs1257292	1.31894e-08	-1.73275	-1.07139	1.52192e-05	-1.80227	-1.07139	3.84207e-05	-1.80302	-1.07159
99824328	rs75335077	8.37109e-08	-1.40222e-10	-0.956181	0.000107831	-1.40222e-10	-0.915651	0.000270814	-1.40222e-10	-0.921771
99824696	rs36083154	8.5648e-08	-1.40222e-10	-0.933304	0.000110253	-1.40222e-10	-0.893435	0.000280032	-1.40222e-10	-0.888298
99824901	rs58264463	2.16186e-08	-1.38229	-0.927713	1.85071e-05	-1.74815	-0.929906	4.74291e-05	-1.7333	-0.930665
99825165	rs1257290	1.43285e-08	-1.49116	-1.23014	1.35204e-05	-1.76193	-1.23009	3.48606e-05	-1.74185	-1.23
99825246	rs1257289	1.51801e-08	-1.80368	-0.859885	1.9658e-05	-1.74696	-0.870765	4.86753e-05	-1.76904	-0.86899
99825743	rs1257288	1.42767e-08	-1.49507	-1.22985	1.35029e-05	-1.76335	-1.22996	3.47979e-05	-1.74359	-1.23006
99826070	rs1257287	1.49842e-08	-1.80009	-0.876459	1.99157e-05	-1.71761	-0.887091	4.9487e-05	-1.73614	-0.885357
99826101	rs1257286	1.43898e-08	-1.48722	-1.2298	1.35423e-05	-1.76048	-1.22992	3.49207e-05	-1.74009	-1.23003
99826581	rs140410809	3.87599e-08	-1.72616	-1.95715e-10	4.45369e-05	-1.79989	-1.95715e-10	0.000112262	-1.80237	-1.95715e-10
99827147	rs1257285	1.3097e-08	-1.58398	-1.22719	1.33179e-05	-1.77888	-1.22822	3.46407e-05	-1.7502	-1.22798
99827637	rs906929	1.46882e-08	-1.47083	-1.22568	1.37052e-05	-1.75428	-1.22416	3.53753e-05	-1.73262	-1.22457
99827689	rs906928	1.50205e-08	-1.49013	-1.18401	1.42497e-05	-1.76008	-1.1794	3.66623e-05	-1.74085	-1.1806
99827863	rs149445365	1.26341e-07	-1.40222e-10	-0.544565	0.000159421	-1.40222e-10	-0.524664	0.000405488	-1.40222e-10	-0.518112
99828776	rs1257282	1.19646e-08	-1.68944	-1.21217	1.32218e-05	-1.8036	-1.21074	3.35121e-05	-1.79992	-1.21137
99828909	rs1257281	1.19808e-08	-1.68705	-1.2132	1.32092e-05	-1.80348	-1.21182	3.34919e-05	-1.79947	-1.21243
99829382	rs11620754	9.64157e-08	-0.814881	-1.95715e-10	9.75191e-05	-1.01617	-1.95715e-10	0.000305988	-0.799658	-1.95715e-10
99829703	rs1828318	1.92286e-08	-1.77953	-0.647619	2.55438e-05	-1.77536	-0.580457	6.29476e-05	-1.80024	-0.580658
99829728	rs7141320	1.82739e-08	-1.72838	-0.749692	2.10198e-05	-1.7961	-0.754647	5.27684e-05	-1.80002	-0.75727
99829873	rs1257280	1.18223e-08	-1.68705	-1.22651	1.30251e-05	-1.80348	-1.22586	3.30354e-05	-1.79947	-1.22615
99830127	rs1257279	1.20895e-08	-1.67344	-1.21778	1.31199e-05	-1.80261	-1.21947	3.33666e-05	-1.79668	-1.21897
99830144	rs187542407	5.60187e-08	-1.35786	-1.95715e-10	0.000340565	0.234391	-1.95715e-10	0.000582095	-0.156571	-1.95715e-10
99830248	rs1257278	1.20166e-08	-1.6811	-1.21616	1.31312e-05	-1.80325	-1.21797	3.33609e-05	-1.79839	-1.21743
99830455	rs867996	1.81016e-08	-1.57296	-0.91459	2.36564e-05	-1.50711	-0.925475	5.91133e-05	-1.51929	-0.924458
99830622	rs941523	1.20925e-08	-1.69066	-1.2003	1.33349e-05	-1.80374	-1.20209	3.38397e-05	-1.80025	-1.20132
99830888	rs2748824	1.73629e-08	-1.55332	-0.975892	2.31471e-05	-1.47746	-0.976879	5.82336e-05	-1.48185	-0.976889
99830955	rs2614475	1.94279e-08	-1.78638	-0.630462	2.62349e-05	-1.76678	-0.562345	6.43174e-05	-1.79683	-0.562549
99831439	rs1257277	1.14924e-08	-1.72117	-1.22069	1.31174e-05	-1.80262	-1.21965	3.30952e-05	-1.80371	-1.22011
99833023	rs1257276	1.12627e-08	-1.73831	-1.22375	1.31169e-05	-1.79942	-1.22289	3.29987e-05	-1.80346	-1.22327
99833375	rs1257275	1.1503e-08	-1.73652	-1.20442	1.33283e-05	-1.79943	-1.2069	3.35652e-05	-1.80356	-1.20615
99834084	rs1257274	2.11785e-08	-1.77578	-0.554788	2.94521e-05	-1.71551	-0.497939	7.07882e-05	-1.766	-0.497512
99834370	rs146318870	1.21176e-07	-0.586303	-1.95715e-10	0.000201904	-0.288421	-1.95715e-10	0.000520213	-0.268965	-1.95715e-10
99834460	rs35133190	2.60208e-08	-1.76164	-0.363016	3.19785e-05	-1.8029	-0.32825	8.19486e-05	-1.79186	-0.325249
99834829	rs111554267	1.43253e-08	-1.69689	-1.02463	1.97535e-05	-1.59049	-1.02239	4.67619e-05	-1.65656	-1.02157
99834973	rs10143589	1.27012e-08	-1.76685	-1.07501	1.49896e-05	-1.77544	-1.11342	3.97565e-05	-1.72563	-1.11481
99835040	rs72704543	8.55251e-08	-0.934741	-1.95715e-10	0.000123084	-0.783344	-1.95715e-10	0.000297882	-0.826506	-1.95715e-10
99835434	rs2614477	1.52805e-08	-1.78552	-0.871458	2.04236e-05	-1.73698	-0.842545	4.91532e-05	-1.78708	-0.84118
99835528	rs114289182	4.66645e-08	-0.311438	-1.22913	4.80319e-05	-0.494278	-1.23007	0.000127784	-0.442814	-1.23005
99835816	rs73346680	1.57507e-08	-1.46957	-1.15709	2.49241e-05	-1.2627	-1.11767	5.86756e-05	-1.33625	-1.11493
99835872	rs146959388	5.55588e-07	0.936476	-1.95715e-10	0.000582065	0.770369	-1.95715e-10	0.000949482	0.332712	-1.95715e-10
99835901	rs55753711	3.94687e-08	-1.70804	-1.95715e-10	5.81835e-05	-1.53261	-1.95715e-10	0.00014138	-1.57175	-1.95715e-10
99835910	rs76450409	1.54074e-08	-1.47392	-1.17478	2.42885e-05	-1.26824	-1.13798	5.71622e-05	-1.34139	-1.13592
99836394	rs150463548	6.19615e-07	1.04555	-1.95715e-10	0.000646989	0.876116	-1.95715e-10	0.0010456	0.429146	-1.95715e-10
99837369	rs2614487	1.46584e-08	-1.78679	-0.911748	1.97023e-05	-1.73101	-0.884475	4.72833e-05	-1.78386	-0.883185
99837414	rs2614486	1.44627e-08	-1.78285	-0.929128	1.95022e-05	-1.72309	-0.902594	4.66301e-05	-1.77962	-0.901339
99837475	rs78910701	4.96292e-08	-0.248793	-1.23018	5.10316e-05	-0.435555	-1.22821	0.000135926	-0.382961	-1.22813
99837863	rs2754068	1.64015e-08	-1.78285	-0.803327	2.23285e-05	-1.72309	-0.767257	5.34003e-05	-1.77962	-0.765769
99838190	rs2614491	1.35081e-08	-1.77615	-1.00411	1.80809e-05	-1.72032	-0.981039	4.31916e-05	-1.77761	-0.979944
99839158	rs1257273	1.76596e-08	-1.74456	-0.767711	2.76744e-05	-1.53465	-0.741054	6.18176e-05	-1.65931	-0.73971
99839200	rs74793413	5.11105e-08	-0.219641	-1.22992	5.25265e-05	-0.408201	-1.2267	0.000139984	-0.355089	-1.22659
99839524	rs75213587	5.22404e-08	-0.197958	-1.22974	5.34455e-05	-0.387845	-1.22971	0.000142478	-0.334351	-1.22967
99840210	rs59898557	5.95359e-08	-1.0477	-0.249267	4.59083e-05	-1.4514	-0.318163	0.000117583	-1.43642	-0.319641
99840319	rs2614480	1.23461e-08	-1.71337	-1.15684	1.43032e-05	-1.75647	-1.17927	3.84595e-05	-1.69302	-1.18058
99840929	rs118037362	1.05949e-07	-1.40222e-10	-0.720591	0.000120908	-1.40222e-10	-0.801186	0.000305656	-1.40222e-10	-0.800743
99841830	rs2614479	1.20513e-08	-1.7977	-1.09668	1.56795e-05	-1.76299	-1.08087	3.82582e-05	-1.79846	-1.08038
99841859	rs2614478	1.17643e-08	-1.79769	-1.1208	1.51856e-05	-1.76942	-1.10644	3.72164e-05	-1.80045	-1.106
99842671	rs2748822	1.22343e-08	-1.80279	-1.07651	1.57555e-05	-1.77944	-1.05958	3.89036e-05	-1.80306	-1.05906
99842690	rs113828101	3.82789e-08	-1.73865	-1.95715e-10	4.47198e-05	-1.7958	-1.95715e-10	0.000112132	-1.80352	-1.95715e-10
99843155	rs73346690	1.27899e-08	-1.61319	-1.2217	1.64993e-05	-1.58637	-1.20652	4.00811e-05	-1.62678	-1.20552
99843248	rs78519232	4.88784e-07	-1.40222e-10	0.80837	0.000748512	-1.40222e-10	1.02187	0.00193506	-1.40222e-10	1.04469
99843668	rs8003618	5.71795e-08	-1.33735	-1.95715e-10	0.000111538	-0.881845	-1.95715e-10	0.000250824	-0.998452	-1.95715e-10
99844373	rs6575716	1.3077e-08	-1.70269	-1.11001	1.50165e-05	-1.74822	-1.13885	4.04584e-05	-1.68177	-1.14116
99844494	rs2748821	1.31578e-08	-1.69428	-1.11225	1.50746e-05	-1.7424	-1.1408	4.07774e-05	-1.67199	-1.14309
99844515	rs2748820	1.41124e-08	-1.80298	-0.933517	1.80751e-05	-1.7853	-0.916381	4.48437e-05	-1.8038	-0.916222
99844561	rs2748819	1.36887e-08	-1.8038	-0.96318	1.74344e-05	-1.79091	-0.946851	4.35142e-05	-1.80361	-0.946512
99844889	rs140911982	7.84881e-08	-1.40222e-10	-1.0206	9.81803e-05	-1.40222e-10	-1.00941	0.000247603	-1.40222e-10	-1.01138
99845262	rs2748818	1.37144e-08	-1.70713	-1.05798	1.55415e-05	-1.75192	-1.10078	4.18273e-05	-1.68612	-1.10353
99845621	rs73346698	4.42807e-08	-1.24673	-0.34627	3.61037e-05	-1.61086	-0.398954	9.24387e-05	-1.59706	-0.3996
99845824	rs34592663	1.18156e-08	-1.80261	-1.11152	1.49407e-05	-1.7837	-1.10843	3.70373e-05	-1.80369	-1.10759
99846398	rs12895031	8.49812e-08	-1.2753	0.334183	6.5976e-05	-1.61919	0.212264	0.000185347	-1.50946	0.208483
99846406	rs2895787	1.13678e-08	-1.80382	-1.14895	1.42434e-05	-1.79372	-1.1462	3.56849e-05	-1.80307	-1.1454
99846481	rs1257272	1.15836e-08	-1.74702	-1.18694	1.358e-05	-1.78149	-1.20613	3.39206e-05	-1.79165	-1.20753
99846962	rs2754066	1.36197e-08	-1.74476	-1.02727	1.52112e-05	-1.79247	-1.08171	3.95993e-05	-1.76042	-1.08397
99847634	rs1742362	7.87748e-08	-1.01696	-1.95715e-10	0.000132111	-0.712569	-1.95715e-10	0.00031725	-0.763515	-1.95715e-10
99848308	rs1257271	2.03765e-08	-1.60345	-0.765715	3.89881e-05	-1.06811	-0.864843	7.85782e-05	-1.28885	-0.870262
99848438	rs1740218	2.21306e-08	-1.64693	-0.639663	2.14194e-05	-1.79831	-0.733607	5.37237e-05	-1.80022	-0.739133
99848561	rs61984105	3.77544e-08	-1.75245	-1.95715e-10	4.80784e-05	-1.72338	-1.95715e-10	0.000118674	-1.74683	-1.95715e-10
99848570	rs139230764	3.58713e-08	-1.80361	-1.95715e-10	4.66601e-05	-1.75332	-1.95715e-10	0.000114429	-1.78325	-1.95715e-10
99849192	rs876852	1.07444e-07	-1.17924	0.472664	9.38698e-05	-1.26434	0.210039	0.000249011	-1.20357	0.197863
99849846	rs881867	1.01785e-07	-1.18312	0.422436	7.97618e-05	-1.38006	0.162892	0.000216462	-1.29776	0.151975
99849879	rs941522	6.50396e-08	-1.20855	-1.95715e-10	0.000109951	-0.896183	-1.95715e-10	0.000273577	-0.911621	-1.95715e-10
99851138	rs77211452	7.2604e-08	-1.40222e-10	-1.09853	9.08291e-05	-1.40222e-10	-1.08723	0.000229531	-1.40222e-10	-1.08716
99851695	rs12893901	3.74984e-08	-0.596662	-1.16259	3.98849e-05	-0.718852	-1.19136	9.80684e-05	-0.745676	-1.19186
99851742	rs117842008	8.13689e-08	0.153017	-1.13757	0.000109149	0.188323	-1.09183	0.00025004	0.0893714	-1.09095
99851843	rs61984106	6.61629e-08	-1.19143	-1.95715e-10	0.000120139	-0.807566	-1.95715e-10	0.000297289	-0.8285	-1.95715e-10
99853116	rs76055199	6.3713e-08	-1.40222e-10	-1.22916	7.87402e-05	-1.40222e-10	-1.23006	0.000198984	-1.40222e-10	-1.22998
99853330	rs1257270	1.99841e-08	-1.2491	-1.13951	3.30601e-05	-0.949476	-1.14841	8.27866e-05	-0.959633	-1.1473
99853495	rs12884562	2.69997e-08	-1.03053	-1.05719	3.62704e-05	-0.990945	-1.01427	8.52386e-05	-1.06697	-1.01078
99853799	rs2754064	3.44019e-08	-1.33546	-0.509979	3.43693e-05	-1.45589	-0.603157	9.82234e-05	-1.32923	-0.606725
99854113	rs1257269	5.56129e-08	-0.890074	-0.475061	5.92268e-05	-0.955243	-0.559596	0.000158778	-0.892872	-0.562824
99854703	rs2754063	1.46455e-08	-1.76387	-0.935547	1.70742e-05	-1.80265	-0.955992	4.30611e-05	-1.80199	-0.958595
99855017	rs149164176	3.94514e-08	-1.70848	-1.95715e-10	5.03801e-05	-1.67662	-1.95715e-10	0.000135451	-1.61459	-1.95715e-10
99855389	rs2614481	1.31681e-08	-1.59061	-1.21514	1.49519e-05	-1.67294	-1.21844	3.76673e-05	-1.67521	-1.21921
99855517	rs112985296	2.07719e-08	-1.55072	-0.799232	2.60289e-05	-1.56803	-0.768975	6.79243e-05	-1.5376	-0.767211
99855655	rs12896570	1.2684e-08	-1.67528	-1.16793	1.36542e-05	-1.79906	-1.18311	3.43748e-05	-1.80239	-1.18349
99856380	rs1262305	7.53362e-08	-1.40222e-10	-1.06159	9.09586e-05	-1.40222e-10	-1.08581	0.000230068	-1.40222e-10	-1.08483
99857418	rs144557209	5.40191e-08	-1.39421	-1.95715e-10	6.01352e-05	-1.49962	-1.95715e-10	0.000144943	-1.54686	-1.95715e-10
99857775	rs80103809	7.98084e-08	-1.40222e-10	-1.00392	9.20417e-05	-1.40222e-10	-1.07397	0.000232692	-1.40222e-10	-1.07349
99857836	rs2144595	1.37966e-08	-1.60294	-1.15619	1.38801e-05	-1.79746	-1.1683	3.57515e-05	-1.77743	-1.16918
99858182	rs2180266	1.39948e-08	-1.61106	-1.13381	1.41495e-05	-1.79884	-1.1477	3.63852e-05	-1.78032	-1.14872
99858453	rs9324007	1.49763e-08	-1.54517	-1.13191	1.43839e-05	-1.78416	-1.14594	3.74148e-05	-1.75416	-1.14697
99858456	rs9324008	1.39707e-08	-1.60702	-1.13957	1.40837e-05	-1.79817	-1.15303	3.62447e-05	-1.7789	-1.15401
99858739	rs9324009	1.40704e-08	-1.59002	-1.14946	1.40006e-05	-1.79499	-1.16213	3.61448e-05	-1.77262	-1.16305
99858970	rs1257267	2.86446e-07	1.482	-1.208	0.000233145	1.06615	-1.2107	0.000874357	1.45946	-1.20918
99859072	rs11160517	1.33413e-08	-1.65117	-1.14151	1.3986e-05	-1.80334	-1.15481	3.56804e-05	-1.79281	-1.15579
99859247	rs10129211	1.3223e-08	-1.65117	-1.15042	1.38718e-05	-1.80334	-1.16301	3.5391e-05	-1.79281	-1.16393
99859674	rs148184132	6.43113e-08	-1.40222e-10	-1.21981	7.8988e-05	-1.40222e-10	-1.22692	0.000199518	-1.40222e-10	-1.2273
99859897	rs12323338	2.07299e-07	1.17927	-1.22866	0.000104049	0.276594	-1.22795	0.000579041	1.06555	-1.22738
99860134	rs9635296	2.57409e-07	1.39664	-1.22952	0.000211283	0.986411	-1.22943	0.000786763	1.3744	-1.22967
99860714	rs11624357	7.28636e-08	0.135036	-1.23	0.000107164	0.30277	-1.22462	0.000374011	0.624526	-1.22344
99860724	rs34042297	2.68108e-07	1.43801	-1.23017	0.000219396	1.02482	-1.23016	0.000789462	1.37833	-1.23018
99860811	rs1257266	2.65063e-07	1.38045	-1.18404	0.000216605	0.971077	-1.18922	0.000778481	1.32131	-1.18717
99860840	rs11160518	1.27672e-08	-1.65328	-1.18339	1.35008e-05	-1.80284	-1.19062	3.43642e-05	-1.7949	-1.19129
99860858	rs11624368	2.39733e-07	1.32611	-1.23013	0.000197644	0.920361	-1.23011	0.000706631	1.26747	-1.23017
99860911	rs11629067	2.46431e-07	1.35322	-1.22969	0.000202809	0.945662	-1.22961	0.000726118	1.29433	-1.22982
99861000	rs145203742	5.17194e-08	-1.43772	-1.95715e-10	4.93771e-05	-1.69673	-1.95715e-10	0.000129082	-1.66275	-1.95715e-10
99861519	rs12879956	3.39736e-07	1.67301	-1.22839	0.000288931	1.2981	-1.22813	0.00106118	1.6715	-1.22756
99861588	rs12100920	3.20208e-07	1.61345	-1.22803	0.000273193	1.24185	-1.22788	0.00100003	1.61194	-1.22737
99861619	rs12100924	3.59342e-07	1.64175	-1.14102	0.00030525	1.26857	-1.14366	0.00112055	1.64024	-1.14187
99861645	rs3994980	3.27981e-07	1.63777	-1.22836	0.000264682	1.21055	-1.22823	0.000970236	1.58209	-1.22775
99861852	rs749444	2.84689e-07	1.49729	-1.22944	0.000272185	1.23959	-1.22932	0.000997025	1.61052	-1.22895
99862091	rs2009443	1.29009e-08	-1.65691	-1.16934	1.36848e-05	-1.80312	-1.17681	3.48056e-05	-1.79577	-1.17766
99862889	rs941732	3.24885e-07	1.5262	-1.12628	0.000405761	1.53897	-1.12942	0.00142297	1.86412	-1.12682
99863065	rs2295697	1.14574e-06	2.78499	-1.12474	0.000331843	1.33633	-1.12788	0.00157302	1.9632	-1.12565
99863297	rs2144594	1.08906e-08	-1.80225	-1.1934	1.35126e-05	-1.80258	-1.19001	3.42166e-05	-1.80127	-1.18922
99865672	rs1257265	3.4299e-07	1.65539	-1.20123	0.00024603	1.11082	-1.20158	0.00104463	1.62823	-1.20001
99866319	rs116934385	1.07617e-08	-1.79962	-1.20794	1.3332e-05	-1.79365	-1.2124	3.36159e-05	-1.79573	-1.21247
99866839	rs6575717	1.51656e-08	-1.57623	-1.08829	1.536e-05	-1.78355	-1.08089	4.02872e-05	-1.74776	-1.07941
99867527	rs11624183	4.12814e-07	1.86536	-1.22591	0.000291066	1.30382	-1.22648	0.00125497	1.83739	-1.22573
99868535	rs73348698	7.13102e-08	-1.40222e-10	-1.11651	8.37006e-05	-1.40222e-10	-1.16897	0.000211532	-1.40222e-10	-1.16883
99868661	rs8006163	4.25117e-07	1.89366	-1.22484	0.000315967	1.3849	-1.22548	0.00136283	1.91875	-1.22463
99871812	rs1262304	3.13825e-07	1.59249	-1.22721	0.000238457	1.10568	-1.2277	0.00100473	1.61654	-1.22727
99873471	rs2180265	3.9968e-07	1.83285	-1.22574	0.000298441	1.32845	-1.22609	0.0012812	1.85773	-1.22539
99873598	rs113007010	3.70567e-08	-1.7711	-1.95715e-10	5.62105e-05	-1.56711	-1.95715e-10	0.000129777	-1.65739	-1.95715e-10
99874119	rs8008307	3.75947e-07	1.77053	-1.22464	0.000281975	1.27064	-1.22503	0.00120492	1.7952	-1.22424
99874156	rs117747491	4.72371e-08	-1.52837	-1.95715e-10	5.36337e-05	-1.61404	-1.95715e-10	0.000134803	-1.61939	-1.95715e-10
99874257	rs1257263	3.15877e-07	1.59249	-1.22069	0.000240011	1.10568	-1.22121	0.00101188	1.61654	-1.22017
99876216	rs2943	2.15429e-07	1.19773	-1.20865	0.000132176	0.496632	-1.20871	0.000535982	0.967907	-1.20701
99876505	rs1047351	3.23214e-07	1.60402	-1.20926	0.00034818	1.46551	-1.209	0.00135529	1.89597	-1.2074
99878136	rs117399949	7.66861e-08	-1.40222e-10	-1.04383	9.29525e-05	-1.40222e-10	-1.06413	0.000233706	-1.40222e-10	-1.06914
99878504	rs4146769	6.37672e-08	-1.40222e-10	-1.22831	7.88351e-05	-1.40222e-10	-1.22885	0.000199141	-1.40222e-10	-1.22919
99878581	rs12886549	2.03848e-08	-1.13932	-1.22944	2.70487e-05	-1.06938	-1.2292	7.43492e-05	-0.985196	-1.22923
99879812	rs1270108	3.22051e-07	1.61572	-1.22456	0.000258221	1.1827	-1.2251	0.00103517	1.64347	-1.22435
99880878	rs2400665	3.36162e-07	1.6642	-1.23016	0.000267139	1.22173	-1.23018	0.00115035	1.75476	-1.23014
99881072	rs77763397	4.48089e-08	-1.58114	-1.95715e-10	5.60205e-05	-1.5705	-1.95715e-10	0.000140159	-1.58043	-1.95715e-10
99883588	rs77461750	3.94975e-07	-1.40222e-10	0.595271	0.0006075	-1.40222e-10	0.813139	0.00154941	-1.40222e-10	0.822422
99885632	rs7150963	2.70732e-07	1.44423	-1.22665	0.000208057	0.968576	-1.22698	0.000866583	1.46775	-1.22639
99886869	rs150770405	6.8981e-08	-1.40222e-10	-1.14972	8.53031e-05	-1.40222e-10	-1.15	0.000215979	-1.40222e-10	-1.14802
99887102	rs12878462	3.32382e-07	1.65251	-1.22977	0.000251231	1.16021	-1.23005	0.00106962	1.68176	-1.22991
99887449	rs117219216	3.59412e-08	-1.80167	-1.95715e-10	4.55898e-05	-1.77653	-1.95715e-10	0.000112828	-1.79734	-1.95715e-10
99889161	rs56055510	3.12977e-07	1.59249	-1.22991	0.000237905	1.10568	-1.23002	0.00100212	1.61654	-1.22987
99889388	rs8015827	3.03198e-07	1.56086	-1.23003	0.000231023	1.07641	-1.2301	0.000970691	1.58479	-1.22999
99890013	rs142325892	1.17297e-07	-1.40222e-10	-0.618842	0.000147405	-1.40222e-10	-0.603032	0.000374798	-1.40222e-10	-0.596816
99891207	rs79758763	6.67342e-08	-1.40222e-10	-1.18283	8.16911e-05	-1.40222e-10	-1.19327	0.000205982	-1.40222e-10	-1.19541
99891883	rs34322735	3.37023e-07	0.436599	-1.95715e-10	0.000221271	-0.196827	-1.95715e-10	0.00121455	0.578924	-1.95715e-10
99892365	rs941731	2.79723e-07	1.47532	-1.22507	0.000214419	0.997309	-1.22559	0.00089541	1.49895	-1.22487
99892618	rs12590989	3.03391e-07	1.56086	-1.22939	0.000231143	1.07641	-1.22958	0.000971354	1.58479	-1.22931
99894633	rs111699837	3.59033e-08	-1.80272	-1.95715e-10	4.97689e-05	-1.68882	-1.95715e-10	0.000118477	-1.74848	-1.95715e-10
99895333	rs12433874	2.63108e-07	1.41609	-1.22708	0.000202617	0.942582	-1.22748	0.000842006	1.4395	-1.22692
99898406	rs11627984	2.48692e-07	1.36017	-1.2275	0.000192346	0.890953	-1.22787	0.000795703	1.38338	-1.22735
99901124	rs10873503	2.48692e-07	1.36017	-1.2275	0.000192346	0.890953	-1.22787	0.000795703	1.38338	-1.22735
99903863	rs74721020	3.58756e-08	-1.80349	-1.95715e-10	4.92856e-05	-1.69858	-1.95715e-10	0.000117686	-1.75519	-1.95715e-10
99903973	rs2400667	2.48894e-07	1.36017	-1.22669	0.000192534	0.890953	-1.22689	0.000796542	1.38338	-1.2263
99904186	rs12895433	2.94764e-07	1.53223	-1.22961	0.000225078	1.04992	-1.22969	0.000943714	1.55606	-1.22944
99904620	rs6575719	2.86486e-07	1.4773	-1.20316	0.000294075	1.29011	-1.20248	0.00113076	1.70833	-1.20089
99905163	rs75061583	3.90966e-08	-1.71752	-1.95715e-10	6.18932e-05	-1.4708	-1.95715e-10	0.000125809	-1.68844	-1.95715e-10
99905929	rs7144486	2.34304e-07	1.30196	-1.2289	0.000182058	0.837259	-1.22915	0.000749472	1.32496	-1.22879
99906393	rs7149149	2.34722e-07	1.30196	-1.22711	0.000182357	0.837259	-1.22751	0.000750852	1.32496	-1.22695
99906863	rs1951142	3.03276e-07	1.56086	-1.22977	0.000231069	1.07641	-1.22991	0.000970962	1.58479	-1.22971
99907532	rs11160519	2.28083e-07	1.27443	-1.22827	0.000177595	0.811876	-1.22858	0.000729516	1.29733	-1.22815
99907896	rs12894479	2.28165e-07	1.27443	-1.22792	0.000177653	0.811876	-1.22826	0.000729784	1.29733	-1.22778
99908452	rs2895789	8.47604e-08	-1.40222e-10	-0.943722	0.000100726	-1.40222e-10	-0.983814	0.000255353	-1.40222e-10	-0.980557
99908808	rs6575720	2.65428e-07	1.42797	-1.23018	0.000203466	0.949456	-1.23017	0.000851919	1.45446	-1.23018
99909060	rs144996650	8.1562e-08	-1.40222e-10	-0.982186	0.000104793	-1.40222e-10	-0.944223	0.000263942	-1.40222e-10	-0.947476
99909296	rs12884473	2.28083e-07	1.27443	-1.22827	0.000177595	0.811876	-1.22858	0.000729516	1.29733	-1.22815
99909678	rs142195190	1.95664e-07	-1.40222e-10	-0.107153	0.000248742	-1.40222e-10	-0.0797962	0.000633599	-1.40222e-10	-0.0717874
99910059	rs2180841	2.86319e-07	1.50372	-1.23016	0.000219113	1.02355	-1.23018	0.000916448	1.52745	-1.23014
99911141	rs80122368	1.15373e-08	-1.73443	-1.20353	1.491e-05	-1.69464	-1.19954	3.82679e-05	-1.67719	-1.2014
99911301	rs79716773	3.59133e-08	-1.80244	-1.95715e-10	4.9902e-05	-1.68615	-1.95715e-10	0.000118698	-1.74663	-1.95715e-10
99911420	rs7147843	2.85774e-07	1.50081	-1.22916	0.000230776	1.07462	-1.22938	0.000964582	1.57756	-1.22907
99912825	rs145660422	4.08033e-08	-1.67479	-1.95715e-10	5.51445e-05	-1.58626	-1.95715e-10	0.000151748	-1.50098	-1.95715e-10
99913526	rs141023913	6.38344e-08	-1.40222e-10	-1.22726	7.9584e-05	-1.40222e-10	-1.2194	0.000201068	-1.40222e-10	-1.21956
99913656	rs77769901	6.42918e-08	-1.22012	-1.95715e-10	0.000340526	0.234277	-1.95715e-10	0.000316291	-0.766541	-1.95715e-10
99913671	rs12898128	2.78299e-07	1.47532	-1.23018	0.000213439	0.997309	-1.23017	0.000890676	1.49895	-1.23018
99914248	rs72704570	1.34025e-08	-1.69405	-1.09406	1.49649e-05	-1.80287	-1.08764	3.79819e-05	-1.80005	-1.08605
99914577	rs12882515	3.60181e-08	-1.79953	-1.95715e-10	4.44393e-05	-1.80209	-1.95715e-10	0.000113336	-1.79285	-1.95715e-10
99914825	rs79805554	3.67938e-08	-1.77822	-1.95715e-10	4.71318e-05	-1.74327	-1.95715e-10	0.000119253	-1.74196	-1.95715e-10
99914891	rs12882612	2.9463e-07	1.53223	-1.23006	0.000225016	1.04992	-1.22996	0.000943105	1.55606	-1.23009
99915172	rs117553818	5.95943e-08	-1.29599	-1.95715e-10	5.72338e-05	-1.54907	-1.95715e-10	0.000157433	-1.46421	-1.95715e-10
99915951	rs149696396	5.16165e-08	-1.43971	-1.95715e-10	4.78529e-05	-1.72808	-1.95715e-10	0.000125068	-1.69434	-1.95715e-10
99917574	rs11848590	2.78313e-07	1.47532	-1.23013	0.000213462	0.997309	-1.23006	0.000890701	1.49895	-1.23015
99918755	rs118017342	4.10468e-08	-1.66884	-1.95715e-10	5.11944e-05	-1.66058	-1.95715e-10	0.000135078	-1.61735	-1.95715e-10
99920745	rs10145484	2.27771e-07	1.27482	-1.23003	0.000177388	0.812231	-1.23011	0.000728456	1.29771	-1.22999
99920967	rs182269790	7.84538e-08	-1.02104	-1.95715e-10	6.4901e-05	-1.42335	-1.95715e-10	0.000178791	-1.33698	-1.95715e-10
99921270	rs138128120	7.59497e-08	-1.05348	-1.95715e-10	0.000102901	-0.962446	-1.95715e-10	0.000249399	-1.00415	-1.95715e-10
99921905	rs1884527	2.86415e-07	1.50372	-1.22982	0.000219225	1.02355	-1.22967	0.000916696	1.52745	-1.22987
99922406	rs8003384	2.86415e-07	1.50372	-1.22982	0.000219225	1.02355	-1.22967	0.000916696	1.52745	-1.22987
99922538	rs8022919	2.86427e-07	1.50372	-1.22978	0.000219229	1.02355	-1.22965	0.000916701	1.52745	-1.22987
99922593	rs117029825	3.58648e-08	-1.80379	-1.95715e-10	5.45082e-05	-1.59786	-1.95715e-10	0.000132628	-1.63565	-1.95715e-10
99923407	rs139854175	6.60638e-08	-1.40222e-10	-1.19293	8.33747e-05	-1.40222e-10	-1.17287	0.000210475	-1.40222e-10	-1.17384
99924036	rs941554	2.27748e-07	1.27482	-1.23013	0.000177396	0.812231	-1.23006	0.000728342	1.29771	-1.23015
99924220	rs941553	2.78443e-07	1.47532	-1.22966	0.000213587	0.997309	-1.22948	0.00089108	1.49895	-1.22972
99927389	rs147261147	5.12289e-08	-1.44725	-1.95715e-10	5.32568e-05	-1.62109	-1.95715e-10	0.000129479	-1.65968	-1.95715e-10
99928924	rs10148889	1.68361e-07	0.94921	-1.20665	0.000146691	0.614542	-1.22243	0.000623503	1.13544	-1.22329
99929801	rs2273386	2.86736e-07	1.50372	-1.22871	0.000219502	1.02355	-1.22841	0.000917672	1.52745	-1.22881
99931123	rs2400669	2.95029e-07	1.53223	-1.22871	0.000225367	1.04992	-1.22841	0.00094431	1.55606	-1.22881
99931908	rs112648750	3.61395e-08	-1.79616	-1.95715e-10	4.57697e-05	-1.77259	-1.95715e-10	0.000117275	-1.75868	-1.95715e-10
99932341	rs2144798	2.86826e-07	1.50372	-1.22839	0.000219578	1.02355	-1.22806	0.000917952	1.52745	-1.22851
99932356	rs112180253	8.81336e-08	-0.904697	-1.95715e-10	0.000143295	-0.631305	-1.95715e-10	0.000401315	-0.528458	-1.95715e-10
99933704	rs3809413	7.10961e-08	-1.40222e-10	-1.11952	8.82592e-05	-1.40222e-10	-1.11594	0.00022303	-1.40222e-10	-1.1159
99933825	rs3809412	2.94945e-07	1.53223	-1.22899	0.000225296	1.04992	-1.22872	0.000944051	1.55606	-1.22908
99933951	rs141661568	3.59281e-08	-1.80203	-1.95715e-10	4.62508e-05	-1.76214	-1.95715e-10	0.000113782	-1.78892	-1.95715e-10
99934133	rs144783496	4.67986e-08	-1.5377	-1.95715e-10	4.59522e-05	-1.76861	-1.95715e-10	0.000118936	-1.74462	-1.95715e-10
99934161	rs1884526	2.27853e-07	1.27482	-1.22967	0.000177498	0.812231	-1.22949	0.000728647	1.29771	-1.22973
99934919	rs8021023	7.57047e-08	-1.40222e-10	-1.05671	8.75095e-05	-1.40222e-10	-1.12447	0.000221127	-1.40222e-10	-1.12447
99935018	rs34678166	6.96238e-08	-1.14044	-1.95715e-10	7.98581e-05	-1.21596	-1.95715e-10	0.000238908	-1.04712	-1.95715e-10
99935261	rs11621155	2.86517e-07	1.50372	-1.22947	0.000219316	1.02355	-1.22926	0.000917003	1.52745	-1.22954
99936005	rs72704578	5.97048e-08	-1.29414	-1.95715e-10	7.16619e-05	-1.32425	-1.95715e-10	0.000231876	-1.077	-1.95715e-10
99936258	rs8011670	2.56472e-07	1.39008	-1.22661	0.00026376	1.20543	-1.2266	0.00100756	1.61807	-1.226
99936321	rs8011858	2.71535e-07	1.4491	-1.22856	0.00027877	1.26272	-1.22855	0.00106873	1.67915	-1.22813
99936324	rs118178450	9.11797e-08	-1.40222e-10	-0.870718	0.000110031	-1.40222e-10	-0.89545	0.000278234	-1.40222e-10	-0.89474
99936947	rs11622717	1.08508e-07	0.474992	-1.17172	6.47166e-05	-0.219188	-1.20701	0.000321687	0.458882	-1.20851
99936990	rs79082628	8.59766e-08	-1.40222e-10	-0.929475	9.68645e-05	-1.40222e-10	-1.0229	0.000244742	-1.40222e-10	-1.023
99938024	rs8003260	2.31134e-07	1.28732	-1.22787	0.000264864	1.21086	-1.22786	0.00101854	1.63029	-1.22737
99938225	rs941552	2.4343e-07	1.34027	-1.22899	0.000208596	0.972907	-1.22872	0.000874003	1.47896	-1.22908
99938340	rs8023115	2.43499e-07	1.34027	-1.22871	0.000208662	0.972907	-1.22841	0.000874243	1.47896	-1.22881
99939474	rs149363214	4.1978e-08	-1.6464	-1.95715e-10	5.71906e-05	-1.54982	-1.95715e-10	0.000158373	-1.45825	-1.95715e-10
99939602	rs79400575	4.34573e-08	-1.61177	-1.95715e-10	5.27079e-05	-1.63145	-1.95715e-10	0.000139808	-1.58294	-1.95715e-10
99940401	rs146036743	3.62695e-08	-1.79257	-1.95715e-10	4.60312e-05	-1.76689	-1.95715e-10	0.000116435	-1.76587	-1.95715e-10
99940676	rs8004451	1.51669e-08	-1.5517	-1.11273	2.15874e-05	-1.37625	-1.14785	4.83732e-05	-1.49823	-1.14603
99940973	rs139900545	7.82e-08	-1.40222e-10	-1.02428	9.50855e-05	-1.40222e-10	-1.04144	0.000239115	-1.40222e-10	-1.04626
99941754	rs72704583	3.61847e-08	-1.79491	-1.95715e-10	4.90198e-05	-1.70399	-1.95715e-10	0.000118157	-1.75119	-1.95715e-10
99942692	rs10136777	1.43846e-07	0.781281	-1.19609	0.000138223	0.548681	-1.21602	0.000589255	1.07283	-1.21718
99945392	rs8013888	2.51657e-07	1.37087	-1.22636	0.000215293	1.00167	-1.22588	0.000904074	1.51024	-1.22653
99945412	rs79272399	3.60783e-08	-1.79786	-1.95715e-10	5.13696e-05	-1.65717	-1.95715e-10	0.000121179	-1.72593	-1.95715e-10
99945907	rs1950599	1.55237e-07	0.517191	-0.855789	8.6812e-05	-0.183966	-0.948502	0.000433561	0.500932	-0.952102
99946512	rs3918022	2.60235e-07	1.40343	-1.22539	0.000234142	1.08458	-1.22486	0.000993227	1.60334	-1.22558
99946577	rs3918024	2.29044e-07	1.27469	-1.22433	0.0002334	1.08029	-1.22375	0.000985912	1.5949	-1.22454
99946823	rs3918027	2.01684e-07	1.15001	-1.22686	0.000183855	0.844347	-1.22641	0.000763694	1.34198	-1.22701
99948357	rs3918038	2.24465e-07	1.25554	-1.22537	0.000203493	0.944259	-1.22484	0.000850558	1.44825	-1.22556
99948585	rs1950598	2.74944e-07	1.454	-1.22099	0.000246826	1.13252	-1.22005	0.00104832	1.65277	-1.22103
99949522	rs8015304	2.58089e-07	1.39993	-1.23018	0.000312018	1.37703	-1.23018	0.00121318	1.80795	-1.23015
99950336	rs10145006	2.31559e-07	1.28433	-1.22305	0.000209673	0.971551	-1.22222	0.000878357	1.47794	-1.22309
99953672	rs3918048	3.60124e-08	-1.79969	-1.95715e-10	5.08735e-05	-1.66687	-1.95715e-10	0.000120331	-1.73296	-1.95715e-10
99954084	rs3918051	2.74744e-07	1.454	-1.22172	0.000246638	1.13252	-1.22081	0.00104756	1.65277	-1.22176
99954792	rs61984133	1.30722e-07	0.60516	-1.11564	7.83075e-05	-0.0677168	-1.16785	0.000400462	0.639614	-1.1702
99955474	rs185297608	3.6588e-08	-1.78383	-1.95715e-10	4.43702e-05	-1.80365	-1.95715e-10	0.000112819	-1.79742	-1.95715e-10
99956916	rs3918056	4.33603e-07	1.91105	-1.22248	0.00046242	1.73174	-1.19148	0.00205203	2.29538	-1.192
99957098	rs3918058	5.81942e-07	0.98282	-1.95715e-10	0.0123969	3.82899	-1.95715e-10	0.00570491	2.12588	-1.95715e-10
99957534	rs3918060	3.76789e-08	-1.75445	-1.95715e-10	4.43733e-05	-1.80358	-1.95715e-10	0.000112343	-1.80164	-1.95715e-10
99957703	rs2400677	2.49504e-07	1.3658	-1.22987	0.000285779	1.28864	-1.22964	0.00110093	1.71054	-1.22983
99961086	rs72704588	3.68122e-08	-1.77772	-1.95715e-10	4.43764e-05	-1.8035	-1.95715e-10	0.000112119	-1.80364	-1.95715e-10
99961242	rs3783319	2.31e-07	1.2798	-1.22093	0.000198746	0.915955	-1.22014	0.000825942	1.41449	-1.22117
99961830	rs2069492	2.37659e-07	1.2798	-1.19251	0.000203158	0.915955	-1.19818	0.000842906	1.41449	-1.20084
99963515	rs3918074	2.66478e-07	1.42118	-1.21944	0.00022738	1.04883	-1.21843	0.000955856	1.55889	-1.21949
99964503	rs7158915	2.06617e-07	1.16837	-1.22105	0.000179015	0.811367	-1.22011	0.000737111	1.30063	-1.22109
99965103	rs117164425	6.37664e-08	-1.40222e-10	-1.22832	7.93438e-05	-1.40222e-10	-1.22242	0.000200312	-1.40222e-10	-1.22333
99965487	rs3918080	2.14931e-07	0.695407	-0.708641	0.000114465	-0.0366914	-0.819255	0.000587222	0.675804	-0.823606
99966528	rs3918084	1.16684e-07	0.59122	-1.2153	0.000160501	0.67789	-1.19581	0.000485496	0.8593	-1.19733
99967186	rs2069493	7.75455e-08	-1.40222e-10	-1.03269	9.31658e-05	-1.40222e-10	-1.06183	0.000234957	-1.40222e-10	-1.0638
99968377	rs2069496	2.02913e-07	1.14729	-1.21807	0.00017606	0.791603	-1.21699	0.000723554	1.27909	-1.21812
99971294	rs3918094	2.08431e-07	1.17569	-1.21963	0.000180517	0.818237	-1.21863	0.000743698	1.30811	-1.21968
99971361	rs3918095	5.40127e-08	-1.39433	-1.95715e-10	7.15982e-05	-1.32514	-1.95715e-10	0.000174373	-1.36201	-1.95715e-10
99972226	rs79497317	5.66083e-08	-1.3474	-1.95715e-10	6.14659e-05	-1.47773	-1.95715e-10	0.000167674	-1.40118	-1.95715e-10
99972356	rs3918101	6.37248e-08	-1.40222e-10	-1.22898	7.87731e-05	-1.40222e-10	-1.22964	0.000199018	-1.40222e-10	-1.22981
99975178	rs3918116	4.56254e-08	-1.56309	-1.95715e-10	5.21048e-05	-1.64296	-1.95715e-10	0.000145992	-1.53965	-1.95715e-10
99976102	rs3918123	6.6429e-08	-1.40222e-10	-1.18742	8.30537e-05	-1.40222e-10	-1.17673	0.000210281	-1.40222e-10	-1.17476
99978139	rs3918131	3.72852e-08	-1.76495	-1.95715e-10	5.99572e-05	-1.50258	-1.95715e-10	0.000136553	-1.60649	-1.95715e-10
99979113	rs3918135	1.44059e-07	-1.40222e-10	-0.413325	0.000155688	-1.40222e-10	-0.548362	0.000392666	-1.40222e-10	-0.550246
99979769	rs8015735	3.62224e-08	-1.79387	-1.95715e-10	5.22886e-05	-1.63944	-1.95715e-10	0.000122772	-1.71287	-1.95715e-10
99980087	rs1998050	2.18825e-07	1.09732	-1.0926	0.000104678	0.20612	-1.15145	0.00057578	0.986638	-1.15412
99981105	rs3742374	8.40923e-08	0.259082	-1.21072	7.69141e-05	-0.0445684	-1.20896	0.000260078	0.248101	-1.21032
99981858	rs11621993	1.4949e-07	0.84892	-1.22524	0.000222683	1.03379	-1.22426	0.00074164	1.31068	-1.22502
99981984	rs10135028	1.23102e-07	0.500262	-1.0708	6.49003e-05	-0.297359	-1.126	0.000327749	0.396772	-1.12773
99982015	rs10135035	1.14302e-07	0.405676	-1.05038	5.67036e-05	-0.449301	-1.10907	0.000279593	0.220859	-1.11073
99982118	rs12323483	3.81134e-08	-1.74298	-1.95715e-10	6.01839e-05	-1.49881	-1.95715e-10	0.000137066	-1.60274	-1.95715e-10
99983012	rs28627885	2.50574e-08	-1.65191	-0.510473	3.32321e-05	-1.46141	-0.631282	7.00187e-05	-1.64262	-0.631817
99983135	rs56085816	1.59783e-07	0.871014	-1.18075	0.000157925	0.650904	-1.185	0.000587637	1.03952	-1.18661
99983489	rs58668399	3.2329e-07	-1.40222e-10	0.394998	0.00046352	-1.40222e-10	0.542637	0.00116724	-1.40222e-10	0.539194
99983709	rs34772553	1.82389e-08	-1.72686	-0.753135	2.21012e-05	-1.75221	-0.74837	5.7629e-05	-1.72104	-0.74814
99983710	rs116870998	1.21185e-07	-1.40222e-10	-0.586233	0.000151059	-1.40222e-10	-0.578546	0.00038159	-1.40222e-10	-0.578856
99983966	rs8004539	3.60324e-08	-1.79913	-1.95715e-10	4.74116e-05	-1.73735	-1.95715e-10	0.000114695	-1.78092	-1.95715e-10
99984050	rs8004882	3.58882e-08	-1.80314	-1.95715e-10	4.85381e-05	-1.71386	-1.95715e-10	0.000116373	-1.76641	-1.95715e-10
99984107	rs1884524	3.65473e-08	-1.78494	-1.95715e-10	4.59755e-05	-1.76811	-1.95715e-10	0.000112863	-1.79703	-1.95715e-10
99984351	rs1884523	3.764e-08	-1.75548	-1.95715e-10	4.48685e-05	-1.79248	-1.95715e-10	0.000112096	-1.80385	-1.95715e-10
99984528	rs35220279	3.81888e-08	-1.74101	-1.95715e-10	4.61798e-05	-1.76367	-1.95715e-10	0.000119997	-1.73574	-1.95715e-10
99984530	rs36094103	3.81189e-08	-1.74284	-1.95715e-10	4.61124e-05	-1.76513	-1.95715e-10	0.000119768	-1.73764	-1.95715e-10
99984588	rs11625671	2.08303e-07	0.872175	-0.91673	0.00017909	0.562339	-0.970663	0.000724875	1.0399	-0.977107
99984649	rs111354019	3.59291e-08	-1.802	-1.95715e-10	4.80771e-05	-1.72341	-1.95715e-10	0.000115669	-1.77247	-1.95715e-10
99985718	rs148003257	3.631e-08	-1.79146	-1.95715e-10	4.46501e-05	-1.79736	-1.95715e-10	0.000113765	-1.78907	-1.95715e-10
99986432	rs117622103	3.59692e-08	-1.80089	-1.95715e-10	6.75094e-05	-1.38395	-1.95715e-10	0.000158007	-1.46056	-1.95715e-10
99987013	rs113362071	7.80845e-08	-1.02576	-1.95715e-10	8.42697e-05	-1.16219	-1.95715e-10	0.000242143	-1.03367	-1.95715e-10
99987342	rs10220705	6.02675e-08	-1.28476	-1.95715e-10	6.6768e-05	-1.39499	-1.95715e-10	0.000187164	-1.29122	-1.95715e-10
99987456	rs79884713	3.58693e-08	-1.80367	-1.95715e-10	4.60785e-05	-1.76587	-1.95715e-10	0.000114651	-1.78131	-1.95715e-10
99987537	rs118020607	8.72802e-08	-1.40222e-10	-0.914426	0.000105566	-1.40222e-10	-0.936874	0.000265049	-1.40222e-10	-0.94329
99987592	rs117208903	3.84156e-08	-1.73509	-1.95715e-10	4.66242e-05	-1.75409	-1.95715e-10	0.000120638	-1.73041	-1.95715e-10
99987762	rs8022984	6.18037e-08	-1.25959	-1.95715e-10	6.82786e-05	-1.37262	-1.95715e-10	0.000191905	-1.2662	-1.95715e-10
99988570	rs75827961	7.77971e-08	-1.02945	-1.95715e-10	8.3988e-05	-1.16554	-1.95715e-10	0.000241256	-1.03734	-1.95715e-10
99988594	rs74715388	7.77971e-08	-1.02945	-1.95715e-10	8.3988e-05	-1.16554	-1.95715e-10	0.000241256	-1.03734	-1.95715e-10
99988724	rs2400681	8.73621e-08	-0.913488	-1.95715e-10	9.33469e-05	-1.05989	-1.95715e-10	0.000270764	-0.921958	-1.95715e-10
99988790	rs2400682	8.62244e-08	-0.926597	-1.95715e-10	9.22355e-05	-1.07187	-1.95715e-10	0.000267254	-0.935004	-1.95715e-10
99989046	rs9788481	8.58736e-08	-0.930674	-1.95715e-10	9.18926e-05	-1.07559	-1.95715e-10	0.000266172	-0.939061	-1.95715e-10
99989154	rs9788579	8.47013e-08	-0.944419	-1.95715e-10	9.07468e-05	-1.08814	-1.95715e-10	0.000262556	-0.95274	-1.95715e-10
99989216	rs9788486	8.57694e-08	-0.931888	-1.95715e-10	9.17908e-05	-1.0767	-1.95715e-10	0.000265851	-0.940269	-1.95715e-10
99989824	rs10135793	8.39288e-08	-0.953581	-1.95715e-10	8.99914e-05	-1.0965	-1.95715e-10	0.000260173	-0.961857	-1.95715e-10
99989951	rs187222862	9.08315e-08	-0.874544	-1.95715e-10	0.000115228	-0.8493	-1.95715e-10	0.000314422	-0.772469	-1.95715e-10
99990216	rs55898525	3.62647e-08	-1.7927	-1.95715e-10	4.56709e-05	-1.77475	-1.95715e-10	0.000116934	-1.76159	-1.95715e-10
99990537	rs4905842	1.42862e-07	-0.421669	-1.95715e-10	0.000377636	0.337718	-1.95715e-10	0.000796964	0.157606	-1.95715e-10
99990757	rs148371725	7.01748e-08	-1.13256	-1.95715e-10	8.86887e-05	-1.11108	-1.95715e-10	0.000239319	-1.04541	-1.95715e-10
99991021	rs75891784	7.38279e-08	-1.08181	-1.95715e-10	8.00951e-05	-1.213	-1.95715e-10	0.00022901	-1.08944	-1.95715e-10
99991077	rs4905844	9.40819e-08	-0.839385	-1.95715e-10	9.99018e-05	-0.992026	-1.95715e-10	0.000291489	-0.848201	-1.95715e-10
99991157	rs4905846	1.01831e-07	-0.760237	-1.95715e-10	0.00010744	-0.919282	-1.95715e-10	0.000315386	-0.769408	-1.95715e-10
99991169	rs6575725	9.86522e-08	-0.791949	-1.95715e-10	0.00010435	-0.948459	-1.95715e-10	0.000305584	-0.80098	-1.95715e-10
99991227	rs77979384	7.05705e-08	-1.12694	-1.95715e-10	7.68968e-05	-1.25375	-1.95715e-10	0.000218959	-1.13432	-1.95715e-10
99991390	rs79226044	6.93636e-08	-1.40222e-10	-1.14419	8.62454e-05	-1.40222e-10	-1.13902	0.000219464	-1.40222e-10	-1.13202
99991415	rs6575726	1.04571e-07	-0.733687	-1.95715e-10	0.00010954	-0.899925	-1.95715e-10	0.000321117	-0.751398	-1.95715e-10
99991524	rs34376250	1.09275e-07	-0.689684	-1.95715e-10	0.000114065	-0.859448	-1.95715e-10	0.000335441	-0.707757	-1.95715e-10
99991528	rs76959163	1.08266e-07	-0.698959	-1.95715e-10	0.000113095	-0.867985	-1.95715e-10	0.00033237	-0.716956	-1.95715e-10
99991529	rs76972000	1.08745e-07	-0.694547	-1.95715e-10	0.000113555	-0.863924	-1.95715e-10	0.000333827	-0.71258	-1.95715e-10
99991597	rs6575727	1.10789e-07	-0.675926	-1.95715e-10	0.000115519	-0.846777	-1.95715e-10	0.00034005	-0.694111	-1.95715e-10
99991636	rs6575728	1.08035e-07	-0.701098	-1.95715e-10	0.000112873	-0.869954	-1.95715e-10	0.000331665	-0.719079	-1.95715e-10
99991734	rs78261729	7.26133e-08	-1.40222e-10	-1.0984	8.87989e-05	-1.40222e-10	-1.10984	0.000223263	-1.40222e-10	-1.11485
99991803	rs7155011	2.99665e-08	-0.951226	-1.03224	3.94689e-05	-0.898649	-1.02205	9.95388e-05	-0.900223	-1.02243
99991966	rs12434158	1.04651e-07	-0.732918	-1.95715e-10	0.000109617	-0.899218	-1.95715e-10	0.000321362	-0.750635	-1.95715e-10
99992147	rs12896387	1.08431e-07	-0.697438	-1.95715e-10	0.000113253	-0.866585	-1.95715e-10	0.000332871	-0.715448	-1.95715e-10
99992739	rs7159702	1.05373e-07	-0.726043	-1.95715e-10	0.000110312	-0.892898	-1.95715e-10	0.000323561	-0.743818	-1.95715e-10
99992745	rs7160040	9.68608e-08	-0.810276	-1.95715e-10	0.000102106	-0.970199	-1.95715e-10	0.000297634	-0.827339	-1.95715e-10
99993496	rs150245078	6.89925e-08	-1.40222e-10	-1.14955	9.00187e-05	-1.40222e-10	-1.0962	0.000226597	-1.40222e-10	-1.10003
99993555	rs8007777	2.39199e-08	-0.985857	-1.22298	1.45063e-05	-1.71151	-1.21012	4.07804e-05	-1.60601	-1.20899
99994086	rs142866517	1.09592e-07	-0.686784	-1.95715e-10	9.38458e-05	-1.05456	-1.95715e-10	0.000265057	-0.943259	-1.95715e-10
99994260	rs11845792	3.03637e-07	1.22705	-0.894767	8.98765e-05	-0.144607	-0.95317	0.000353415	0.295533	-0.951095
99994824	rs8013165	2.003e-07	0.801709	-0.885442	7.47181e-05	-0.339725	-0.942767	0.000285554	0.0720942	-0.940866
99995436	rs8018079	1.8876e-07	0.78258	-0.925652	6.84707e-05	-0.390434	-0.979373	0.000250009	-0.0241101	-0.977598
99995593	rs117514569	4.03969e-08	-1.6848	-1.95715e-10	9.54928e-05	-1.03716	-1.95715e-10	0.000211647	-1.16829	-1.95715e-10
99995981	rs4905847	1.58629e-07	0.653414	-0.970397	5.80778e-05	-0.511639	-1.02279	0.000217248	-0.11943	-1.02273
99996072	rs35498625	2.09283e-07	0.874855	-0.91472	7.09943e-05	-0.363356	-0.970258	0.000269689	0.0437443	-0.969677
99996109	rs6575729	1.50674e-07	0.357197	-0.72563	0.000459436	1.33218	-0.798395	0.00145515	1.55391	-0.794246
99996550	rs77149228	1.40992e-07	-0.434846	-1.95715e-10	0.00202777	2.01848	-1.95715e-10	0.000786108	0.143891	-1.95715e-10
99996774	rs4905848	1.85154e-07	0.740615	-0.902977	6.30877e-05	-0.490897	-0.96079	0.000234775	-0.104751	-0.959824
99999154	rs4905849	1.48962e-07	0.614182	-0.994042	5.31442e-05	-0.581264	-1.04194	0.000195281	-0.207773	-1.04099
99999604	rs77491431	4.02261e-08	-1.68903	-1.95715e-10	4.71012e-05	-1.74391	-1.95715e-10	0.000121913	-1.7199	-1.95715e-10
100000379	rs10873505	1.25547e-07	0.457401	-1.00827	4.87373e-05	-0.652662	-1.05711	0.000178722	-0.281016	-1.05635
100003452	rs118132613	4.17289e-08	-1.65236	-1.95715e-10	9.97611e-05	-0.993435	-1.95715e-10	0.000217996	-1.13873	-1.95715e-10
100003540	rs12888112	1.83569e-07	0.800347	-0.971309	5.73934e-05	-0.52423	-1.02205	0.000207169	-0.168899	-1.02077
100004963	rs7140906	1.04884e-07	0.152297	-0.882991	4.37852e-05	-0.87747	-0.939449	0.000151376	-0.566171	-0.937265
100005092	rs7140789	3.03581e-07	1.29345	-0.961353	6.74304e-05	-0.385697	-0.999421	0.000253945	0.0127515	-0.998837
100005497	rs2400683	2.06947e-07	0.996034	-1.04712	5.24924e-05	-0.554457	-1.08109	0.000192513	-0.182085	-1.08096
100005869	rs142392746	8.4887e-08	-1.40222e-10	-0.942229	0.000110625	-1.40222e-10	-0.890071	0.000280244	-1.40222e-10	-0.887542
100007675	rs74414098	4.53836e-08	-1.5684	-1.95715e-10	4.65065e-05	-1.75662	-1.95715e-10	0.000124716	-1.69716	-1.95715e-10
100007734	rs12436565	1.07104e-07	0.289069	-0.998816	3.41519e-05	-1.01794	-1.04746	0.000116433	-0.720279	-1.04561
100007862	rs2400684	8.3751e-08	0.152678	-1.10838	2.94118e-05	-1.07332	-1.1415	0.000100132	-0.775988	-1.14073
100008400	rs941546	1.1602e-07	0.587162	-1.21695	8.96524e-05	0.107499	-1.20777	0.000303757	0.401567	-1.20854
100008428	rs12896255	1.01312e-07	0.388218	-1.15357	7.71999e-05	-0.119964	-1.12985	0.00026212	0.173656	-1.12806
100008766	rs12898161	9.08098e-08	0.339755	-1.21454	2.77027e-05	-1.05214	-1.22254	0.000101076	-0.685315	-1.22202
100008865	rs12896891	8.44076e-08	0.250272	-1.19817	2.65551e-05	-1.1077	-1.20929	9.60357e-05	-0.749923	-1.20856
100009610	rs941545	8.63793e-08	0.288742	-1.21354	2.76403e-05	-1.05484	-1.2221	0.00010197	-0.676819	-1.22171
100009619	rs941544	9.1258e-08	0.343976	-1.21384	2.77152e-05	-1.05272	-1.22152	0.000101469	-0.682507	-1.22094
100010822	rs2092960	1.01745e-07	0.437371	-1.19846	2.97865e-05	-0.997078	-1.20508	0.000110396	-0.614748	-1.20438
100011046	rs77182825	4.07884e-08	-1.67515	-1.95715e-10	4.52078e-05	-1.78494	-1.95715e-10	0.000114277	-1.78458	-1.95715e-10
100011315	rs880959	8.159e-08	0.227728	-1.20957	2.59733e-05	-1.1208	-1.21835	9.36415e-05	-0.766053	-1.21768
100011341	rs79083536	3.93208e-08	-1.7118	-1.95715e-10	4.63159e-05	-1.76073	-1.95715e-10	0.000119736	-1.73791	-1.95715e-10
100012573	rs8014684	6.93645e-08	0.0700125	-1.21419	2.42203e-05	-1.18648	-1.22255	8.67355e-05	-0.838175	-1.22217
100012767	rs12433182	7.32356e-08	0.119483	-1.20935	2.43305e-05	-1.1863	-1.21818	8.64961e-05	-0.8456	-1.2175
100013112	rs11160524	9.9978e-08	0.358718	-1.13732	6.482e-05	-0.283565	-1.14103	0.000262945	0.190351	-1.14161
100013169	rs143166409	1.05784e-08	-1.80008	-1.22466	1.31973e-05	-1.79639	-1.21981	3.40508e-05	-1.77617	-1.21918
100013527	rs7158398	7.61193e-08	0.164024	-1.21527	2.48462e-05	-1.16096	-1.22255	8.88635e-05	-0.814087	-1.22202
100013897	rs182869845	4.47064e-08	-1.58343	-1.95715e-10	7.16357e-05	-1.32462	-1.95715e-10	0.000196677	-1.24164	-1.95715e-10
100014421	rs76008764	1.41682e-07	-1.40222e-10	-0.429963	0.000195634	-1.40222e-10	-0.319968	0.00049584	-1.40222e-10	-0.316951
100014438	rs941543	1.0146e-07	0.447372	-1.21126	2.98094e-05	-0.984097	-1.21729	0.000110232	-0.603622	-1.21699
100015326	rs11626746	2.37916e-07	0.0883688	-1.95715e-10	0.000373599	0.326969	-1.95715e-10	0.00088289	0.259996	-1.95715e-10
100015528	rs11160525	5.87538e-08	-0.203456	-1.10674	0.000116318	0.2845	-1.12439	0.000393901	0.575682	-1.12279
100016045	rs4407000	2.26195e-07	1.26785	-1.23001	0.000135156	0.540246	-1.23003	0.000512011	0.945233	-1.23009
100016283	rs61987267	1.42313e-08	-1.71494	-1.01316	2.2071e-05	-1.52048	-0.981466	4.66323e-05	-1.69694	-0.98397
100016312	rs2400685	6.86715e-08	0.0440441	-1.19826	2.30254e-05	-1.2488	-1.21082	8.17445e-05	-0.909393	-1.21021
100017361	rs12372919	7.78325e-08	0.166448	-1.19544	2.46164e-05	-1.1855	-1.2073	8.81292e-05	-0.838023	-1.20638
100017381	rs12897152	1.95496e-07	1.12172	-1.22973	0.00013285	0.523159	-1.23015	0.000472569	0.865155	-1.23017
100017422	rs12372922	7.09715e-08	0.0756235	-1.1969	2.33787e-05	-1.23591	-1.20848	8.26267e-05	-0.901292	-1.20758
100017729	rs12897741	6.86068e-08	0.0468667	-1.20202	2.35217e-05	-1.22457	-1.21372	8.3966e-05	-0.879627	-1.21317
100017804	rs117818251	1.00628e-07	-1.40222e-10	-0.772118	0.00012554	-1.40222e-10	-0.763588	0.000315267	-1.40222e-10	-0.769784
100018097	rs35741827	6.31111e-08	-0.0304174	-1.20824	2.25375e-05	-1.26246	-1.21857	7.92931e-05	-0.93197	-1.21808
100018114	rs34193966	7.91399e-08	0.195066	-1.2074	2.61054e-05	-1.11709	-1.21698	9.36875e-05	-0.766991	-1.21625
100018128	rs34699335	6.9732e-08	0.0647942	-1.20368	2.32347e-05	-1.23644	-1.21412	8.17354e-05	-0.906403	-1.21331
100018422	rs12882990	7.22547e-08	0.0975816	-1.20094	2.35805e-05	-1.22381	-1.21199	8.35945e-05	-0.886056	-1.21117
100018454	rs12882605	7.05813e-08	0.0756235	-1.20241	2.3276e-05	-1.23591	-1.21289	8.22558e-05	-0.901292	-1.21208
100018722	rs8008699	8.66502e-08	-0.921671	-1.95715e-10	0.000179421	-0.406478	-1.95715e-10	0.000347037	-0.673773	-1.95715e-10
100018856	rs12883395	7.22569e-08	0.100386	-1.20371	2.30536e-05	-1.24448	-1.21391	8.13877e-05	-0.910855	-1.21312
100018879	rs12884667	7.07784e-08	0.0784115	-1.20241	2.28047e-05	-1.25636	-1.21289	8.02577e-05	-0.925883	-1.21208
100019268	rs12888131	7.18742e-08	0.0975816	-1.20621	2.34893e-05	-1.22381	-1.21586	8.32647e-05	-0.886056	-1.21512
100019307	rs12888297	7.09743e-08	0.0849816	-1.20621	2.29143e-05	-1.24859	-1.21586	8.03994e-05	-0.921073	-1.21512
100019308	rs12888156	6.59022e-08	0.0128777	-1.20826	2.25661e-05	-1.26137	-1.2184	7.94649e-05	-0.929965	-1.21792
100019371	rs7151558	7.3644e-08	0.12188	-1.20619	2.38378e-05	-1.21035	-1.21459	8.47967e-05	-0.86915	-1.2138
100019566	rs12372863	1.5819e-08	-1.72384	-0.898498	3.61413e-05	-1.07942	-0.929363	7.49699e-05	-1.27725	-0.928863
100019731	rs2021099	7.18932e-08	0.0975816	-1.20595	2.34941e-05	-1.22381	-1.21566	8.32821e-05	-0.886056	-1.21491
100019740	rs2021098	2.35463e-07	1.30615	-1.22814	0.000148364	0.628503	-1.22505	0.000534505	0.98359	-1.22545
100020014	rs2092962	7.0246e-08	0.0756235	-1.20717	2.31898e-05	-1.23591	-1.2166	8.19437e-05	-0.901292	-1.21588
100020032	rs2400686	7.1809e-08	0.0975816	-1.20712	2.34678e-05	-1.22381	-1.21678	8.31876e-05	-0.886056	-1.21605
100020051	rs4905851	7.34878e-08	0.12188	-1.20831	2.37642e-05	-1.21035	-1.21768	8.45274e-05	-0.86915	-1.21698
100020332	rs117320803	6.53196e-08	-1.40222e-10	-1.20426	8.2566e-05	-1.40222e-10	-1.18262	0.000208346	-1.40222e-10	-1.184
100020418	rs941566	7.34844e-08	0.12188	-1.20836	2.37684e-05	-1.21035	-1.21751	8.45413e-05	-0.86915	-1.21681
100020624	rs2021097	7.33994e-08	0.12188	-1.20951	2.37475e-05	-1.21035	-1.21838	8.44651e-05	-0.86915	-1.21771
100020885	rs10144571	7.33169e-08	0.12188	-1.21064	2.37274e-05	-1.21035	-1.21923	8.43917e-05	-0.86915	-1.21858
100021071	rs12889313	7.47478e-08	0.144293	-1.21372	2.34355e-05	-1.22045	-1.22151	8.27226e-05	-0.886781	-1.22093
100021086	rs10136299	7.4384e-08	0.139415	-1.21372	2.40026e-05	-1.19654	-1.22151	8.50217e-05	-0.859367	-1.22093
100021094	rs10146981	7.65014e-08	0.166448	-1.21269	2.42876e-05	-1.1855	-1.22075	8.69236e-05	-0.838023	-1.22015
100021451	rs10147568	6.73475e-08	0.0297314	-1.20342	2.21468e-05	-1.28484	-1.21368	7.71537e-05	-0.964514	-1.21289
100021473	rs10147463	6.59972e-08	0.00816338	-1.2021	2.19175e-05	-1.29629	-1.21264	7.61183e-05	-0.979086	-1.21183
100021483	rs10147387	6.59972e-08	0.00816338	-1.2021	2.19175e-05	-1.29629	-1.21264	7.61183e-05	-0.979086	-1.21183
100021634	rs10147748	7.04272e-08	0.0756235	-1.20459	2.32295e-05	-1.23591	-1.21488	8.20882e-05	-0.901292	-1.21412
100021667	rs10136886	6.8899e-08	0.0537907	-1.2047	2.29576e-05	-1.24788	-1.21468	8.08733e-05	-0.916402	-1.21392
100021745	rs11850672	8.57783e-08	0.233292	-1.16508	2.65301e-05	-1.14384	-1.17409	9.57697e-05	-0.788111	-1.17315
100021882	rs2021929	7.22444e-08	0.0975816	-1.20108	2.35841e-05	-1.22381	-1.21183	8.36087e-05	-0.886056	-1.211
100022091	rs2021928	5.96534e-08	-0.0994001	-1.1956	2.10323e-05	-1.34458	-1.20557	7.16705e-05	-1.04659	-1.20454
100022124	rs10150385	6.74235e-08	0.0320834	-1.20464	2.26831e-05	-1.25973	-1.21487	7.96561e-05	-0.931386	-1.2141
100022198	rs10150397	6.86474e-08	0.0537907	-1.20836	2.28929e-05	-1.24788	-1.21751	8.06396e-05	-0.916402	-1.21681
100022233	rs10139668	6.46481e-08	-0.013575	-1.20102	2.27425e-05	-1.25953	-1.21245	8.05871e-05	-0.922093	-1.21177
100022320	rs10150570	7.84764e-08	0.187605	-1.20836	2.46971e-05	-1.17202	-1.21751	8.92597e-05	-0.814841	-1.21681
100022348	rs10150747	7.85642e-08	0.187605	-1.20724	2.47226e-05	-1.17202	-1.21648	8.93617e-05	-0.814841	-1.21567
100022406	rs10150666	4.00216e-08	-0.475468	-1.21866	1.787e-05	-1.48812	-1.22497	5.99972e-05	-1.20438	-1.22452
100022455	rs117202196	6.50094e-08	-1.40222e-10	-1.20902	8.03382e-05	-1.40222e-10	-1.20997	0.000202812	-1.40222e-10	-1.21092
100022464	rs10150754	7.84764e-08	0.187605	-1.20836	2.46971e-05	-1.17202	-1.21751	8.92597e-05	-0.814841	-1.21681
100022584	rs72706324	1.91718e-08	-1.70281	-0.727296	4.54562e-05	-1.01399	-0.765475	9.60788e-05	-1.19318	-0.764854
100022864	rs2144809	7.19832e-08	0.0975816	-1.2047	2.3517e-05	-1.22381	-1.21468	8.33651e-05	-0.886056	-1.21392
100023396	rs4445835	6.88129e-08	0.0537907	-1.20595	2.29353e-05	-1.24788	-1.21566	8.07928e-05	-0.916402	-1.21491
100023468	rs4243723	6.88129e-08	0.0537907	-1.20595	2.29353e-05	-1.24788	-1.21566	8.07928e-05	-0.916402	-1.21491
100023576	rs4243724	7.04198e-08	0.0756235	-1.2047	2.32342e-05	-1.23591	-1.21468	8.21046e-05	-0.901292	-1.21392
100023639	rs4243725	7.03318e-08	0.0756235	-1.20595	2.32116e-05	-1.23591	-1.21566	8.20228e-05	-0.901292	-1.21491
100023927	rs6575731	6.14097e-08	-0.0623321	-1.20365	2.21268e-05	-1.28493	-1.21449	7.77147e-05	-0.956307	-1.21385
100023936	rs112458302	1.84748e-08	-1.71687	-0.750274	4.09915e-05	-1.09529	-0.787554	8.77568e-05	-1.26169	-0.786947
100023988	rs12885772	2.28406e-07	1.27132	-1.22374	0.000144494	0.59581	-1.21878	0.000548216	1.00286	-1.21939
100024208	rs6575732	7.04198e-08	0.0756235	-1.2047	2.32342e-05	-1.23591	-1.21468	8.21046e-05	-0.901292	-1.21392
100024302	rs11845767	1.79228e-08	-1.7207	-0.776778	3.95241e-05	-1.10631	-0.812992	8.47312e-05	-1.27132	-0.812404
100025362	rs12892364	5.45846e-08	-0.172947	-1.21085	2.008e-05	-1.3771	-1.21939	6.865e-05	-1.07544	-1.21875
100025625	rs116852345	3.80218e-08	-1.74539	-1.95715e-10	4.51564e-05	-1.78608	-1.95715e-10	0.000113539	-1.79106	-1.95715e-10
100025670	rs8018428	5.94143e-08	-0.0881647	-1.21085	2.0981e-05	-1.33321	-1.21939	7.26779e-05	-1.01842	-1.21875
100025857	rs8019472	6.11976e-08	-0.0555868	-1.21386	2.2346e-05	-1.26751	-1.22206	7.98156e-05	-0.921893	-1.22159
100025888	rs4905854	5.94804e-08	-0.0881647	-1.20974	2.09985e-05	-1.33321	-1.21855	7.27404e-05	-1.01842	-1.21789
100026164	rs147086015	1.48386e-07	-1.40222e-10	-0.383736	0.000191223	-1.40222e-10	-0.342776	0.000484587	-1.40222e-10	-0.339908
100026175	rs2021927	1.74069e-07	1.00469	-1.22879	0.000114435	0.369897	-1.22611	0.000400879	0.696922	-1.22647
100026268	rs2021926	1.5716e-07	0.901509	-1.22779	0.000118491	0.402747	-1.22413	0.000421932	0.746132	-1.22449
100026410	rs2895808	1.66031e-08	-1.67083	-0.903131	4.12758e-05	-0.945375	-0.930563	8.60772e-05	-1.13806	-0.9299
100026419	rs2144808	1.93945e-07	1.1125	-1.22848	0.000118739	0.406304	-1.22559	0.000441799	0.793625	-1.22597
100026517	rs2144807	1.80463e-07	1.04129	-1.22931	0.00011807	0.402108	-1.22704	0.000414598	0.731463	-1.22736
100026596	rs2180383	1.9944e-07	1.14127	-1.22931	0.00012895	0.490252	-1.22704	0.000455658	0.825895	-1.22736
100026717	rs2400744	5.82517e-08	-0.109038	-1.20974	2.07708e-05	-1.34411	-1.21855	7.17218e-05	-1.03252	-1.21789
100026751	rs2400745	6.20395e-08	-0.0460406	-1.20974	2.14696e-05	-1.31102	-1.21855	7.48496e-05	-0.989835	-1.21789
100026808	rs2180382	8.07269e-08	-1.40222e-10	-0.992478	0.000100175	-1.40222e-10	-0.9893	0.000252317	-1.40222e-10	-0.992517
100026809	rs2180381	6.07344e-08	-0.0671655	-1.20987	2.12335e-05	-1.32218	-1.21845	7.37935e-05	-1.00419	-1.21774
100026843	rs2180380	6.21105e-08	-0.0460406	-1.20859	2.14882e-05	-1.31102	-1.21769	7.49163e-05	-0.989835	-1.217
100026927	rs2144806	6.03768e-08	-0.0720947	-1.21085	2.17356e-05	-1.29787	-1.21939	7.34966e-05	-1.00722	-1.21875
100027094	rs149206219	7.66881e-08	-1.0438	-1.95715e-10	7.6101e-05	-1.26415	-1.95715e-10	0.000222145	-1.11987	-1.95715e-10
100027103	rs188993074	4.65319e-08	-1.54341	-1.95715e-10	6.77988e-05	-1.37967	-1.95715e-10	0.000186652	-1.29396	-1.95715e-10
100027376	rs941565	6.01196e-08	-0.0764126	-1.2108	2.21388e-05	-1.27902	-1.21986	7.88222e-05	-0.936667	-1.21934
100027410	rs941564	6.26645e-08	-0.0460406	-1.19971	2.16378e-05	-1.31102	-1.21075	7.54506e-05	-0.989835	-1.20989
100027508	rs141942355	4.11305e-08	-1.6668	-1.95715e-10	4.7506e-05	-1.73536	-1.95715e-10	0.000118829	-1.74552	-1.95715e-10
100027527	rs12884975	6.16155e-08	-0.0497587	-1.21288	2.0981e-05	-1.33171	-1.22089	7.2534e-05	-1.01886	-1.22029
100027613	rs12884208	6.17818e-08	-0.0460406	-1.2139	2.14035e-05	-1.31102	-1.22163	7.46124e-05	-0.989835	-1.22106
100027980	rs8015109	6.05522e-08	-0.0671655	-1.21288	2.11819e-05	-1.32218	-1.22089	7.36055e-05	-1.00419	-1.22029
100028040	rs8014245	5.93501e-08	-0.0881647	-1.21193	2.09641e-05	-1.33321	-1.22019	7.26178e-05	-1.01842	-1.21958
100028151	rs8014420	6.14901e-08	-0.0488246	-1.21585	2.17853e-05	-1.29195	-1.22303	7.62677e-05	-0.966448	-1.22251
100028474	rs80071266	7.98852e-08	-1.40222e-10	-1.00296	0.000102097	-1.40222e-10	-0.970291	0.000256748	-1.40222e-10	-0.975107
100028788	rs2144805	6.01435e-08	-0.0700795	-1.21674	2.20896e-05	-1.2768	-1.22431	7.88335e-05	-0.931972	-1.22389
100028861	rs17640460	1.62546e-08	-1.604	-0.991172	4.45065e-05	-0.786042	-1.01454	9.11308e-05	-0.996934	-1.01397
100028874	rs2144804	6.18451e-08	-0.0460406	-1.21288	2.14126e-05	-1.31102	-1.22121	7.46468e-05	-0.989835	-1.2206
100029007	rs2180379	6.31734e-08	-0.0247902	-1.21288	2.16556e-05	-1.29974	-1.22121	7.57356e-05	-0.975354	-1.2206
100029278	rs17098827	8.05821e-08	-1.40222e-10	-0.994274	0.000103049	-1.40222e-10	-0.961008	0.000259121	-1.40222e-10	-0.96591
100029996	rs10136236	6.73534e-08	0.041255	-1.21485	2.2408e-05	-1.2643	-1.22249	7.91323e-05	-0.930092	-1.22199
100030018	rs72706331	1.07476e-07	-0.706279	-1.95715e-10	0.00034489	0.247013	-1.95715e-10	0.000547583	-0.21769	-1.95715e-10
100030072	rs74389860	8.10148e-08	-1.40222e-10	-0.988918	0.000102781	-1.40222e-10	-0.963618	0.000262661	-1.40222e-10	-0.952341
100030412	rs56362111	6.5797e-08	0.0189467	-1.21592	2.21208e-05	-1.27634	-1.22336	7.7863e-05	-0.945422	-1.22283
100030535	rs8016105	8.00128e-08	0.176601	-1.17797	2.50148e-05	-1.19001	-1.18673	9.01282e-05	-0.836207	-1.18576
100030553	rs8016113	6.73286e-08	0.041884	-1.21585	2.23973e-05	-1.26396	-1.22331	7.91043e-05	-0.929659	-1.22278
100030640	rs55977094	6.44374e-08	-0.00101291	-1.21684	2.18712e-05	-1.28705	-1.22399	7.67547e-05	-0.959102	-1.22349
100030799	rs117618106	3.89411e-08	-1.7215	-1.95715e-10	4.57461e-05	-1.77311	-1.95715e-10	0.00011475	-1.78045	-1.95715e-10
100030973	rs4900434	6.45777e-08	0.00116272	-1.21684	2.14494e-05	-1.30652	-1.22399	7.49762e-05	-0.982546	-1.22349
100031012	rs17098834	3.74201e-08	-1.76134	-1.95715e-10	4.47595e-05	-1.79491	-1.95715e-10	0.000112681	-1.79864	-1.95715e-10
100031142	rs7159751	1.60017e-08	-1.65695	-0.953899	3.91367e-05	-0.94715	-0.982003	8.10764e-05	-1.14626	-0.981549
100031208	rs71418643	3.59393e-08	-1.80172	-1.95715e-10	4.66819e-05	-1.75286	-1.95715e-10	0.000115808	-1.77127	-1.95715e-10
100031377	rs6575733	6.82516e-08	0.0591494	-1.2195	2.37036e-05	-1.20451	-1.22608	8.62989e-05	-0.839655	-1.22573
100031986	rs12434962	6.24463e-08	-0.0282292	-1.22101	2.2547e-05	-1.25362	-1.227	8.09873e-05	-0.902222	-1.22669
100032246	rs4905855	6.56756e-08	0.0162418	-1.21506	2.32002e-05	-1.22874	-1.22332	8.39245e-05	-0.870453	-1.22283
100032253	rs76815253	4.57258e-07	0.741697	-1.95715e-10	0.000597307	0.796217	-1.95715e-10	0.00147857	0.775628	-1.95715e-10
100032256	rs4905856	6.42951e-08	-0.00500227	-1.21506	2.29254e-05	-1.24065	-1.22332	8.26588e-05	-0.885649	-1.22283
100032272	rs4905857	6.42341e-08	-0.00500227	-1.21601	2.29108e-05	-1.24065	-1.22395	8.26046e-05	-0.885649	-1.22349
100032408	rs4905858	6.24463e-08	-0.0282292	-1.22101	2.2547e-05	-1.25362	-1.227	8.09873e-05	-0.902222	-1.22669
100032814	rs12432298	6.6647e-08	0.0376086	-1.22175	2.33849e-05	-1.2167	-1.22742	8.4854e-05	-0.855134	-1.22714
100032934	rs17098837	4.22063e-08	-1.64098	-1.95715e-10	4.83078e-05	-1.71862	-1.95715e-10	0.000120545	-1.73118	-1.95715e-10
100032999	rs11160527	6.51922e-08	0.0162418	-1.22245	2.3096e-05	-1.22874	-1.22782	8.35293e-05	-0.870453	-1.22755
100033156	rs11627095	6.51069e-08	0.0149604	-1.22248	2.3079e-05	-1.22946	-1.22783	8.34513e-05	-0.871371	-1.22757
100033222	rs10873506	6.51922e-08	0.0162418	-1.22245	2.3096e-05	-1.22874	-1.22782	8.35293e-05	-0.870453	-1.22755
100033254	rs117486772	3.94042e-08	-1.70968	-1.95715e-10	4.60849e-05	-1.76573	-1.95715e-10	0.000115496	-1.77396	-1.95715e-10
100033629	rs9671899	6.65125e-08	0.0376086	-1.22377	2.33593e-05	-1.2167	-1.22852	8.47558e-05	-0.855134	-1.2283
100033813	rs12888314	2.99847e-07	1.53584	-1.21611	0.000175032	0.777704	-1.20895	0.000665454	1.1871	-1.20984
100033972	rs8017750	6.6647e-08	0.0376086	-1.22175	2.33849e-05	-1.2167	-1.22742	8.4854e-05	-0.855134	-1.22714
100034247	rs8018119	6.5286e-08	0.0162418	-1.22101	2.3115e-05	-1.22874	-1.227	8.36015e-05	-0.870453	-1.22669
100034428	rs72706333	2.75602e-07	0.235406	-1.95715e-10	0.000645774	0.874236	-1.95715e-10	0.00147384	0.772421	-1.95715e-10
100034454	rs72706334	8.45813e-08	-0.0111061	-0.934731	0.000142412	0.327255	-0.964745	0.000495772	0.644897	-0.961985
100034686	rs2021923	7.60597e-08	0.170598	-1.22263	2.5236e-05	-1.1406	-1.22735	9.3421e-05	-0.759024	-1.22706
100034727	rs2400746	7.60157e-08	0.170598	-1.22321	2.5209e-05	-1.1406	-1.22842	9.33128e-05	-0.759024	-1.22822
100034907	rs4268691	6.38684e-08	-0.00170588	-1.22502	2.1778e-05	-1.28609	-1.22922	7.79151e-05	-0.938527	-1.22906
100034926	rs4516163	2.12973e-07	1.19809	-1.22047	0.000116417	0.374685	-1.21372	0.00043037	0.755889	-1.21445
100035249	rs4545740	6.92897e-08	0.0758563	-1.22111	2.33157e-05	-1.21995	-1.22713	8.45102e-05	-0.859508	-1.22682
100035257	rs6575734	2.28506e-07	1.26625	-1.21823	7.52763e-05	-0.0504058	-1.22464	0.000312352	0.445123	-1.2242
100035525	rs8004421	2.39146e-07	1.3162	-1.22267	0.000146532	0.607536	-1.2165	0.000562088	1.02529	-1.21683
100035776	rs11620978	1.64977e-08	-1.36948	-1.21084	1.32975e-05	-1.80379	-1.20485	3.4791e-05	-1.76852	-1.20533
100036387	rs7147513	1.93372e-07	1.10923	-1.22816	7.86734e-05	-0.000864588	-1.23004	0.000316687	0.464694	-1.22998
100036463	rs6575735	1.36098e-07	0.752409	-1.22259	5.55318e-05	-0.352246	-1.22701	0.000209549	0.0484351	-1.22668
100036773	rs4536391	7.54941e-08	0.166606	-1.2261	4.28406e-05	-0.609453	-1.22927	0.00015569	-0.246206	-1.22913
100036848	rs2400747	8.816e-08	0.324951	-1.22935	4.84515e-05	-0.485495	-1.23016	0.000179101	-0.105082	-1.23017
100036875	rs2400748	8.93491e-08	0.333877	-1.22488	5.03708e-05	-0.447598	-1.2292	0.000188396	-0.0555384	-1.22912
100037018	rs2400749	7.86198e-08	0.210602	-1.22953	4.42984e-05	-0.575145	-1.23012	0.00016174	-0.207062	-1.23015
100037361	rs2400750	7.72543e-08	0.193663	-1.23011	4.67245e-05	-0.522698	-1.22925	0.000178578	-0.108768	-1.22941
100037398	rs2400751	6.92996e-08	0.0850003	-1.23011	4.28432e-05	-0.609418	-1.22925	0.000161588	-0.208748	-1.22941
100037418	rs2400752	6.13765e-08	-0.0363607	-1.23016	3.64553e-05	-0.770979	-1.22915	0.00013133	-0.416148	-1.22935
100037496	rs2400753	6.83158e-08	0.0707516	-1.23016	4.39469e-05	-0.584235	-1.229	0.000159067	-0.224697	-1.22918
100037541	rs2400755	6.82587e-08	0.0693688	-1.22961	4.40866e-05	-0.58008	-1.22998	0.000158269	-0.228859	-1.23005
100037656	rs2400756	6.17767e-08	-0.0301261	-1.2299	3.93245e-05	-0.694611	-1.22976	0.000139301	-0.356711	-1.22985
100037770	rs941563	6.48152e-08	0.0173756	-1.22939	3.94973e-05	-0.689902	-1.23008	0.000140404	-0.348556	-1.23013
100037996	rs2021096	6.50609e-08	0.0145511	-1.22278	4.3033e-05	-0.607398	-1.22685	0.000147116	-0.305372	-1.22661
100038118	rs2021095	8.23405e-08	0.213553	-1.18624	5.02146e-05	-0.481307	-1.1986	0.000172448	-0.17541	-1.1977
100038195	rs2021922	6.94963e-08	0.0493426	-1.19162	0.000196195	0.890318	-1.20742	0.000494584	0.886594	-1.20608
100038337	rs7159168	4.40208e-08	-0.813289	-0.785599	8.1174e-05	-0.368809	-0.83081	0.000224869	-0.277634	-0.83005
100038394	rs2021921	3.15097e-08	-1.01838	-0.914872	9.75739e-05	-0.0651684	-0.950435	0.000191894	-0.321167	-0.945096
100038427	rs10139497	2.43614e-08	-1.31667	-0.873881	5.9387e-05	-0.594654	-0.917484	0.000119556	-0.826402	-0.91302
100038487	rs941560	2.87248e-08	-1.40755	-0.618241	6.26043e-05	-0.842604	-0.616776	0.000148358	-0.916185	-0.60739
100039109	rs7143453	1.64198e-07	0.945168	-1.22764	0.000527094	1.89531	-1.22414	0.000446629	0.801953	-1.22343
100039352	rs4905859	1.59386e-08	-1.4672	-1.14761	0.000169012	0.691071	-1.15732	0.00011146	-0.663771	-1.14576
100039414	rs11625867	3.52163e-08	-0.619227	-1.20281	0.00131509	2.78659	-1.20114	0.000232776	0.140251	-1.21338
100039415	rs11625868	4.00137e-08	-0.488946	-1.20538	0.00168949	3.03976	-1.20379	0.000274244	0.306193	-1.21538
100039507	rs11626005	1.08112e-07	-0.700383	-1.95715e-10	0.000170501	-0.457473	-1.95715e-10	0.000485801	-0.337405	-1.95715e-10
100039595	rs7144192	6.64657e-08	0.0411532	-1.22802	0.131403	7.41658	-1.22677	0.000388086	0.667943	-1.22992
100039634	rs151284826	6.87797e-08	-1.40222e-10	-1.15264	8.40731e-05	-1.40222e-10	-1.16453	0.000212333	-1.40222e-10	-1.16505
100039923	rs6575736	1.26938e-08	-1.61237	-1.23007	0.000617085	2.05836	-1.22957	4.70059e-05	-1.44311	-1.22982
100040185	rs8022033	2.19726e-08	-1.07927	-1.21448	0.0155002	5.26576	-1.21337	0.000105756	-0.639086	-1.22299
100040266	rs8022352	2.13803e-08	-1.11121	-1.20987	0.0140845	5.16523	-1.20861	0.000101876	-0.67968	-1.21977
100040382	rs10140947	2.1829e-08	-1.09561	-1.2047	0.0148751	5.21452	-1.20329	0.000104312	-0.65983	-1.21599
100040385	rs17641119	3.76537e-08	-1.66698	-0.0881369	7.26831e-05	-1.33421	0.0241015	0.000181359	-1.3561	0.0333705
100040407	rs7140670	2.26993e-08	-1.05394	-1.20728	0.0168938	5.34444	-1.20595	0.000109759	-0.607023	-1.2179
100041124	rs7144742	2.06317e-08	-1.16011	-1.19661	0.0122077	5.00817	-1.19457	9.66898e-05	-0.742223	-1.20947
100041338	rs60091599	2.062e-08	-1.16011	-1.19718	0.0122005	5.00817	-1.19515	9.66466e-05	-0.742223	-1.20992
100041538	rs34692435	1.50183e-08	-1.68477	-0.989517	1.69648e-05	-1.80299	-0.962085	4.69653e-05	-1.70064	-0.973158
100041597	rs59357956	2.05994e-08	-1.16011	-1.19817	0.0121879	5.00817	-1.19618	9.65712e-05	-0.742223	-1.2107
100041676	rs57773806	2.14244e-08	-1.11794	-1.20108	0.0118124	4.97987	-1.19918	0.000101278	-0.692382	-1.21295
100041996	rs56247310	1.20823e-08	-1.6654	-1.22641	1.99146e-05	-1.38814	-1.21662	4.84642e-05	-1.42829	-1.21409
100042192	rs10135037	2.07778e-08	-1.15153	-1.19813	0.0125274	5.03602	-1.19656	9.76122e-05	-0.731213	-1.21099
100042291	rs941559	2.04694e-08	-1.16438	-1.20024	0.0120182	4.99427	-1.19631	9.60514e-05	-0.747706	-1.21061
100042339	rs941558	2.0433e-08	-1.16438	-1.20202	0.0119721	4.99427	-1.20015	9.57582e-05	-0.747706	-1.21367
100042361	rs941557	1.46046e-08	-1.69717	-1.00505	1.65871e-05	-1.80362	-0.983968	4.54163e-05	-1.71233	-0.995007
100042647	rs78087957	7.51239e-08	-1.40222e-10	-1.06441	9.33994e-05	-1.40222e-10	-1.05933	0.000227938	-1.40222e-10	-1.09413
100042874	rs2021920	2.03957e-08	-1.16438	-1.20385	0.0119495	4.99427	-1.20204	9.56249e-05	-0.747706	-1.21506
100042879	rs2021919	2.12632e-08	-1.12273	-1.20385	0.00920891	4.73375	-1.20204	9.1706e-05	-0.789552	-1.21506
100043401	rs78757773	2.10309e-08	-1.13371	-1.20385	0.0131955	5.09345	-1.20204	9.94588e-05	-0.708396	-1.21506
100043403	rs78071276	2.10121e-08	-1.13371	-1.20474	0.0131833	5.09345	-1.20296	9.93919e-05	-0.708396	-1.21574
100043404	rs80061479	6.80128e-08	-1.40222e-10	-1.16385	8.24783e-05	-1.40222e-10	-1.18368	0.000207596	-1.40222e-10	-1.18761
100043454	rs116954942	4.25472e-08	-1.63294	-1.95715e-10	4.6435e-05	-1.75816	-1.95715e-10	0.000113662	-1.78997	-1.95715e-10
100043571	rs113769244	4.85083e-08	-1.50181	-1.95715e-10	5.08289e-05	-1.66775	-1.95715e-10	0.000137555	-1.59918	-1.95715e-10
100043704	rs17095110	6.78443e-08	-1.40222e-10	-1.16633	8.23553e-05	-1.40222e-10	-1.18517	0.000207293	-1.40222e-10	-1.18907
100043750	rs77210500	1.82674e-08	-1.25086	-1.22757	0.00872928	4.70521	-1.22698	8.42191e-05	-0.85974	-1.23004
100045645	rs17098855	2.51035e-08	-0.941253	-1.21929	0.0185198	5.44871	-1.21833	0.000154252	-0.25848	-1.22614
100045840	rs79108464	6.82766e-08	-1.40222e-10	-1.15998	8.30951e-05	-1.40222e-10	-1.17623	0.000209096	-1.40222e-10	-1.18041
100046136	rs75601261	1.84146e-08	-1.24222	-1.22819	0.00896341	4.7324	-1.22771	8.58112e-05	-0.840897	-1.23016
100046287	rs113574307	1.69836e-08	-1.33883	-1.21248	0.00648635	4.39184	-1.2106	7.61974e-05	-0.968808	-1.22107
100046311	rs112761781	6.73213e-08	-1.40222e-10	-1.17407	8.30072e-05	-1.40222e-10	-1.17729	0.00021451	-1.40222e-10	-1.15485
100046373	rs78395743	1.8209e-08	-1.25702	-1.22461	0.00855425	4.68165	-1.22368	8.42682e-05	-0.860318	-1.22888
100046774	rs12892075	1.86871e-08	-1.40619	-1.04952	1.65619e-05	-1.7527	-1.03641	5.11461e-05	-1.54196	-1.04656
100046813	rs113361514	1.85813e-08	-1.23526	-1.22613	0.0113577	4.96663	-1.22519	9.47894e-05	-0.742053	-1.22949
100047081	rs8021410	1.89835e-08	-1.21457	-1.2254	0.0122025	5.03757	-1.22439	9.75318e-05	-0.71385	-1.22918
100047445	rs8021979	1.91275e-08	-1.20638	-1.22605	0.0125339	5.06543	-1.22545	9.85844e-05	-0.70271	-1.22958
100047491	rs8022133	1.90003e-08	-1.21457	-1.22452	0.0122116	5.03757	-1.22364	9.75628e-05	-0.71385	-1.22886
100047717	rs17098856	1.876e-08	-1.22721	-1.22461	0.0116964	4.99434	-1.22352	9.59037e-05	-0.731063	-1.2288
100048036	rs113453823	1.97362e-08	-1.17496	-1.22613	0.013933	5.17099	-1.22519	0.000102874	-0.660205	-1.22949
100048071	rs77306194	1.88829e-08	-1.2191	-1.22619	0.0120049	5.02211	-1.22526	9.68994e-05	-0.720014	-1.22952
100048091	rs941556	7.4055e-08	-1.40222e-10	-1.07874	9.28738e-05	-1.40222e-10	-1.06497	0.00023523	-1.40222e-10	-1.06264
100048315	rs77481446	1.89669e-08	-1.21616	-1.22469	0.0121883	5.03216	-1.22014	9.75346e-05	-0.716006	-1.22699
100048517	rs755480	1.50758e-08	-1.5635	-1.10696	1.50851e-05	-1.78608	-1.09643	4.38478e-05	-1.6369	-1.10558
100048803	rs17098860	1.52966e-08	-1.42634	-1.22958	0.00454121	4.05382	-1.22908	7.11894e-05	-1.02778	-1.23008
100048825	rs59233132	7.32623e-08	-1.40222e-10	-1.0895	8.91405e-05	-1.40222e-10	-1.106	0.000223876	-1.40222e-10	-1.11211
100049019	rs139269444	1.31992e-07	-0.500807	-1.95715e-10	0.00016064	-0.51705	-1.95715e-10	0.000371845	-0.604726	-1.95715e-10
100049167	rs77532303	1.67413e-08	-1.33552	-1.23015	0.0063962	4.39719	-1.22995	8.09743e-05	-0.899686	-1.22939
100049433	rs57610016	1.2722e-08	-1.62693	-1.21329	2.03329e-05	-1.36318	-1.2208	5.12446e-05	-1.36405	-1.22254
100049440	rs112197725	1.76771e-08	-1.2811	-1.23017	0.00776556	4.59126	-1.23002	8.72974e-05	-0.824657	-1.22923
100049502	rs113859399	1.74766e-08	-1.29297	-1.22971	0.00745473	4.54958	-1.22919	8.58188e-05	-0.840927	-1.23004
100050006	rs111562913	1.9614e-08	-1.17902	-1.22828	0.00913281	4.75245	-1.22903	9.34621e-05	-0.761359	-1.22429
100050060	rs112290393	1.91997e-08	-1.20344	-1.22522	0.0126441	5.07537	-1.22663	9.99672e-05	-0.69873	-1.21963
100050756	rs78200208	1.89366e-08	-1.21616	-1.2263	0.0120985	5.03216	-1.22754	9.80974e-05	-0.716006	-1.22124
100050866	rs78556368	1.89568e-08	-1.21616	-1.22523	0.0121093	5.03216	-1.22665	9.82531e-05	-0.716006	-1.21965
100051009	rs77298062	1.88355e-08	-1.22426	-1.22355	0.011797	5.00447	-1.22508	9.74202e-05	-0.727037	-1.21713
100051426	rs56132473	1.15908e-08	-1.80384	-1.1295	1.48009e-05	-1.7592	-1.14233	3.61354e-05	-1.79691	-1.13902
100051550	rs74083737	1.6869e-08	-1.4611	-1.09698	2.55082e-05	-1.27976	-1.07745	6.13441e-05	-1.3294	-1.07731
100051749	rs8015386	1.27134e-08	-1.61138	-1.22951	0.000707405	2.19267	-1.22728	4.79545e-05	-1.42362	-1.22933
100051758	rs76733068	6.39454e-08	-1.40222e-10	-1.22552	8.00072e-05	-1.40222e-10	-1.2141	0.000201733	-1.40222e-10	-1.21626
100051939	rs8015948	1.13231e-08	-1.74135	-1.21536	0.000437189	1.70604	-1.22189	4.13776e-05	-1.58375	-1.21672
100051972	rs8020028	1.16503e-08	-1.72041	-1.20781	0.000508867	1.85315	-1.21717	4.32303e-05	-1.54578	-1.21089
100052014	rs8020049	1.43974e-08	-1.51511	-1.20139	1.85688e-05	-1.48622	-1.18851	5.38297e-05	-1.34542	-1.19196
100052790	rs117815326	3.29649e-08	-0.758404	-1.1297	6.58155e-05	-0.282105	-1.12725	0.000128819	-0.539189	-1.12561
100053176	rs12880780	2.70961e-08	-0.859353	-1.22481	3.36605e-05	-0.854613	-1.22528	0.000116294	-0.539863	-1.22722
100054347	rs73346445	1.65366e-08	-1.55878	-1.0192	3.91803e-05	-0.893296	-1.03474	7.49729e-05	-1.18025	-1.02583
100054369	rs80080540	1.57064e-08	-1.57831	-1.05117	4.03086e-05	-0.828851	-1.0708	7.064e-05	-1.20162	-1.06399
100054937	rs140227036	6.57927e-08	-1.40222e-10	-1.19704	8.02781e-05	-1.40222e-10	-1.21072	0.000203975	-1.40222e-10	-1.2052
100054997	rs12891677	1.5624e-08	-1.65685	-0.97789	4.05763e-05	-0.894455	-0.998575	7.1886e-05	-1.25325	-0.994869
100055023	rs12892887	1.15633e-08	-1.75999	-1.17572	1.37799e-05	-1.79374	-1.17927	3.81219e-05	-1.70189	-1.18052
100055524	rs115888654	1.85496e-08	-1.25171	-1.21139	1.80348e-05	-1.49271	-1.2112	4.97639e-05	-1.40689	-1.20903
100055544	rs8017663	1.12022e-08	-1.75735	-1.21009	1.43648e-05	-1.71955	-1.21188	3.40922e-05	-1.78153	-1.21261
100055722	rs8017842	1.09815e-08	-1.77741	-1.20993	1.32481e-05	-1.80095	-1.21141	3.59136e-05	-1.72973	-1.21235
100055766	rs56814459	6.38327e-08	-1.40222e-10	-1.22729	7.88508e-05	-1.40222e-10	-1.22866	0.000199272	-1.40222e-10	-1.22853
100055796	rs4900435	1.09584e-08	-1.79405	-1.1954	1.34002e-05	-1.8034	-1.19754	3.55743e-05	-1.75427	-1.19731
100055854	rs74602948	1.12046e-08	-1.73762	-1.22961	1.31687e-05	-1.78855	-1.22982	3.39126e-05	-1.76995	-1.22947
100055855	rs75925636	1.1177e-08	-1.73976	-1.22993	1.31521e-05	-1.78957	-1.23006	3.38484e-05	-1.77148	-1.22984
100056165	rs12897461	1.10189e-08	-1.77933	-1.20461	1.33033e-05	-1.80157	-1.20663	3.5978e-05	-1.73284	-1.20746
100056208	rs12897979	1.19369e-08	-1.76418	-1.13974	1.41381e-05	-1.80048	-1.14686	3.88732e-05	-1.71844	-1.14446
100056411	rs117084428	3.72531e-08	-1.76581	-1.95715e-10	4.44504e-05	-1.80184	-1.95715e-10	0.000113731	-1.78936	-1.95715e-10
100056446	rs8182002	1.12416e-08	-1.74087	-1.22306	1.32269e-05	-1.79009	-1.22387	3.40674e-05	-1.77226	-1.2226
100056487	rs8181914	1.12529e-08	-1.73897	-1.22395	1.32277e-05	-1.7892	-1.22471	3.4082e-05	-1.77091	-1.22352
100056710	rs78205176	1.1078e-08	-1.76027	-1.21832	1.31949e-05	-1.79821	-1.21817	3.38288e-05	-1.78548	-1.21641
100056720	rs17641534	1.15344e-08	-1.72274	-1.21547	1.49484e-05	-1.67461	-1.217	3.47963e-05	-1.75608	-1.21762
100056950	rs76218989	4.5603e-08	-1.56358	-1.95715e-10	5.55776e-05	-1.57843	-1.95715e-10	0.000149939	-1.51298	-1.95715e-10
100057511	rs117207233	1.32947e-06	3.03526	-1.22627	0.00171222	3.07906	-1.22973	0.00683686	3.53636	-1.22948
100057639	rs10144195	1.13769e-08	-1.78271	-1.16926	1.36662e-05	-1.80347	-1.17782	3.68749e-05	-1.73988	-1.1758
100057672	rs8009218	1.14351e-08	-1.71834	-1.22853	1.48469e-05	-1.66907	-1.22935	3.45028e-05	-1.75269	-1.22948
100058003	rs60692965	1.13427e-08	-1.73533	-1.21965	1.3305e-05	-1.78744	-1.22064	3.43228e-05	-1.7683	-1.21909
100058044	rs117779677	9.76522e-08	-0.802138	-1.95715e-10	9.627e-05	-1.02906	-1.95715e-10	0.000235806	-1.06019	-1.95715e-10
100058149	rs58319013	6.37584e-08	-1.40222e-10	-1.22845	7.88221e-05	-1.40222e-10	-1.22902	0.000199133	-1.40222e-10	-1.22923
100058351	rs2895809	6.37277e-08	-1.40222e-10	-1.22893	7.87916e-05	-1.40222e-10	-1.22941	0.000199064	-1.40222e-10	-1.22958
100058516	rs77635638	1.41833e-07	-0.4289	-1.95715e-10	0.0825691	5.72518	-1.95715e-10	0.000951527	0.334864	-1.95715e-10
100058986	rs12436881	2.42791e-08	-1.23772	-0.956214	8.81227e-05	-0.146595	-0.970888	0.000137442	-0.632538	-0.967461
100059494	rs2144803	1.12204e-08	-1.73722	-1.22859	1.43615e-05	-1.70232	-1.22935	3.38293e-05	-1.77239	-1.22948
100059771	rs12590743	1.14538e-08	-1.74629	-1.19893	1.35042e-05	-1.79256	-1.20065	3.47842e-05	-1.77606	-1.19798
100061153	rs11847690	1.13608e-08	-1.72446	-1.22892	1.45842e-05	-1.6867	-1.22958	3.4126e-05	-1.76345	-1.22969
100061545	rs11847802	1.07038e-08	-1.78308	-1.22987	1.30201e-05	-1.79959	-1.23012	3.46646e-05	-1.74733	-1.23015
100061713	rs11847852	1.06602e-08	-1.79678	-1.22024	1.30771e-05	-1.8034	-1.22195	3.42387e-05	-1.76744	-1.2224
100062176	rs139347472	4.02113e-08	-1.6894	-1.95715e-10	4.43817e-05	-1.80339	-1.95715e-10	0.000112422	-1.80095	-1.95715e-10
100062286	rs113981846	7.93301e-08	-1.00993	-1.95715e-10	0.000146506	-0.609145	-1.95715e-10	0.000299085	-0.822476	-1.95715e-10
100062367	rs61987275	3.58689e-08	-1.80368	-1.95715e-10	5.03844e-05	-1.67653	-1.95715e-10	0.000125344	-1.69214	-1.95715e-10
100062377	rs11160529	2.86494e-08	-1.52513	-0.50329	9.32429e-05	-0.546213	-0.514792	0.00013133	-1.13888	-0.506609
100062418	rs117669414	4.26551e-08	-1.6304	-1.95715e-10	0.00015698	-0.540095	-1.95715e-10	0.000331947	-0.718229	-1.95715e-10
100062679	rs77380931	3.97549e-08	-1.70082	-1.95715e-10	4.75603e-05	-1.73421	-1.95715e-10	0.000124312	-1.70041	-1.95715e-10
100062901	rs6575740	2.47957e-08	-1.73588	-0.436999	2.85304e-05	-1.78748	-0.457769	7.16021e-05	-1.79458	-0.457502
100062992	rs78212934	5.65673e-08	-1.34812	-1.95715e-10	6.22057e-05	-1.46577	-1.95715e-10	0.000144835	-1.54761	-1.95715e-10
100063084	rs4900436	5.35707e-08	-1.50376	0.101207	4.7911e-05	-1.78819	0.0613272	0.000124639	-1.76165	0.0638756
100063158	rs117493843	8.03685e-08	-0.996927	-1.95715e-10	9.28296e-05	-1.06545	-1.95715e-10	0.000212622	-1.16369	-1.95715e-10
100063508	rs4905862	5.94611e-08	-1.5151	0.21687	5.33664e-05	-1.79527	0.176242	0.000138136	-1.77332	0.178358
100063688	rs60647994	2.67154e-08	-1.77184	-0.326467	3.15063e-05	-1.80172	-0.34431	7.95115e-05	-1.80364	-0.343664
100063844	rs78063057	2.40184e-08	-1.58605	-0.618682	2.33162e-05	-1.79726	-0.649807	6.0565e-05	-1.7718	-0.647687
100063947	rs73346463	2.9169e-08	-1.68529	-0.325151	3.29621e-05	-1.75909	-0.341769	8.23165e-05	-1.77149	-0.341146
100063991	rs2144801	5.63169e-08	-1.50376	0.1512	5.07751e-05	-1.78819	0.119388	0.0001321	-1.76165	0.122013
100064100	rs79552141	2.3975e-08	-1.58605	-0.620493	2.32751e-05	-1.79726	-0.651571	6.0458e-05	-1.7718	-0.649455
100064674	rs11160530	3.0173e-08	-1.70134	-0.275267	3.43406e-05	-1.76872	-0.291165	8.59096e-05	-1.77959	-0.29032
100064874	rs71422779	3.81171e-08	-1.74289	-1.95715e-10	4.61655e-05	-1.76398	-1.95715e-10	0.000115243	-1.77616	-1.95715e-10
100064941	rs8019522	6.30389e-08	-1.53356	0.293759	5.85238e-05	-1.7982	0.271422	0.000150917	-1.77912	0.272648
100065018	rs57106852	3.10753e-08	-1.66436	-0.282782	3.5193e-05	-1.74589	-0.289472	8.76898e-05	-1.76014	-0.289259
100065040	rs79295878	2.36464e-08	-1.60566	-0.614684	2.33364e-05	-1.80029	-0.645911	6.03633e-05	-1.77904	-0.643785
100065290	rs58884100	3.30639e-08	-1.67064	-0.214471	3.75209e-05	-1.74992	-0.221399	9.35411e-05	-1.76362	-0.221178
100065722	rs116926683	3.94807e-08	-1.70774	-1.95715e-10	5.6342e-05	-1.56477	-1.95715e-10	0.000135005	-1.61789	-1.95715e-10
100066113	rs141828685	5.0057e-08	-1.47039	-1.95715e-10	9.14542e-05	-1.08038	-1.95715e-10	0.000239287	-1.04554	-1.95715e-10
100066787	rs8010418	2.61901e-08	-1.56987	-0.548294	2.50488e-05	-1.7942	-0.581184	6.52903e-05	-1.76542	-0.578943
100066802	rs12885354	7.11994e-08	-1.51133	0.393261	6.40708e-05	-1.79462	0.35839	0.000165932	-1.77209	0.360465
100067422	rs12590202	3.06193e-08	-1.67242	-0.289496	3.4423e-05	-1.75105	-0.30644	8.58667e-05	-1.7646	-0.305805
100068721	rs11624798	3.58977e-08	-1.80288	-1.95715e-10	5.38745e-05	-1.60956	-1.95715e-10	0.000133901	-1.6261	-1.95715e-10
100069123	rs78942089	1.42399e-08	-1.77865	-0.948855	1.80851e-05	-1.73129	-0.969836	4.37781e-05	-1.77566	-0.968415
100069742	rs8007401	1.6381e-08	-1.75692	-0.830509	1.92867e-05	-1.76855	-0.868247	4.75446e-05	-1.79594	-0.865594
100070030	rs78667152	4.55185e-08	-1.61601	0.0505772	5.15871e-05	-1.71345	0.0605135	0.000128449	-1.7315	0.0638237
100070906	rs572726808	7.61877e-08	-1.05035	-1.95715e-10	5.01939e-05	-1.68032	-1.95715e-10	0.000132384	-1.6375	-1.95715e-10
100072779	rs11160531	1.84571e-07	-1.64636	1.48084	0.000200757	-1.7878	1.49369	0.000502829	-1.79795	1.495
100072999	rs12433803	5.20656e-08	-1.43105	-1.95715e-10	5.58498e-05	-1.57355	-1.95715e-10	0.000162587	-1.43199	-1.95715e-10
100073091	rs2895810	6.27609e-08	-1.65465	0.410428	9.06496e-05	-1.45733	0.368114	0.000201005	-1.60117	0.381295
100073097	rs61984365	5.45257e-08	-1.58238	0.1975	7.88881e-05	-1.38623	0.158046	0.000172564	-1.54277	0.170333
100073216	rs4619332	7.00616e-08	-1.62543	0.491256	9.96062e-05	-1.44675	0.451757	0.000221757	-1.58839	0.466768
100073462	rs76385130	2.98829e-08	-1.67302	-0.313246	3.28997e-05	-1.80367	-0.299083	8.28303e-05	-1.80349	-0.302919
100073719	rs12437096	1.22917e-07	-1.80276	1.23073	0.000188567	-1.58552	1.22876	0.00043322	-1.68392	1.23196
100073864	rs12434036	1.2162e-07	-1.80229	1.21964	0.00018765	-1.57931	1.21768	0.000430424	-1.6793	1.22087
100074000	rs8005317	1.10492e-07	-1.7958	1.11719	0.000174535	-1.54936	1.11527	0.000398358	-1.65425	1.1184
100074389	rs2022745	1.34992e-07	-1.79672	1.31839	0.000216389	-1.53553	1.31639	0.000492141	-1.64409	1.31965
100074501	rs79863097	5.10673e-08	-1.45041	-1.95715e-10	6.54272e-05	-1.41528	-1.95715e-10	0.000153539	-1.48925	-1.95715e-10
100074667	rs2022744	1.43201e-07	-1.79704	1.37774	0.000229233	-1.53719	1.37572	0.00052116	-1.64616	1.37901
100074991	rs17098887	3.48081e-08	-1.65382	-0.179879	3.76296e-05	-1.8037	-0.164725	9.48702e-05	-1.80187	-0.168828
100075334	rs4243726	1.51159e-07	-1.79704	1.43182	0.000241966	-1.53719	1.42977	0.000550126	-1.64616	1.4331
100075390	rs12432708	4.72306e-08	-1.52851	-1.95715e-10	5.17337e-05	-1.6501	-1.95715e-10	0.000148229	-1.52445	-1.95715e-10
100075456	rs2400759	1.49066e-07	-1.79799	1.41882	0.00023666	-1.54329	1.4137	0.000539092	-1.65084	1.41752
100075520	rs11160532	1.44766e-07	-1.80307	1.39464	0.000221091	-1.59025	1.39261	0.000508622	-1.68742	1.39592
100075680	rs12589542	1.23321e-07	-1.79328	1.22452	0.000196924	-1.53595	1.22256	0.000448104	-1.64393	1.22575
100075684	rs4509937	1.47511e-07	-1.79704	1.40739	0.00023613	-1.53719	1.40536	0.000536849	-1.64616	1.40867
100075773	rs11160533	1.48325e-07	-1.80316	1.41901	0.000226228	-1.59164	1.41697	0.000520637	-1.68844	1.42029
100075998	rs11627855	1.43967e-07	-1.79704	1.38308	0.000230459	-1.53719	1.38105	0.000523948	-1.64616	1.38435
100076059	rs4905865	1.38212e-07	-1.79704	1.34228	0.00022125	-1.53719	1.34027	0.000502999	-1.64616	1.34354
100076671	rs34963392	1.55381e-07	-1.79983	1.46216	0.000244625	-1.55659	1.46011	0.000558727	-1.661	1.46345
100076725	rs34901717	1.51406e-07	-1.80133	1.43775	0.000235654	-1.56955	1.4357	0.000539928	-1.6708	1.43903
100076885	rs12892088	1.46177e-07	-1.80063	1.4019	0.000228826	-1.56311	1.39986	0.000523446	-1.66594	1.40317
100076939	rs12891978	2.47308e-07	-1.74464	1.87172	0.000306859	-1.7563	1.88647	0.000742328	-1.80354	1.89013
100077077	rs35816523	1.43008e-07	-1.80301	1.38236	0.000208506	-1.63989	1.38365	0.000487103	-1.72227	1.38754
100077377	rs72706361	4.02601e-08	-1.68819	-1.95715e-10	4.52609e-05	-1.78377	-1.95715e-10	0.000113817	-1.78862	-1.95715e-10
100078331	rs12432083	4.37132e-08	-1.6059	-1.95715e-10	4.82599e-05	-1.71961	-1.95715e-10	0.000134651	-1.62052	-1.95715e-10
100078777	rs182109447	3.66691e-08	-1.78162	-1.95715e-10	4.43845e-05	-1.80332	-1.95715e-10	0.000112821	-1.7974	-1.95715e-10
100078900	rs17098899	3.66591e-08	-1.60199	-0.179898	4.9252e-05	-1.47846	-0.220808	0.000110249	-1.60974	-0.210729
100080197	rs137943060	1.09688e-07	-0.685911	-1.95715e-10	0.000185815	-0.371464	-1.95715e-10	0.000389988	-0.557089	-1.95715e-10
100080540	rs76779747	7.60343e-08	-1.05237	-1.95715e-10	0.000675689	0.91952	-1.95715e-10	0.00029208	-0.846178	-1.95715e-10
100081235	rs61418407	1.67552e-08	-1.7611	-0.80374	2.02593e-05	-1.7747	-0.812893	5.08251e-05	-1.78216	-0.812658
100081851	rs11628535	9.51956e-08	-1.74085	0.913237	0.000114231	-1.73319	0.875197	0.000272537	-1.7966	0.881169
100082170	rs61984369	4.35878e-08	-1.60877	-1.95715e-10	5.00871e-05	-1.68245	-1.95715e-10	0.000121678	-1.72183	-1.95715e-10
100082208	rs78315003	4.37255e-08	-1.60562	-1.95715e-10	4.78065e-05	-1.72905	-1.95715e-10	0.000131515	-1.64409	-1.95715e-10
100082470	rs75668445	4.64704e-08	-1.54474	-1.95715e-10	5.28449e-05	-1.62885	-1.95715e-10	0.00012884	-1.66463	-1.95715e-10
100082474	rs2400761	7.94249e-08	-1.40222e-10	-1.00874	9.89038e-05	-1.40222e-10	-1.00207	0.000249652	-1.40222e-10	-1.00313
100082561	rs12431621	4.95187e-08	-1.4812	-1.95715e-10	5.10361e-05	-1.66368	-1.95715e-10	0.000144263	-1.55157	-1.95715e-10
100082624	rs12434830	4.97998e-08	-1.47554	-1.95715e-10	5.12273e-05	-1.65994	-1.95715e-10	0.000144987	-1.54656	-1.95715e-10
100082748	rs12586338	1.52218e-08	-1.73821	-0.922606	1.7817e-05	-1.78582	-0.930236	4.45537e-05	-1.79692	-0.92959
100082793	rs12431670	4.31792e-08	-1.61819	-1.95715e-10	4.74426e-05	-1.73669	-1.95715e-10	0.000130042	-1.65535	-1.95715e-10
100082888	rs12586342	7.88367e-08	-1.40222e-10	-1.01617	9.79968e-05	-1.40222e-10	-1.01128	0.00024737	-1.40222e-10	-1.01232
100082902	rs12431656	4.79408e-08	-1.51358	-1.95715e-10	4.99729e-05	-1.68473	-1.95715e-10	0.000140204	-1.58011	-1.95715e-10
100083318	rs17095114	4.81072e-08	-1.51012	-1.95715e-10	5.00841e-05	-1.68251	-1.95715e-10	0.000140631	-1.57706	-1.95715e-10
100083455	rs17095115	4.73431e-08	-1.52613	-1.95715e-10	4.95754e-05	-1.69272	-1.95715e-10	0.000138671	-1.5911	-1.95715e-10
100083717	rs148225457	1.0306e-07	-1.40222e-10	-0.748241	0.000135463	-1.40222e-10	-0.687512	0.000343071	-1.40222e-10	-0.685267
100083926	rs60960677	4.99976e-08	-1.47158	-1.95715e-10	5.13621e-05	-1.65731	-1.95715e-10	0.000145497	-1.54305	-1.95715e-10
100084771	rs6575741	1.52536e-08	-1.7455	-0.913236	1.81033e-05	-1.77733	-0.922789	4.51187e-05	-1.79145	-0.922454
100084813	rs17095120	7.38544e-08	-1.40222e-10	-1.08145	8.8635e-05	-1.40222e-10	-1.11169	0.000224266	-1.40222e-10	-1.11037
100085028	rs78582836	6.36483e-08	-1.40222e-10	-1.23018	7.8745e-05	-1.40222e-10	-1.23	0.000198946	-1.40222e-10	-1.23017
100085450	rs2144800	5.34569e-08	-1.77313	0.368452	7.29102e-05	-1.6408	0.333818	0.000162927	-1.76896	0.339061
100085637	rs7159682	3.52349e-08	-1.79307	-0.0284438	5.82829e-05	-1.47546	-0.0554447	0.000127907	-1.62089	-0.0510091
100085748	rs12588417	1.41084e-08	-1.72341	-1.01336	1.61932e-05	-1.7944	-1.01722	4.06437e-05	-1.8016	-1.01676
100086053	rs118022189	5.5837e-08	-1.36111	-1.95715e-10	6.61025e-05	-1.40501	-1.95715e-10	0.00015416	-1.48521	-1.95715e-10
100086649	rs150091338	3.96137e-08	-1.70438	-1.95715e-10	4.5978e-05	-1.76805	-1.95715e-10	0.000119122	-1.74306	-1.95715e-10
100087364	rs11627059	8.26985e-08	-1.26248	0.294133	8.3134e-05	-1.39646	0.220704	0.000172315	-1.59767	0.223791
100087797	rs111574729	4.06855e-08	-1.67768	-1.95715e-10	4.44235e-05	-1.80245	-1.95715e-10	0.000113185	-1.79418	-1.95715e-10
100088293	rs141982550	7.2543e-08	-1.09937	-1.95715e-10	4.6582e-05	-1.755	-1.95715e-10	0.00012731	-1.67658	-1.95715e-10
100088426	rs77391518	3.42793e-08	-1.46106	-0.387952	3.87511e-05	-1.62641	-0.312645	0.000107775	-1.53153	-0.311628
100088980	rs7161519	7.01773e-08	-1.25048	0.117959	7.49653e-05	-1.37919	0.0999999	0.000156515	-1.56834	0.0982891
100089842	rs767068	3.06437e-08	-1.75725	-0.203876	4.17631e-05	-1.64609	-0.218107	9.15943e-05	-1.78659	-0.219244
100090566	rs79586898	4.54689e-08	-1.56652	-1.95715e-10	4.96525e-05	-1.69117	-1.95715e-10	0.000130301	-1.65336	-1.95715e-10
100091968	rs2282016	2.50964e-08	-1.70117	-0.459658	3.6677e-05	-1.52354	-0.470522	7.39819e-05	-1.74739	-0.471996
100092491	rs17098903	6.47616e-08	-1.40222e-10	-1.21284	8.09752e-05	-1.40222e-10	-1.20207	0.000203786	-1.40222e-10	-1.20614
100092849	rs145814499	3.83954e-08	-1.73561	-1.95715e-10	4.43614e-05	-1.80384	-1.95715e-10	0.000112237	-1.80259	-1.95715e-10
100093155	rs17098908	2.28815e-08	-1.27521	-0.978016	4.27418e-05	-0.872839	-0.968198	5.56887e-05	-1.5323	-0.971132
100095407	rs12882487	1.95457e-08	-1.6529	-0.757894	2.34483e-05	-1.63834	-0.803074	5.44378e-05	-1.72863	-0.797513
100096132	rs147531672	8.45787e-08	-1.40222e-10	-0.945867	0.000109365	-1.40222e-10	-0.901524	0.000276792	-1.40222e-10	-0.899937
100096510	rs61984370	4.55221e-08	-1.56535	-1.95715e-10	4.51544e-05	-1.78613	-1.95715e-10	0.000116574	-1.76468	-1.95715e-10
100096513	rs67361374	1.93373e-08	-1.43824	-0.983282	3.38532e-05	-1.09962	-0.974563	4.94384e-05	-1.64518	-0.977297
100096543	rs74510328	3.88868e-08	-1.7229	-1.95715e-10	4.99447e-05	-1.6853	-1.95715e-10	0.000127058	-1.67856	-1.95715e-10
100097014	rs78303218	7.22288e-08	-1.40222e-10	-1.10371	8.98381e-05	-1.40222e-10	-1.0982	0.000226318	-1.40222e-10	-1.10126
100097207	rs117475492	4.2985e-08	-1.6227	-1.95715e-10	4.60535e-05	-1.76641	-1.95715e-10	0.000115897	-1.7705	-1.95715e-10
100097239	rs4900438	2.10961e-08	-1.34812	-0.986344	3.81705e-05	-0.976471	-0.977679	5.23884e-05	-1.58412	-0.980397
100098571	rs35464923	3.20161e-08	-1.65283	-0.264478	3.99514e-05	-1.62404	-0.284506	8.67823e-05	-1.77442	-0.285383
100098848	rs2022566	5.43727e-08	-1.73268	0.34499	6.30563e-05	-1.70902	0.256838	0.000146672	-1.79703	0.26202
100099000	rs11626570	4.68867e-08	-1.53582	-1.95715e-10	4.5548e-05	-1.77745	-1.95715e-10	0.000118038	-1.75219	-1.95715e-10
100099039	rs72706367	7.95556e-08	-1.00709	-1.95715e-10	0.00014371	-0.628415	-1.95715e-10	0.000331395	-0.719892	-1.95715e-10
100099546	rs11160534	3.48194e-08	-1.54104	-0.292334	5.51487e-05	-1.27697	-0.309207	9.15181e-05	-1.69493	-0.311734
100099766	rs79902965	4.51199e-08	-1.57423	-1.95715e-10	4.84602e-05	-1.71547	-1.95715e-10	0.000128962	-1.66369	-1.95715e-10
100099938	rs941551	5.02577e-08	-1.59175	0.125361	9.07728e-05	-1.19292	0.105061	0.000145322	-1.64627	0.102019
100100164	rs7143061	1.61037e-08	-1.6544	-0.950098	1.86732e-05	-1.76027	-0.908853	5.2704e-05	-1.64185	-0.916661
100100230	rs72706368	1.75384e-07	-0.216575	-1.95715e-10	0.00017409	-0.436639	-1.95715e-10	0.00051359	-0.281779	-1.95715e-10
100101137	rs76134926	6.49178e-08	-1.40222e-10	-1.21043	8.11552e-05	-1.40222e-10	-1.19985	0.000204519	-1.40222e-10	-1.20254
100101455	rs61984394	6.4955e-08	-1.53801	0.328156	5.98531e-05	-1.73412	0.229797	0.000163035	-1.66365	0.234409
100102576	rs6575743	1.1751e-08	-1.7009	-1.21871	1.31404e-05	-1.8025	-1.21802	3.57105e-05	-1.72982	-1.21794
100103051	rs34518442	3.55861e-08	-0.768426	-1.04317	3.88575e-05	-0.993067	-0.943244	8.75126e-05	-1.11041	-0.941012
100104329	rs17098912	6.4566e-08	-0.619731	-0.596131	3.96246e-05	-1.27832	-0.638438	0.000112318	-1.16161	-0.640265
100104696	rs118050771	5.17212e-08	-1.43768	-1.95715e-10	7.86411e-05	-1.23132	-1.95715e-10	0.000208129	-1.18505	-1.95715e-10
100104834	rs12884035	1.85883e-08	-1.77788	-0.683142	2.4653e-05	-1.70898	-0.682331	5.84622e-05	-1.77403	-0.680794
100105374	rs61984397	5.15653e-08	-1.4407	-1.95715e-10	7.38116e-05	-1.2947	-1.95715e-10	0.000177317	-1.34526	-1.95715e-10
100105763	rs12889862	1.83759e-08	-1.77985	-0.692657	2.45948e-05	-1.70182	-0.691853	5.81093e-05	-1.77055	-0.690329
100106063	rs12894271	1.85114e-08	-1.77715	-0.688013	2.48554e-05	-1.69593	-0.687205	5.85814e-05	-1.76711	-0.685675
100106362	rs11628800	1.87744e-08	-1.7673	-0.683762	2.54066e-05	-1.6769	-0.684305	5.94492e-05	-1.75568	-0.682398
100107006	rs55928085	1.70567e-08	-1.39597	-1.15104	1.40304e-05	-1.7979	-1.15709	4.13956e-05	-1.64208	-1.15795
100107661	rs117610180	5.02124e-08	-1.46729	-1.95715e-10	7.06591e-05	-1.33835	-1.95715e-10	0.000187448	-1.2897	-1.95715e-10
100107939	rs74619306	1.81192e-07	-1.40222e-10	-0.183991	0.000244377	-1.40222e-10	-0.0975027	0.000610038	-1.40222e-10	-0.109682
100108117	rs8010785	3.04434e-08	-1.46056	-0.50712	2.70426e-05	-1.76784	-0.530958	7.90922e-05	-1.62369	-0.528898
100108322	rs12886102	1.96209e-08	-1.80329	-0.603669	2.52601e-05	-1.76123	-0.605758	6.15835e-05	-1.79893	-0.603877
100108778	rs76222085	1.17674e-08	-1.70123	-1.21699	1.61587e-05	-1.60175	-1.21201	4.05363e-05	-1.60986	-1.21115
100108894	rs12887206	1.12395e-08	-1.79522	-1.1689	1.36842e-05	-1.79099	-1.18898	3.42207e-05	-1.80343	-1.18694
100108918	rs12886724	1.10388e-08	-1.80384	-1.17829	1.37005e-05	-1.78184	-1.19695	3.39826e-05	-1.80221	-1.19514
100108986	rs141196960	6.97924e-08	-1.40222e-10	-1.13802	8.58728e-05	-1.40222e-10	-1.14335	0.000218702	-1.40222e-10	-1.13549
100109335	rs4905872	2.69974e-08	-1.79163	-0.296175	3.20313e-05	-1.80381	-0.32569	8.2851e-05	-1.77952	-0.326638
100109464	rs12587879	1.79728e-08	-1.46521	-1.02949	2.18625e-05	-1.52426	-0.987184	5.21171e-05	-1.57848	-0.991235
100109629	rs2180378	2.1263e-08	-1.68151	-0.645072	2.48579e-05	-1.70693	-0.676105	6.99261e-05	-1.59674	-0.679028
100109824	rs4905873	1.99315e-08	-1.80247	-0.588777	2.36906e-05	-1.79956	-0.631569	5.99495e-05	-1.79804	-0.631663
100110024	rs4905874	1.97051e-08	-1.80332	-0.599359	2.34058e-05	-1.80122	-0.64201	5.94827e-05	-1.79624	-0.641273
100110120	rs9788569	1.49036e-08	-1.69629	-0.985656	1.94786e-05	-1.68203	-0.944867	4.66716e-05	-1.72795	-0.952116
100111052	rs4905875	1.89703e-08	-1.79934	-0.641331	2.26065e-05	-1.79864	-0.679338	5.75082e-05	-1.79301	-0.678271
100111125	rs4905876	1.83924e-08	-1.79767	-0.673948	2.19805e-05	-1.7955	-0.710562	5.52486e-05	-1.80149	-0.709874
100111155	rs8018136	1.80599e-08	-1.79654	-0.693318	2.1601e-05	-1.7942	-0.729277	5.419e-05	-1.80211	-0.728602
100111409	rs71422782	1.56667e-08	-1.69392	-0.938092	2.09315e-05	-1.66328	-0.891678	5.00273e-05	-1.71233	-0.898304
100111565	rs12893887	1.26248e-08	-1.80163	-1.04625	1.62488e-05	-1.79862	-1.00958	4.05786e-05	-1.80381	-1.01616
100111923	rs79570438	6.38715e-08	-1.40222e-10	-1.22668	7.88876e-05	-1.40222e-10	-1.22819	0.000199486	-1.40222e-10	-1.22746
100111955	rs10149871	4.9512e-08	-1.63736	0.156029	6.41549e-05	-1.60822	0.173311	0.000137683	-1.7565	0.158243
100112221	rs12878622	1.70846e-08	-1.78698	-0.758393	2.04246e-05	-1.78971	-0.78976	5.09571e-05	-1.80385	-0.788373
100112282	rs149405115	6.48434e-08	-1.21158	-1.95715e-10	0.000112935	-0.869402	-1.95715e-10	0.000278189	-0.894903	-1.95715e-10
100112300	rs73348539	1.08166e-08	-1.77401	-1.22846	1.36856e-05	-1.75432	-1.22555	3.35049e-05	-1.78614	-1.22537
100112787	rs144767726	3.82937e-08	-1.73826	-1.95715e-10	4.50156e-05	-1.7892	-1.95715e-10	0.000113124	-1.79472	-1.95715e-10
100112819	rs12431602	4.68874e-08	-1.64368	0.10788	6.08068e-05	-1.61508	0.126562	0.000131055	-1.75984	0.112245
100112978	rs73348541	6.17987e-08	-1.25967	-1.95715e-10	6.36474e-05	-1.44286	-1.95715e-10	0.000173424	-1.36746	-1.95715e-10
100113288	rs7146731	4.80816e-08	-1.64987	0.139222	6.23808e-05	-1.6218	0.158849	0.000134874	-1.76305	0.144189
100113382	rs4900440	1.68925e-08	-1.78568	-0.771002	1.99642e-05	-1.79284	-0.809432	4.99694e-05	-1.80372	-0.808068
100113424	rs4900441	1.65504e-08	-1.76702	-0.810121	1.93005e-05	-1.78924	-0.846841	4.81651e-05	-1.80303	-0.845539
100113475	rs77419534	6.46908e-08	-1.40222e-10	-1.21393	7.95037e-05	-1.40222e-10	-1.22041	0.000200982	-1.40222e-10	-1.21999
100113480	rs4905877	1.6599e-08	-1.78568	-0.78853	1.96322e-05	-1.79284	-0.826203	4.9137e-05	-1.80372	-0.824866
100113662	rs35910916	1.65412e-08	-1.78917	-0.78853	1.95797e-05	-1.79552	-0.826203	4.9161e-05	-1.80324	-0.824866
100114013	rs145024506	5.87083e-08	-1.31097	-1.95715e-10	4.97994e-05	-1.68821	-1.95715e-10	0.000119567	-1.73932	-1.95715e-10
100114044	rs12889334	1.67286e-08	-1.80361	-0.762819	2.01092e-05	-1.801	-0.794036	5.18919e-05	-1.78138	-0.792656
100114076	rs9788495	1.86513e-08	-1.75975	-0.697882	2.23131e-05	-1.74934	-0.741696	6.03009e-05	-1.68377	-0.740088
100114078	rs9788497	1.32003e-08	-1.7879	-1.01541	1.72445e-05	-1.78088	-0.967838	4.25333e-05	-1.79855	-0.974364
100114351	rs60868289	1.08206e-08	-1.77319	-1.22891	1.36895e-05	-1.75326	-1.22632	3.34997e-05	-1.78551	-1.22616
100114438	rs12890020	1.51005e-08	-1.80076	-0.868058	1.83407e-05	-1.8037	-0.883397	4.69997e-05	-1.79097	-0.882093
100115147	rs11629115	1.72988e-08	-1.73343	-0.799485	2.11615e-05	-1.72022	-0.823815	5.82506e-05	-1.63677	-0.82168
100115473	rs78222176	5.78231e-07	0.976423	-1.95715e-10	0.00061533	0.825945	-1.95715e-10	0.00128205	0.63301	-1.95715e-10
100115527	rs10139462	3.60709e-08	-1.73826	-0.0597998	4.52644e-05	-1.73691	-0.0467819	0.000105729	-1.80156	-0.0607657
100115608	rs4905878	3.54119e-08	-1.74156	-0.0749385	4.40924e-05	-1.74792	-0.0620048	0.000103975	-1.80315	-0.0758981
100115799	rs35911833	1.35729e-08	-1.79639	-0.979087	1.74864e-05	-1.79146	-0.943326	4.33401e-05	-1.80259	-0.951541
100115898	rs146155295	6.52161e-08	-1.40222e-10	-1.20584	8.12151e-05	-1.40222e-10	-1.19911	0.000204923	-1.40222e-10	-1.20057
100116225	rs12880985	1.37746e-08	-1.79538	-0.965343	1.77674e-05	-1.7902	-0.928649	4.39998e-05	-1.80195	-0.937073
100116252	rs28391527	3.49204e-08	-1.74982	-0.0806603	4.41359e-05	-1.74859	-0.0603486	0.000104062	-1.80326	-0.074957
100116586	rs4990377	3.46465e-08	-1.74982	-0.0885331	4.37868e-05	-1.74859	-0.0682908	0.000103243	-1.80326	-0.0828494
100116730	rs34146338	1.59073e-08	-1.63705	-0.979719	2.20425e-05	-1.57862	-0.924618	5.17402e-05	-1.64613	-0.930835
100116788	rs8007470	1.11094e-08	-1.74558	-1.23018	1.41302e-05	-1.71847	-1.22943	3.41556e-05	-1.76293	-1.22935
100116842	rs2400762	3.15225e-08	-1.76878	-0.164066	3.97315e-05	-1.76754	-0.146535	9.55283e-05	-1.80337	-0.16041
100116935	rs2149415	1.32023e-08	-1.79091	-1.01224	1.65406e-05	-1.77048	-1.01992	4.38614e-05	-1.72346	-1.01871
100117410	rs11627015	1.3122e-08	-1.79051	-1.01875	1.64383e-05	-1.77029	-1.02631	4.36002e-05	-1.72302	-1.02512
100117458	rs142886636	4.75207e-08	-1.52238	-1.95715e-10	5.39845e-05	-1.60752	-1.95715e-10	0.000144354	-1.55093	-1.95715e-10
100117459	rs11627153	1.28019e-08	-1.79091	-1.04304	1.60788e-05	-1.77048	-1.04823	4.2654e-05	-1.72346	-1.04663
100117639	rs10145905	3.26285e-08	-1.7451	-0.153259	4.15272e-05	-1.73782	-0.132047	9.71164e-05	-1.80154	-0.14575
100117959	rs11624028	1.31626e-08	-1.78426	-1.02191	1.65798e-05	-1.7595	-1.02853	4.41679e-05	-1.70766	-1.02755
100117988	rs11628093	1.31052e-08	-1.78228	-1.02827	1.65252e-05	-1.75654	-1.03479	4.40825e-05	-1.70332	-1.03382
100118160	rs73348552	6.49535e-08	-1.20988	-1.95715e-10	6.67256e-05	-1.39562	-1.95715e-10	0.000183024	-1.31359	-1.95715e-10
100119238	rs3825570	2.17526e-08	-1.24007	-1.06374	2.88094e-05	-1.17464	-1.06087	8.18158e-05	-1.0578	-1.06093
100119440	rs7140490	4.49996e-08	-1.31172	-0.265181	5.89557e-05	-1.32099	-0.198439	0.000178672	-1.12495	-0.212701
100120215	rs78228841	6.49763e-08	-1.40222e-10	-1.20953	7.96363e-05	-1.40222e-10	-1.21874	0.000201535	-1.40222e-10	-1.21724
100120817	rs57416838	6.73794e-08	-1.17321	-1.95715e-10	6.85443e-05	-1.36873	-1.95715e-10	0.000188001	-1.28676	-1.95715e-10
100121487	rs34916886	2.19149e-08	-1.19004	-1.10635	2.91159e-05	-1.12184	-1.10309	8.30684e-05	-1.0004	-1.10314
100121772	rs7342498	4.77542e-08	-1.20511	-0.312373	6.25395e-05	-1.2159	-0.244516	0.000193223	-1.00096	-0.258395
100122731	rs12589575	1.52668e-08	-1.79749	-0.860375	1.97576e-05	-1.79689	-0.81578	4.90817e-05	-1.80372	-0.825997
100122744	rs79373239	4.03314e-08	-1.68642	-1.95715e-10	5.04471e-05	-1.67529	-1.95715e-10	0.000119649	-1.73864	-1.95715e-10
100123487	rs36033161	1.53928e-08	-1.79792	-0.851733	1.99304e-05	-1.79733	-0.806634	4.9524e-05	-1.80378	-0.816964
100123559	rs35826699	1.7893e-08	-1.60767	-0.89147	2.40668e-05	-1.58978	-0.8256	5.67786e-05	-1.65072	-0.833322
100123574	rs149920314	7.49782e-08	-1.40222e-10	-1.06635	8.90229e-05	-1.40222e-10	-1.10732	0.000224988	-1.40222e-10	-1.10716
100124055	rs12897285	1.54658e-08	-1.79792	-0.847002	1.99833e-05	-1.79733	-0.80398	4.9622e-05	-1.80378	-0.814987
100124226	rs12896317	2.24039e-08	-1.17924	-1.09508	2.97233e-05	-1.11046	-1.09383	8.4907e-05	-0.988048	-1.0936
100124648	rs4905879	2.28682e-08	-1.15629	-1.09751	2.94453e-05	-1.12033	-1.09335	8.50217e-05	-0.986816	-1.09348
100124661	rs60944192	6.7005e-08	-1.17878	-1.95715e-10	6.82279e-05	-1.37336	-1.95715e-10	0.000187055	-1.2918	-1.95715e-10
100125721	rs7145262	3.81053e-08	-1.77227	0.0290748	4.69374e-05	-1.78162	0.0342242	0.000115331	-1.79943	0.0240316
100126328	rs11627489	1.1495e-08	-1.78677	-1.15487	1.38498e-05	-1.79629	-1.17166	3.50515e-05	-1.79624	-1.17015
100126416	rs2400763	1.18753e-08	-1.76103	-1.14806	1.41103e-05	-1.78607	-1.16324	3.51694e-05	-1.80142	-1.1616
100127440	rs4624107	3.72384e-08	-1.73341	-0.032799	4.41114e-05	-1.74597	-0.0635267	0.000103878	-1.8036	-0.0763816
100127805	rs7159011	2.52584e-08	-1.07542	-1.07897	3.45673e-05	-0.965921	-1.08739	9.98047e-05	-0.832872	-1.08712
100128875	rs10873507	2.10349e-08	-1.20806	-1.1293	2.7722e-05	-1.13898	-1.135	7.89262e-05	-1.01998	-1.13471
100128985	rs10873508	2.06454e-08	-1.18518	-1.17088	2.72743e-05	-1.11588	-1.17439	7.78749e-05	-0.993977	-1.17412
100129071	rs11160535	2.14826e-08	-1.1776	-1.13871	2.83679e-05	-1.10682	-1.14414	8.09844e-05	-0.985089	-1.14386
100129072	rs10133513	2.14374e-08	-1.1776	-1.14081	2.83101e-05	-1.10682	-1.14617	8.08192e-05	-0.985089	-1.1459
100129327	rs34890784	3.81168e-08	-1.74289	-1.95715e-10	8.05936e-05	-1.20679	-1.95715e-10	0.000114256	-1.78476	-1.95715e-10
100129934	rs111585616	3.98096e-08	-1.69944	-1.95715e-10	5.62628e-05	-1.56618	-1.95715e-10	0.000120438	-1.73207	-1.95715e-10
100130468	rs113659539	3.58691e-08	-1.80367	-1.95715e-10	4.44792e-05	-1.80119	-1.95715e-10	0.000114479	-1.78281	-1.95715e-10
100130946	rs34668196	3.61933e-08	-1.75652	-0.0381588	4.30488e-05	-1.7667	-0.0671771	0.000103685	-1.80281	-0.0790332
100131282	rs12432679	3.74067e-08	-1.76065	-0.00105396	4.43525e-05	-1.77559	-0.0284545	0.000108072	-1.8006	-0.0398008
100131284	rs560540606	6.97271e-08	-1.40222e-10	-1.13896	8.44181e-05	-1.40222e-10	-1.16043	0.000213211	-1.40222e-10	-1.16092
100131285	rs527729974	7.02049e-08	-1.40222e-10	-1.13213	8.49249e-05	-1.40222e-10	-1.15445	0.000214487	-1.40222e-10	-1.15496
100131970	rs9805960	1.14539e-08	-1.71891	-1.22631	1.36463e-05	-1.75345	-1.22929	3.29369e-05	-1.79953	-1.22908
100132266	rs11623755	2.66169e-08	-1.77308	-0.328923	3.39832e-05	-1.78864	-0.281712	8.71116e-05	-1.75752	-0.298496
100133090	rs11624903	3.81483e-08	-1.74207	-1.95715e-10	4.66003e-05	-1.75461	-1.95715e-10	0.000113921	-1.7877	-1.95715e-10
100133148	rs71422784	4.42662e-08	-1.59333	-1.95715e-10	4.92263e-05	-1.69978	-1.95715e-10	0.000122965	-1.7113	-1.95715e-10
100133250	rs17562391	3.56498e-08	-1.80303	-0.00677883	4.32795e-05	-1.80371	-0.0248284	0.000114035	-1.74847	-0.0382286
100133398	rs11844169	1.15537e-08	-1.71135	-1.2252	1.37346e-05	-1.74759	-1.22871	3.30165e-05	-1.7977	-1.2285
100133942	rs2895811	3.74847e-08	-1.75299	-0.00663118	4.45502e-05	-1.76356	-0.0360331	0.0001069	-1.80326	-0.0480473
100134092	rs11626111	4.13051e-08	-1.04245	-0.620111	5.16156e-05	-1.02663	-0.625764	9.80446e-05	-1.30399	-0.63379
100134209	rs35752324	2.45271e-08	-1.59136	-0.592417	3.43422e-05	-1.54982	-0.510018	8.02116e-05	-1.61807	-0.520461
100134313	rs56245424	1.0988e-08	-1.76002	-1.22673	1.32378e-05	-1.78357	-1.22957	3.2793e-05	-1.80358	-1.22941
100134957	rs79722614	7.9842e-08	-1.40222e-10	-1.0035	0.00010076	-1.40222e-10	-0.983472	0.000253042	-1.40222e-10	-0.989647
100135124	rs116629554	1.02877e-07	-1.40222e-10	-0.750014	0.000123218	-1.40222e-10	-0.782255	0.000313611	-1.40222e-10	-0.775052
100135306	rs12436072	3.6584e-08	-1.78018	-0.00375745	4.36367e-05	-1.78712	-0.0331941	0.000108141	-1.79455	-0.0452226
100135648	rs17098917	6.40336e-08	-1.40222e-10	-1.22414	7.96548e-05	-1.40222e-10	-1.21851	0.000201422	-1.40222e-10	-1.2178
100135718	rs8014986	2.565e-08	-1.79383	-0.345173	3.34704e-05	-1.79281	-0.292742	8.22816e-05	-1.80289	-0.310165
100135750	rs17642708	2.39433e-08	-0.984641	-1.22322	3.11948e-05	-0.939895	-1.21607	6.18167e-05	-1.18211	-1.21692
100136363	rs1952425	2.38096e-08	-0.993831	-1.21963	3.00322e-05	-0.982614	-1.21133	5.99766e-05	-1.21691	-1.21234
100136420	rs2895812	2.44037e-08	-0.983582	-1.20523	3.25925e-05	-0.904107	-1.20802	9.47141e-05	-0.76448	-1.20786
100136575	rs9324011	5.01138e-08	-1.3655	-0.103756	6.69943e-05	-1.32356	-0.0680407	0.000197654	-1.15154	-0.0851433
100136581	rs192352583	9.07558e-08	-0.875378	-1.95715e-10	0.000556718	0.725846	-1.95715e-10	0.00109555	0.475804	-1.95715e-10
100137141	rs1958321	1.10531e-08	-1.75172	-1.22912	1.33112e-05	-1.77766	-1.22995	3.27733e-05	-1.80384	-1.22975
100137162	rs1958320	2.9157e-08	-1.80002	-0.210829	3.82626e-05	-1.79938	-0.152358	9.44287e-05	-1.80379	-0.171565
100137166	rs1958319	1.09681e-08	-1.7586	-1.22996	1.32445e-05	-1.78246	-1.23017	3.27671e-05	-1.80367	-1.23011
100137596	rs11621243	2.5504e-08	-0.923212	-1.2215	3.21391e-05	-0.908753	-1.21739	8.96259e-05	-0.811084	-1.21648
100138125	rs11622347	1.20553e-08	-1.67415	-1.2199	1.75547e-05	-1.51421	-1.21668	4.50735e-05	-1.49906	-1.21585
100138404	rs116984801	7.5126e-08	-1.06438	-1.95715e-10	0.00143926	1.67567	-1.95715e-10	0.000393459	-0.548228	-1.95715e-10
100138831	rs80321378	4.41693e-08	-1.59552	-1.95715e-10	4.93003e-05	-1.69828	-1.95715e-10	0.000123345	-1.70822	-1.95715e-10
100138872	rs78031563	9.44139e-08	-0.835862	-1.95715e-10	0.000199588	-0.299958	-1.95715e-10	0.000460216	-0.391508	-1.95715e-10
100139434	rs12050196	1.14482e-08	-1.73312	-1.21259	1.4542e-05	-1.7141	-1.20507	4.09004e-05	-1.60557	-1.20649
100140368	rs151024343	2.70087e-07	0.215192	-1.95715e-10	0.000464523	0.544797	-1.95715e-10	0.000949363	0.332588	-1.95715e-10
100140370	rs11160538	1.52323e-08	-1.79723	-0.862894	1.8946e-05	-1.79623	-0.858393	5.12367e-05	-1.72556	-0.861187
100140511	rs56317087	2.00629e-08	-1.1814	-1.20328	4.89847e-05	-0.493027	-1.21168	5.65341e-05	-1.2776	-1.21076
100140849	rs56278115	3.61297e-08	-1.79644	-1.95715e-10	4.79489e-05	-1.72608	-1.95715e-10	0.000119543	-1.73952	-1.95715e-10
100141689	rs7158073	1.59186e-08	-1.80383	-0.812232	1.99469e-05	-1.80162	-0.801517	5.29816e-05	-1.74839	-0.804874
100142541	rs138618048	1.13157e-07	-0.65477	-1.95715e-10	6.44543e-05	-1.43026	-1.95715e-10	0.000188167	-1.28587	-1.95715e-10
100142650	rs943886	3.51496e-08	-0.658866	-1.16507	3.27476e-05	-0.975296	-1.13209	0.000102603	-0.763503	-1.12883
100145191	rs118010124	3.58725e-08	-1.80358	-1.95715e-10	4.81314e-05	-1.72228	-1.95715e-10	0.000114157	-1.78563	-1.95715e-10
100145296	rs74793500	8.33072e-08	-1.40222e-10	-0.961015	0.000100846	-1.40222e-10	-0.982615	0.000255317	-1.40222e-10	-0.980697
100145628	rs77639524	6.52686e-08	-1.40222e-10	-1.20504	7.96117e-05	-1.40222e-10	-1.21905	0.000201203	-1.40222e-10	-1.21889
100145710	rs10139550	1.31867e-08	-1.8008	-1.00354	1.63229e-05	-1.80144	-1.00221	4.18957e-05	-1.78535	-1.00268
100145711	rs78677915	6.24116e-08	-1.2498	-1.95715e-10	9.34144e-05	-1.05917	-1.95715e-10	0.000194814	-1.25116	-1.95715e-10
100146453	rs76234538	8.59954e-08	-0.929256	-1.95715e-10	0.000167754	-0.473716	-1.95715e-10	0.000386259	-0.566695	-1.95715e-10
100148898	rs8019753	5.39093e-08	-0.525978	-0.87027	0.000124582	0.105301	-0.876549	0.000208334	-0.303062	-0.881002
100148961	rs8003602	2.76154e-08	-1.12269	-0.942486	3.57785e-05	-1.0853	-0.933568	0.000113037	-0.856474	-0.939015
100149298	rs61984439	8.96646e-08	-0.887475	-1.95715e-10	6.76967e-05	-1.38118	-1.95715e-10	0.000165068	-1.41685	-1.95715e-10
100149458	rs3783320	1.83176e-08	-1.63348	-0.842206	2.56868e-05	-1.51837	-0.83186	7.17026e-05	-1.4125	-0.838176
100149502	rs4145039	1.06671e-08	-1.79009	-1.22629	1.42076e-05	-1.71653	-1.22591	3.36063e-05	-1.78199	-1.2265
100150445	rs7157609	1.84258e-08	-1.64847	-0.821323	2.9306e-05	-1.40098	-0.81744	6.82764e-05	-1.48052	-0.819116
100150975	rs61984440	1.87472e-08	-1.67648	-0.776031	2.88785e-05	-1.46594	-0.767177	6.77342e-05	-1.53937	-0.768246
100152269	rs11626635	3.19516e-08	-0.691023	-1.2283	5.85548e-05	-0.298456	-1.22779	0.000156347	-0.243307	-1.22782
100153507	rs17098923	2.03725e-08	-1.74127	-0.628089	2.46061e-05	-1.72487	-0.668351	6.33594e-05	-1.69974	-0.67464
100153871	rs74443382	3.57304e-08	-0.578481	-1.22907	5.318e-05	-0.397103	-1.22543	7.63711e-05	-0.961514	-1.22608
100153902	rs943884	4.17038e-08	-0.424245	-1.22871	6.27599e-05	-0.232171	-1.22473	8.69139e-05	-0.832855	-1.22543
100154760	rs115980883	1.16082e-08	-1.70209	-1.22975	1.46731e-05	-1.68143	-1.22877	3.82521e-05	-1.65057	-1.22843
100155415	rs7144398	4.42305e-08	-1.06383	-0.530304	4.8052e-05	-1.23115	-0.49278	0.000120272	-1.24342	-0.490025
100157099	rs1952423	1.25638e-07	0.612493	-1.16264	0.000220745	0.966844	-1.16605	0.000346153	0.490358	-1.16668
100157224	rs3742375	1.57184e-08	-1.72273	-0.905986	1.91598e-05	-1.72552	-0.917876	4.5767e-05	-1.77599	-0.923656
100157647	rs943883	1.78694e-07	0.568416	-0.766291	0.000303918	0.87109	-0.750546	0.000440201	0.319209	-0.755181
100157934	rs117244059	3.84615e-08	-1.73389	-1.95715e-10	4.44366e-05	-1.80215	-1.95715e-10	0.000131011	-1.64792	-1.95715e-10
100157967	rs754203	4.3597e-08	-0.86969	-0.738873	4.60703e-05	-1.03369	-0.732352	0.000113387	-1.05931	-0.733087
100158241	rs4900442	1.76917e-07	0.543237	-0.751107	0.000304802	0.844348	-0.720899	0.000443076	0.295392	-0.724855
100158310	rs117491281	5.93182e-08	-1.30063	-1.95715e-10	0.00110705	1.41324	-1.95715e-10	0.000294347	-0.838446	-1.95715e-10
100158677	rs187966168	9.01845e-08	-0.881693	-1.95715e-10	6.00593e-05	-1.50088	-1.95715e-10	0.000172425	-1.37324	-1.95715e-10
100158830	rs183123838	1.02801e-07	-1.40222e-10	-0.750754	0.000136661	-1.40222e-10	-0.678713	0.000346634	-1.40222e-10	-0.674933
100159400	rs142237600	6.58588e-08	-1.40222e-10	-1.19604	8.22552e-05	-1.40222e-10	-1.18639	0.000207746	-1.40222e-10	-1.18689
100160352	rs34832190	4.14984e-08	-0.4784	-1.1795	6.475e-05	-0.255104	-1.17058	0.000125521	-0.521106	-1.16962
100160370	rs28787321	1.59162e-07	0.446345	-0.759974	0.000272756	0.741364	-0.729001	0.00040051	0.203814	-0.73428
100162288	rs34703277	8.17019e-08	-0.980473	-1.95715e-10	7.81711e-05	-1.23731	-1.95715e-10	0.000192145	-1.26495	-1.95715e-10
100162617	rs79718477	1.0812e-07	0.505478	-1.20578	0.000236022	1.07015	-1.20244	0.000610377	1.09471	-1.20384
100162924	rs10137574	3.83071e-08	-0.994609	-0.743305	4.20208e-05	-1.12008	-0.73797	0.000103186	-1.14745	-0.739215
100162941	rs7156258	3.74581e-08	-0.552295	-1.20803	5.8009e-05	-0.335067	-1.20055	0.000113253	-0.593783	-1.1998
100164800	rs8010253	5.3142e-08	-0.246023	-1.16456	8.72867e-05	0.0266702	-1.15369	0.000170395	-0.232538	-1.15255
100164857	rs8009011	3.71466e-08	-0.570052	-1.19863	5.74246e-05	-0.354308	-1.19143	0.000112324	-0.611242	-1.19057
100165673	rs3742376	3.69076e-08	-1.00674	-0.768396	4.05198e-05	-1.13122	-0.763199	9.95263e-05	-1.15837	-0.764412
100166228	rs3742377	2.44769e-08	-0.957342	-1.22848	5.61024e-05	-0.342453	-1.22658	8.36445e-05	-0.869674	-1.22695
100166300	rs943881	6.10107e-08	-0.106832	-1.16567	0.000101355	0.177302	-1.15488	0.000195721	-0.0927585	-1.15376
100166489	rs943880	6.1114e-08	-0.106832	-1.16398	0.00010154	0.177302	-1.15306	0.000196081	-0.0927585	-1.15192
100166652	rs12894973	6.0909e-08	-0.106832	-1.16734	0.000101173	0.177302	-1.15669	0.000195365	-0.0927585	-1.15557
100166949	rs147272400	3.06278e-07	0.340943	-1.95715e-10	0.0012605	1.54305	-1.95715e-10	0.00233623	1.23309	-1.95715e-10
100167190	rs4905880	3.89797e-08	-0.967334	-0.753175	4.15217e-05	-1.1221	-0.747893	0.000102297	-1.14619	-0.749126
100167595	rs4905881	3.87303e-08	-0.994617	-0.73231	4.13713e-05	-1.14671	-0.726915	0.000101969	-1.17036	-0.728174
100167890	rs35683282	6.96093e-08	0.0162191	-1.15687	0.000116847	0.310083	-1.14544	0.000223564	0.0307928	-1.1443
100168006	rs34315028	6.54548e-08	-0.0416695	-1.16052	0.000108964	0.244814	-1.15001	0.000210358	-0.0256141	-1.14878
100168149	rs7148158	3.78777e-08	-0.981025	-0.768164	4.14986e-05	-1.10759	-0.762966	0.000101882	-1.13521	-0.764179
100168173	rs36112081	7.69871e-08	0.122344	-1.16226	0.000130149	0.424338	-1.15187	0.000247122	0.137336	-1.15066
100168298	rs7148504	1.67195e-08	-1.51552	-1.05145	2.58425e-05	-1.2793	-1.0649	5.7888e-05	-1.39763	-1.06707
100168863	rs180678415	4.85817e-08	-1.5003	-1.95715e-10	5.22038e-05	-1.64106	-1.95715e-10	0.000134112	-1.62453	-1.95715e-10
100169075	rs57090479	4.38287e-08	-0.408524	-1.19474	6.86783e-05	-0.179644	-1.18714	0.00013224	-0.45235	-1.18623
100169479	rs1951575	4.46832e-08	-0.388427	-1.19553	7.01224e-05	-0.157966	-1.18801	0.000134764	-0.432569	-1.18711
100169617	rs1951576	7.06748e-08	0.036795	-1.16226	0.000118699	0.332253	-1.15187	0.000226784	0.0514507	-1.15066
100170616	rs34513148	4.30506e-08	-0.424114	-1.19706	6.48906e-05	-0.233812	-1.1897	0.000126469	-0.494382	-1.18882
100170895	rs12435918	3.73011e-08	-0.9757	-0.788828	4.09876e-05	-1.10269	-0.780254	0.000100699	-1.13041	-0.780655
100171013	rs61076771	4.28896e-08	-0.426672	-1.19825	6.70856e-05	-0.199228	-1.19102	0.000129391	-0.470209	-1.19015
100171077	rs17643008	4.14701e-08	-0.460091	-1.19849	6.24088e-05	-0.272207	-1.1903	0.000122041	-0.529426	-1.18942
100171095	rs17098927	2.59789e-08	-0.905895	-1.22037	5.74044e-05	-0.329099	-1.21699	8.51392e-05	-0.861471	-1.21745
100171100	rs71422785	6.69637e-08	-1.1794	-1.95715e-10	6.59446e-05	-1.4074	-1.95715e-10	0.000164622	-1.41955	-1.95715e-10
100171403	rs34212776	4.19936e-08	-0.442161	-1.20387	6.31728e-05	-0.253068	-1.19727	0.000123317	-0.511963	-1.19648
100171452	rs11628270	1.37162e-07	0.707313	-1.1697	0.000275059	1.18468	-1.16391	0.000720868	1.2228	-1.16555
100171990	rs34891372	4.48015e-08	-0.438333	-1.14298	7.62032e-05	-0.131548	-1.13126	0.000145235	-0.414953	-1.12989
100172256	rs35965011	4.17026e-08	-0.442161	-1.21083	6.26794e-05	-0.253068	-1.20511	0.000122342	-0.511963	-1.20442
100172362	rs12588744	1.17526e-08	-1.72358	-1.19589	1.52074e-05	-1.70513	-1.16931	3.96095e-05	-1.67724	-1.16689
100172729	rs2146238	1.97835e-08	-1.6003	-0.798405	2.49991e-05	-1.57279	-0.804581	5.75661e-05	-1.65942	-0.810852
100172736	rs117533382	8.334e-08	-0.960622	-1.95715e-10	0.000150956	-0.579226	-1.95715e-10	0.000362874	-0.629149	-1.95715e-10
100172899	rs2273839	4.01405e-08	-0.475891	-1.21527	6.01548e-05	-0.289078	-1.21021	0.000117777	-0.544811	-1.2096
100173346	rs116887520	7.15393e-08	-1.40222e-10	-1.1133	9.004e-05	-1.40222e-10	-1.09596	0.000227321	-1.40222e-10	-1.09684
100173535	rs76113576	3.73781e-08	-1.76246	-1.95715e-10	4.43787e-05	-1.80345	-1.95715e-10	0.00012531	-1.69242	-1.95715e-10
100173567	rs3783321	3.96124e-08	-0.493401	-1.21101	5.93524e-05	-0.307783	-1.20494	0.000116403	-0.561859	-1.20428
100173694	rs4485283	1.23919e-07	0.609862	-1.17378	0.000274373	1.18646	-1.16819	0.000709776	1.21152	-1.16977
100174178	rs36018216	3.90018e-08	-0.510796	-1.20915	5.83833e-05	-0.326373	-1.20281	0.000114696	-0.578792	-1.20213
100174543	rs184185267	4.57017e-08	-1.56142	-1.95715e-10	6.79419e-05	-1.37756	-1.95715e-10	0.000188439	-1.28443	-1.95715e-10
100175109	rs4905882	1.66218e-08	-1.70382	-0.869012	2.08072e-05	-1.69532	-0.865591	4.91227e-05	-1.75728	-0.871603
100175275	rs12434024	2.94627e-08	-0.779147	-1.22128	6.76486e-05	-0.166213	-1.21567	9.69866e-05	-0.732299	-1.21633
100175652	rs11624593	1.64175e-08	-1.70382	-0.881379	2.05502e-05	-1.69532	-0.878016	4.85211e-05	-1.75728	-0.883925
100176294	rs116921022	3.84242e-08	-1.73486	-1.95715e-10	4.51845e-05	-1.78546	-1.95715e-10	0.000115545	-1.77354	-1.95715e-10
100177128	rs12885960	6.12038e-08	-0.0422823	-1.22706	9.72756e-05	0.204337	-1.223	0.000188908	-0.0593294	-1.22261
100177506	rs10145696	1.65915e-07	0.619186	-0.891262	0.000283829	0.924984	-0.872826	0.000409295	0.367252	-0.876019
100177681	rs68104925	5.10421e-08	-0.223493	-1.22741	8.00942e-05	0.010524	-1.22353	0.000157655	-0.239637	-1.22316
100177915	rs12435858	2.19414e-08	-1.50172	-0.793451	2.76867e-05	-1.47111	-0.804147	6.25225e-05	-1.57638	-0.811302
100178707	rs58648175	3.82407e-08	-0.510796	-1.22885	5.68103e-05	-0.326373	-1.23012	0.000111526	-0.578792	-1.23015
100178900	rs11628362	3.58629e-08	-1.80385	-1.95715e-10	4.47769e-05	-1.79452	-1.95715e-10	0.000112119	-1.80365	-1.95715e-10
100179671	rs75107773	2.3408e-08	-1.01091	-1.21957	5.31545e-05	-0.409764	-1.21325	7.96149e-05	-0.931885	-1.21412
100180140	rs28748133	3.71885e-08	-0.824881	-0.94267	3.94459e-05	-0.991484	-0.929798	9.691e-05	-1.01883	-0.930589
100180852	rs35110752	5.40166e-08	-0.164277	-1.22998	8.48734e-05	0.0739337	-1.22899	0.00016628	-0.180722	-1.22881
100181563	rs11628052	1.647e-07	0.495773	-0.775198	0.000287294	0.793916	-0.729622	0.000420533	0.250517	-0.732198
100181652	rs11628089	5.09951e-08	-0.222065	-1.22976	7.96301e-05	0.0113586	-1.23018	0.000157129	-0.23597	-1.23017
100182082	rs3752957	2.31691e-08	-1.06177	-1.17896	5.22638e-05	-0.477476	-1.16243	7.9411e-05	-0.985261	-1.16331
100182687	rs3752958	2.16502e-08	-1.43307	-0.875462	2.93362e-05	-1.40027	-0.817117	6.65396e-05	-1.50437	-0.821033
100182725	rs8022722	3.45669e-08	-0.839729	-1.00092	3.5969e-05	-1.03372	-0.979836	8.88228e-05	-1.0569	-0.979663
100182801	rs911913	2.41427e-08	-1.03083	-1.16874	5.50259e-05	-0.436223	-1.15219	8.2871e-05	-0.952785	-1.15313
100182829	rs78527951	1.19162e-07	0.505478	-1.10855	0.000265134	1.07015	-1.08613	0.000685372	1.09471	-1.08795
100182945	rs78482721	1.22774e-07	0.538966	-1.11217	0.000277247	1.11409	-1.08539	0.000710253	1.12969	-1.08728
100183061	rs10131706	3.79526e-08	-0.839518	-0.907694	3.97798e-05	-1.03071	-0.882147	9.7596e-05	-1.05949	-0.882876
100183076	rs75136142	1.1179e-07	0.441616	-1.10855	0.000246889	0.998853	-1.08613	0.000638014	1.02311	-1.08795
100183077	rs74784375	9.92851e-08	-0.785555	-1.95715e-10	0.00013821	-0.667438	-1.95715e-10	0.000305155	-0.802385	-1.95715e-10
100183139	rs79445259	9.99181e-08	0.327129	-1.10633	0.000237046	0.957711	-1.08567	0.000620202	0.994327	-1.08749
100184089	rs2295910	1.46265e-07	0.808915	-1.20705	0.000290136	1.27755	-1.20341	0.000787275	1.34949	-1.20412
100184101	rs2295911	3.48696e-08	-1.32349	-0.508449	4.3711e-05	-1.33221	-0.486398	9.58757e-05	-1.46804	-0.492116
100184105	rs72708320	3.70122e-08	-1.7723	-1.95715e-10	4.44477e-05	-1.8019	-1.95715e-10	0.000123038	-1.71071	-1.95715e-10
100184589	rs7151522	4.27351e-08	-1.3336	-0.294926	4.78628e-05	-1.44594	-0.281938	0.000140403	-1.28811	-0.290576
100184783	rs7151887	4.36467e-08	-1.33782	-0.269605	4.74651e-05	-1.4897	-0.246521	0.000137433	-1.34557	-0.254503
100185023	rs7157032	1.52594e-08	-1.55757	-1.10079	1.86651e-05	-1.56026	-1.1093	4.2933e-05	-1.65107	-1.11249
100185258	rs76773229	6.38514e-08	-1.40222e-10	-1.22699	7.89251e-05	-1.40222e-10	-1.22771	0.000199421	-1.40222e-10	-1.22778
100186200	rs1957512	4.81617e-08	-0.279329	-1.22966	4.11288e-05	-0.649328	-1.23018	0.000131984	-0.410352	-1.23017
100186390	rs1957513	4.4796e-08	-0.371114	-1.21032	3.65556e-05	-0.795702	-1.20168	0.000114842	-0.579496	-1.20015
100186443	rs1957514	2.53297e-08	-0.964971	-1.1866	2.58352e-05	-1.16658	-1.17789	6.07232e-05	-1.23996	-1.17692
100186495	rs1957515	4.56202e-08	-0.353457	-1.20974	3.7127e-05	-0.780882	-1.20099	0.000116815	-0.56317	-1.19944
100187321	rs4905884	1.34286e-07	0.744131	-1.22771	0.000274318	1.24661	-1.22853	0.000692924	1.24627	-1.22855
100187328	rs4905885	1.3407e-07	0.744131	-1.22932	0.000273948	1.24661	-1.22988	0.000691996	1.24627	-1.22989
100187330	rs143540314	3.84061e-08	-1.73533	-1.95715e-10	5.28317e-05	-1.6291	-1.95715e-10	0.000127709	-1.67345	-1.95715e-10
100188144	rs2273840	1.67961e-07	0.970161	-1.22998	0.000312654	1.37837	-1.22949	0.000800793	1.39182	-1.22942
100188938	rs6575744	4.45579e-08	-0.367691	-1.21907	3.62693e-05	-0.79283	-1.21241	0.00011394	-0.576332	-1.2112
100189109	rs34640436	3.0554e-08	-1.77583	-0.188227	4.29313e-05	-1.76008	-0.0765299	0.000104886	-1.79567	-0.0746685
100189287	rs10151332	1.3414e-08	-1.58426	-1.20299	1.68815e-05	-1.56952	-1.20048	3.92481e-05	-1.65324	-1.20006
100189423	rs12896665	2.10962e-08	-1.257	-1.07746	3.06375e-05	-1.10052	-1.07347	7.32701e-05	-1.1545	-1.07455
100189689	rs59098328	1.37488e-08	-1.6972	-1.0654	2.09424e-05	-1.49124	-1.0632	4.82702e-05	-1.58217	-1.06422
100190063	rs76057882	6.13667e-08	-1.26668	-1.95715e-10	0.000133199	-0.70437	-1.95715e-10	0.000305712	-0.80056	-1.95715e-10
100190130	rs8018381	9.67991e-07	2.72181	-1.23014	0.00110662	2.64287	-1.23002	0.00386779	2.96718	-1.22994
100190663	rs151051559	7.62991e-08	-1.40222e-10	-1.04889	0.000102689	-1.40222e-10	-0.964505	0.000261204	-1.40222e-10	-0.957903
100191060	rs10129557	7.63698e-07	2.48445	-1.22983	0.0010645	2.60407	-1.23003	0.00368711	2.91948	-1.23009
100191202	rs11848129	1.7407e-08	-1.43561	-1.09107	2.45291e-05	-1.30635	-1.09001	7.27804e-05	-1.14564	-1.09012
100191710	rs76927709	3.98729e-07	0.604731	-1.95715e-10	0.00201715	2.01323	-1.95715e-10	0.00363289	1.67458	-1.95715e-10
100192066	rs76677434	3.43441e-07	0.455465	-1.95715e-10	0.0014288	1.66838	-1.95715e-10	0.00265661	1.3616	-1.95715e-10
100192468	rs78438059	5.44779e-08	-1.38575	-1.95715e-10	6.34965e-05	-1.44523	-1.95715e-10	0.000166422	-1.40868	-1.95715e-10
100193684	rs11850643	3.70192e-08	-1.77211	-1.95715e-10	4.90489e-05	-1.7034	-1.95715e-10	0.000124	-1.70293	-1.95715e-10
100193846	rs73350470	1.16587e-08	-1.72191	-1.20559	1.37747e-05	-1.77281	-1.20057	3.48215e-05	-1.77205	-1.20092
100194128	rs73350477	1.21291e-08	-1.70993	-1.17801	1.43316e-05	-1.73496	-1.19879	3.65817e-05	-1.7261	-1.19755
100194281	rs8019904	4.17077e-07	0.649721	-1.95715e-10	0.000112851	-0.870147	-1.95715e-10	0.000356663	-0.646412	-1.95715e-10
100194638	rs8020813	1.66392e-08	-1.59991	-0.971875	1.67578e-05	-1.76672	-1.01063	4.41315e-05	-1.72895	-1.00708
100194757	rs75872878	8.93417e-08	-1.40222e-10	-0.891082	0.000115507	-1.40222e-10	-0.846884	0.000292572	-1.40222e-10	-0.844494
100194848	rs4905886	1.48067e-08	-1.68987	-0.998602	1.58742e-05	-1.7963	-1.03522	4.07656e-05	-1.7835	-1.03187
100194861	rs4905887	1.52839e-08	-1.66101	-0.995735	1.6054e-05	-1.78767	-1.03258	4.14142e-05	-1.77036	-1.02922
100196039	rs59386846	6.36498e-08	-1.40222e-10	-1.23015	7.87346e-05	-1.40222e-10	-1.23013	0.00019895	-1.40222e-10	-1.23015
100196409	rs8011599	2.60935e-07	0.180723	-1.95715e-10	8.53081e-05	-1.14994	-1.95715e-10	0.000260461	-0.960752	-1.95715e-10
100196692	rs79983810	1.26191e-08	-1.70016	-1.14818	1.6207e-05	-1.65364	-1.15713	4.06429e-05	-1.66083	-1.15755
100196928	rs2181228	1.95028e-08	-1.33459	-1.07841	2.49147e-05	-1.28952	-1.09124	6.16972e-05	-1.30901	-1.09195
100197069	rs77304655	6.41678e-08	-1.40222e-10	-1.22205	7.97152e-05	-1.40222e-10	-1.21775	0.000201339	-1.40222e-10	-1.21821
100197723	rs2281682	1.7407e-08	-1.63605	-0.890626	1.76808e-05	-1.78487	-0.938862	4.58025e-05	-1.76384	-0.93503
100197940	rs75016974	1.38739e-08	-1.78783	-0.965713	1.65622e-05	-1.78103	-1.00807	4.17728e-05	-1.78624	-1.00472
100197993	rs8003129	1.83809e-08	-1.6217	-0.850534	1.85657e-05	-1.77325	-0.901645	4.82704e-05	-1.74881	-0.897576
100198127	rs116889380	7.09907e-08	-1.40222e-10	-1.121	8.52462e-05	-1.40222e-10	-1.15067	0.000215479	-1.40222e-10	-1.15034
100198810	rs8003178	3.47312e-07	0.466673	-1.95715e-10	0.000100938	-0.981707	-1.95715e-10	0.000314876	-0.771024	-1.95715e-10
100198970	rs151151190	6.5869e-08	-1.40222e-10	-1.19588	8.21605e-05	-1.40222e-10	-1.18754	0.000207434	-1.40222e-10	-1.18839
100199070	rs145392756	6.41133e-08	-1.40222e-10	-1.2229	7.90274e-05	-1.40222e-10	-1.22642	0.000199668	-1.40222e-10	-1.22655
100199340	rs113604146	1.44432e-07	-0.410739	-1.95715e-10	8.63377e-05	-1.13795	-1.95715e-10	0.00020424	-1.20391	-1.95715e-10
100199351	rs114425231	4.05308e-07	0.621098	-1.95715e-10	0.000110879	-0.887772	-1.95715e-10	0.000349729	-0.666045	-1.95715e-10
100199728	rs143391702	6.4099e-08	-1.40222e-10	-1.22312	7.92899e-05	-1.40222e-10	-1.2231	0.00020027	-1.40222e-10	-1.22354
100199988	rs11620766	1.39583e-08	-1.65609	-1.09139	1.80031e-05	-1.6039	-1.10177	4.56958e-05	-1.599	-1.1022
100200135	rs116035415	1.30972e-08	-1.59535	-1.2158	1.55017e-05	-1.64191	-1.21335	4.14132e-05	-1.58708	-1.21252
100200230	rs11620750	1.89369e-08	-1.5923	-0.850136	2.52483e-05	-1.55103	-0.816429	6.4339e-05	-1.54321	-0.815824
100200284	rs8003657	1.65826e-08	-1.71537	-0.859823	1.79142e-05	-1.79773	-0.912887	4.63256e-05	-1.77803	-0.90948
100200674	rs147484265	6.82931e-08	-1.40222e-10	-1.15974	8.60928e-05	-1.40222e-10	-1.14079	0.000217855	-1.40222e-10	-1.13938
100200918	rs78130239	6.54789e-08	-1.40222e-10	-1.20182	8.16155e-05	-1.40222e-10	-1.19419	0.000206072	-1.40222e-10	-1.19498
100201118	rs117996249	6.41121e-08	-1.40222e-10	-1.22292	7.94664e-05	-1.40222e-10	-1.22088	0.000200652	-1.40222e-10	-1.22163
100201351	rs8009754	1.41818e-08	-1.64099	-1.0906	1.83452e-05	-1.58671	-1.10013	4.64963e-05	-1.5834	-1.10043
100201416	rs145617755	7.22076e-08	-1.40222e-10	-1.104	9.07218e-05	-1.40222e-10	-1.08842	0.000228886	-1.40222e-10	-1.08998
100201864	rs1555514	1.54259e-08	-1.74713	-0.900374	1.8496e-05	-1.72386	-0.954801	4.64704e-05	-1.73311	-0.95128
100203110	rs58733778	1.41471e-08	-1.63773	-1.09631	1.79887e-05	-1.60076	-1.10571	4.56517e-05	-1.59604	-1.10613
100203151	rs59482410	1.43017e-08	-1.62686	-1.09631	1.82059e-05	-1.58876	-1.10571	4.62092e-05	-1.5839	-1.10613
100203421	rs1467582	2.11813e-08	-1.74317	-0.587263	2.38288e-05	-1.75132	-0.673997	6.12736e-05	-1.7365	-0.671352
100203661	rs4905888	1.99675e-08	-1.74689	-0.642549	2.2737e-05	-1.74714	-0.725077	5.84634e-05	-1.73278	-0.722022
100203887	rs12896788	1.35831e-08	-1.80022	-0.974501	1.61304e-05	-1.7877	-1.02781	4.05964e-05	-1.79475	-1.02477
100204098	rs183347579	4.424e-08	-1.59392	-1.95715e-10	5.03533e-05	-1.67715	-1.95715e-10	0.000119959	-1.73605	-1.95715e-10
100204570	rs12435062	2.77783e-08	-1.77502	-0.284277	3.26894e-05	-1.7894	-0.31976	8.37267e-05	-1.7811	-0.314545
100204579	rs186285733	5.82039e-08	-1.3196	-1.95715e-10	7.50201e-05	-1.27846	-1.95715e-10	0.000165159	-1.4163	-1.95715e-10
100204681	rs12232161	1.33934e-08	-1.78893	-0.999855	1.60283e-05	-1.7754	-1.04645	4.023e-05	-1.785	-1.04359
100204707	rs11160541	2.93835e-08	-1.77131	-0.231804	3.46594e-05	-1.78238	-0.268267	8.8963e-05	-1.77208	-0.262906
100205888	rs4905890	1.28997e-08	-1.78511	-1.04124	1.5541e-05	-1.76182	-1.09091	3.88806e-05	-1.77394	-1.08877
100205981	rs4905891	1.29015e-08	-1.79707	-1.02914	1.5331e-05	-1.78139	-1.08495	3.84655e-05	-1.79041	-1.08303
100207016	rs751324	6.37812e-08	-1.40222e-10	-1.22809	7.87519e-05	-1.40222e-10	-1.22991	0.000198992	-1.40222e-10	-1.22994
100207114	rs751325	6.36482e-08	-1.40222e-10	-1.23018	7.87951e-05	-1.40222e-10	-1.22936	0.000199117	-1.40222e-10	-1.22931
100207687	rs1077901	1.44387e-08	-1.78383	-0.929803	1.7308e-05	-1.75173	-0.993312	4.32934e-05	-1.76492	-0.990282
100208156	rs10144665	1.79458e-08	-1.77231	-0.723885	1.98763e-05	-1.79528	-0.811403	5.10523e-05	-1.78357	-0.806782
100208260	rs146027305	6.37093e-08	-1.40222e-10	-1.22922	7.87309e-05	-1.40222e-10	-1.23018	0.000198944	-1.40222e-10	-1.23018
100208990	rs1957516	2.57655e-08	-1.61053	-0.523983	3.34662e-05	-1.5042	-0.581476	8.33735e-05	-1.52798	-0.57189
100209154	rs11623170	1.62781e-08	-1.4816	-1.11213	2.00336e-05	-1.48539	-1.11342	5.3014e-05	-1.43988	-1.11276
100209399	rs149900961	3.83331e-08	-1.73724	-1.95715e-10	4.82682e-05	-1.71944	-1.95715e-10	0.00012708	-1.67839	-1.95715e-10
100209930	rs7154200	3.26852e-08	-1.77448	-0.122154	3.49622e-05	-1.79689	-0.245054	9.01329e-05	-1.78903	-0.232891
100209973	rs80183032	6.36559e-08	-1.40222e-10	-1.23006	7.87569e-05	-1.40222e-10	-1.22985	0.000199017	-1.40222e-10	-1.22981
100210036	rs117457647	6.45228e-08	-1.40222e-10	-1.21653	7.9412e-05	-1.40222e-10	-1.22156	0.000200627	-1.40222e-10	-1.22176
100210370	rs8011140	3.42248e-08	-1.78413	-0.0664733	3.69264e-05	-1.8011	-0.186191	9.49022e-05	-1.79561	-0.174751
100210478	rs117422126	6.36606e-08	-1.40222e-10	-1.22998	7.87491e-05	-1.40222e-10	-1.22995	0.000198996	-1.40222e-10	-1.22992
100210792	rs151243321	3.75154e-08	-1.7588	-1.95715e-10	5.02436e-05	-1.67933	-1.95715e-10	0.000120762	-1.72938	-1.95715e-10
100211020	rs2146237	4.13821e-07	-1.40222e-10	0.641884	0.000451845	-1.40222e-10	0.517125	0.001144	-1.40222e-10	0.519081
100211200	rs138740276	6.36715e-08	-1.40222e-10	-1.22981	7.87388e-05	-1.40222e-10	-1.23008	0.000198968	-1.40222e-10	-1.23006
100211481	rs148398399	8.17486e-08	-1.40222e-10	-0.979901	0.000101934	-1.40222e-10	-0.971885	0.00026036	-1.40222e-10	-0.96114
100211495	rs141703023	6.36815e-08	-1.40222e-10	-1.22966	7.87339e-05	-1.40222e-10	-1.23014	0.000198955	-1.40222e-10	-1.23013
100211567	rs8018045	1.81698e-08	-1.40571	-1.07808	2.47968e-05	-1.30235	-1.08314	6.38379e-05	-1.2855	-1.08136
100211701	rs75604884	2.53709e-07	0.15264	-1.95715e-10	9.41357e-05	-1.05148	-1.95715e-10	0.000282919	-0.878042	-1.95715e-10
100211950	rs10438231	2.47363e-08	-1.73617	-0.439106	2.90428e-05	-1.68446	-0.542985	7.30785e-05	-1.69663	-0.535035
100212017	rs17564013	3.25773e-08	-1.68338	-0.216559	4.03846e-05	-1.5986	-0.299167	0.000103012	-1.59845	-0.289917
100212394	rs12437274	3.22789e-08	-1.67956	-0.229579	4.00827e-05	-1.59362	-0.311644	0.000102235	-1.59347	-0.302455
100212433	rs78014881	1.49263e-07	-0.377838	-1.95715e-10	0.000147181	-0.604553	-1.95715e-10	0.000319225	-0.757308	-1.95715e-10
100212468	rs117120461	3.80967e-08	-1.74342	-1.95715e-10	5.16294e-05	-1.65212	-1.95715e-10	0.000123501	-1.70695	-1.95715e-10
100212566	rs9324013	3.96462e-08	-1.73645	0.0328977	4.28993e-05	-1.7456	-0.0917538	0.000110109	-1.7407	-0.0810361
100212622	rs1951578	6.54667e-08	-1.40222e-10	-1.20201	8.25378e-05	-1.40222e-10	-1.18296	0.000208578	-1.40222e-10	-1.18289
100213077	rs77703628	1.32706e-07	-1.40222e-10	-0.495418	0.00015254	-1.40222e-10	-0.568787	0.000384616	-1.40222e-10	-0.570957
100213309	rs9324014	3.96065e-08	-1.77265	0.0680917	4.23559e-05	-1.78869	-0.0614104	0.000108718	-1.78332	-0.0511246
100213344	rs75060272	4.11082e-08	-1.66734	-1.95715e-10	5.21379e-05	-1.64232	-1.95715e-10	0.000139229	-1.58708	-1.95715e-10
100213441	rs138651688	6.38067e-08	-1.40222e-10	-1.22769	7.8764e-05	-1.40222e-10	-1.22976	0.000199021	-1.40222e-10	-1.22979
100213461	rs11621662	2.94013e-08	-1.67389	-0.328622	3.6648e-05	-1.58627	-0.408587	9.34372e-05	-1.58611	-0.3998
100213473	rs150373499	2.59571e-07	0.175482	-1.95715e-10	9.1401e-05	-1.08096	-1.95715e-10	0.000280458	-0.886778	-1.95715e-10
100213612	rs11160542	2.92149e-08	-1.68025	-0.328622	3.64376e-05	-1.59203	-0.408587	9.09558e-05	-1.61303	-0.3998
100213911	rs11160543	2.97236e-08	-1.67253	-0.319084	3.71434e-05	-1.58195	-0.399481	9.26751e-05	-1.60346	-0.390646
100214342	rs960891	1.5269e-08	-1.5322	-1.12553	1.49176e-05	-1.74729	-1.14638	3.86252e-05	-1.72539	-1.14391
100214371	rs117310248	6.85596e-08	-1.40222e-10	-1.15585	8.37515e-05	-1.40222e-10	-1.16836	0.00021152	-1.40222e-10	-1.16888
100214833	rs117583085	6.6016e-08	-1.40222e-10	-1.19365	8.22184e-05	-1.40222e-10	-1.18683	0.00020747	-1.40222e-10	-1.18822
100214850	rs8014108	1.96517e-08	-1.40961	-0.995777	2.56568e-05	-1.33648	-1.01492	6.66252e-05	-1.31133	-1.01279
100215105	rs4905892	2.80714e-08	-1.67642	-0.37238	3.51232e-05	-1.58702	-0.450335	8.76329e-05	-1.60827	-0.441774
100215112	rs6575745	3.48114e-08	-1.51221	-0.321393	4.68897e-05	-1.32595	-0.422469	0.000113754	-1.37508	-0.414087
100215134	rs117724988	7.85091e-08	-1.40222e-10	-1.02034	9.78293e-05	-1.40222e-10	-1.01299	0.000249654	-1.40222e-10	-1.00313
100215138	rs117947288	9.0164e-08	-1.40222e-10	-0.881921	0.000112588	-1.40222e-10	-0.872476	0.000288113	-1.40222e-10	-0.859851
100215383	rs7158575	2.35604e-08	-1.7357	-0.48828	2.78278e-05	-1.68142	-0.588763	6.90528e-05	-1.70725	-0.581082
100215405	rs72708333	1.98727e-08	-1.50907	-0.885131	2.62707e-05	-1.43046	-0.897299	6.60725e-05	-1.43736	-0.895089
100215595	rs10138664	4.34855e-08	-1.70086	0.0897409	4.71045e-05	-1.70489	-0.0389522	0.000124388	-1.67335	-0.026446
100215648	rs12433885	1.45839e-08	-1.80074	-0.902892	1.6768e-05	-1.80295	-0.973792	4.25407e-05	-1.80281	-0.969935
100215831	rs12433981	2.41608e-08	-1.75259	-0.44623	2.87236e-05	-1.69098	-0.547518	7.13056e-05	-1.7169	-0.53933
100216161	rs12879440	3.26087e-08	-1.70229	-0.196679	3.61213e-05	-1.70632	-0.303005	9.51634e-05	-1.67532	-0.292287
100216335	rs8004672	2.17211e-08	-1.72718	-0.578089	2.65314e-05	-1.65434	-0.663543	6.5623e-05	-1.68411	-0.655172
100216371	rs28576468	3.97908e-07	-1.05449	1.65716	0.000257068	-1.50282	1.45595	0.000654238	-1.49992	1.46019
100216718	rs10141887	3.5336e-08	-1.66899	-0.149658	3.88657e-05	-1.67361	-0.262495	0.000102805	-1.63774	-0.25263
100216743	rs10141893	3.67037e-08	-1.66326	-0.117409	4.02968e-05	-1.66798	-0.231963	0.000106684	-1.63139	-0.221944
100217036	rs732787	2.72339e-08	-1.73665	-0.342435	3.0876e-05	-1.73118	-0.435053	8.08909e-05	-1.70444	-0.425665
100217090	rs911918	2.76833e-08	-1.70559	-0.35713	3.14456e-05	-1.699	-0.448957	8.27862e-05	-1.66729	-0.439651
100217550	rs77381835	7.57933e-08	-1.40222e-10	-1.05554	9.19447e-05	-1.40222e-10	-1.07503	0.000232141	-1.40222e-10	-1.07586
100217599	rs8011081	1.84396e-08	-1.79764	-0.671413	2.1823e-05	-1.78243	-0.730817	5.51191e-05	-1.78968	-0.724024
100218023	rs8015699	2.55345e-08	-1.71207	-0.431455	2.8959e-05	-1.71537	-0.514964	7.59507e-05	-1.68648	-0.506637
100218282	rs10148112	2.1696e-08	-1.64251	-0.66391	2.4817e-05	-1.6681	-0.716579	6.72346e-05	-1.60543	-0.709588
100218288	rs76167016	6.39018e-08	-1.40222e-10	-1.2262	7.8851e-05	-1.40222e-10	-1.22865	0.000199232	-1.40222e-10	-1.22874
100218360	rs8016044	4.01022e-08	-1.69212	-1.95715e-10	4.71777e-05	-1.74229	-1.95715e-10	0.000126484	-1.68309	-1.95715e-10
100218468	rs74869274	3.75127e-08	-1.75887	-1.95715e-10	6.05347e-05	-1.493	-1.95715e-10	0.000162595	-1.43194	-1.95715e-10
100218738	rs140019161	3.61315e-08	-1.79639	-1.95715e-10	4.45397e-05	-1.79983	-1.95715e-10	0.000112532	-1.79997	-1.95715e-10
100219285	rs140303526	7.08281e-08	-1.40222e-10	-1.12329	8.48543e-05	-1.40222e-10	-1.15528	0.000214355	-1.40222e-10	-1.15557
100219728	rs117131521	1.54718e-07	-1.40222e-10	-0.341947	0.000181469	-1.40222e-10	-0.395129	0.00045234	-1.40222e-10	-0.40877
100220400	rs71422786	5.15736e-08	-1.44054	-1.95715e-10	4.58112e-05	-1.77169	-1.95715e-10	0.000124714	-1.69718	-1.95715e-10
100220476	rs56075970	6.60026e-08	-1.19386	-1.95715e-10	8.48911e-05	-1.15484	-1.95715e-10	0.000240941	-1.03865	-1.95715e-10
100220531	rs58375254	5.30507e-08	-1.4123	-1.95715e-10	5.75248e-05	-1.544	-1.95715e-10	0.000167936	-1.39962	-1.95715e-10
100220974	rs74621727	3.9596e-08	-1.70482	-1.95715e-10	4.47883e-05	-1.79427	-1.95715e-10	0.000116807	-1.76269	-1.95715e-10
100221324	rs11625037	1.69249e-08	-1.35152	-1.20324	3.76123e-05	-0.765362	-1.20352	8.84468e-05	-0.838441	-1.20236
100221479	rs11844271	1.15729e-08	-1.73249	-1.2024	1.32409e-05	-1.80244	-1.21046	3.34481e-05	-1.80314	-1.21006
100221493	rs80086188	7.4281e-08	-1.40222e-10	-1.07569	8.96237e-05	-1.40222e-10	-1.10059	0.000226366	-1.40222e-10	-1.10105
100221612	rs35543760	1.46832e-08	-1.69337	-1.00347	1.90068e-05	-1.6219	-1.02951	4.83927e-05	-1.61574	-1.02812
100221840	rs2015968	2.49514e-08	-1.30266	-0.863958	5.60017e-05	-0.719759	-0.851073	0.0001294	-0.81538	-0.844912
100221935	rs1006927	4.18957e-08	-0.422562	-1.22581	6.51147e-05	-0.199169	-1.22089	0.000156147	-0.251576	-1.22083
100222016	rs187495574	6.79261e-08	-1.40222e-10	-1.16513	8.16686e-05	-1.40222e-10	-1.19354	0.000206564	-1.40222e-10	-1.19259
100222110	rs113352598	3.60634e-08	-1.79827	-1.95715e-10	4.44699e-05	-1.8014	-1.95715e-10	0.000112335	-1.80171	-1.95715e-10
100222531	rs8008914	1.67354e-08	-1.71079	-0.855235	1.92383e-05	-1.76884	-0.870467	4.9661e-05	-1.74805	-0.869937
100222896	rs1548271	1.68105e-08	-1.78595	-0.775597	2.15219e-05	-1.73819	-0.78895	5.2133e-05	-1.7807	-0.788706
100222974	rs1972482	2.29966e-08	-1.57853	-0.66967	2.30499e-05	-1.80059	-0.657959	5.90156e-05	-1.79424	-0.651158
100223053	rs148526127	5.92727e-08	-1.17297	-0.12843	7.4613e-05	-1.12584	-0.158058	0.000216461	-0.990001	-0.155794
100223108	rs1972483	8.99505e-08	0.340437	-1.22473	9.51924e-05	0.188301	-1.22861	0.000209139	0.0479303	-1.22813
100223213	rs80281467	1.10152e-07	-1.40222e-10	-0.681693	0.000139881	-1.40222e-10	-0.655421	0.000354685	-1.40222e-10	-0.651974
100223304	rs8014181	6.02205e-08	-0.157465	-1.12807	5.41065e-05	-0.462136	-1.14312	0.000138188	-0.452963	-1.14163
100223532	rs4900444	8.46219e-08	-0.945358	-1.95715e-10	5.88815e-05	-1.52069	-1.95715e-10	0.00016516	-1.41629	-1.95715e-10
100224552	rs117247315	3.67825e-08	-1.77853	-1.95715e-10	4.4414e-05	-1.80266	-1.95715e-10	0.000114047	-1.7866	-1.95715e-10
100224938	rs55655133	1.07623e-08	-1.78299	-1.22451	1.31407e-05	-1.80213	-1.21837	3.3263e-05	-1.80069	-1.21807
100225144	rs1475130	2.48921e-08	-0.999078	-1.16992	2.40809e-05	-1.22715	-1.18764	6.73457e-05	-1.12558	-1.18779
100225226	rs141976762	4.08329e-08	-1.67406	-1.95715e-10	4.94576e-05	-1.6951	-1.95715e-10	0.000117672	-1.7553	-1.95715e-10
100225481	rs1885595	9.90586e-08	-0.787838	-1.95715e-10	6.46388e-05	-1.4274	-1.95715e-10	0.000183998	-1.30828	-1.95715e-10
100225957	rs10130992	5.09546e-08	-0.225792	-1.22682	2.65989e-05	-1.0923	-1.22304	7.35318e-05	-1.00209	-1.2234
100226099	rs17099012	4.10554e-08	-0.484574	-1.18405	3.60556e-05	-0.81783	-1.19332	8.70348e-05	-0.865049	-1.19185
100226753	rs140517442	4.60889e-08	-1.55298	-1.95715e-10	7.1758e-05	-1.32291	-1.95715e-10	0.000177629	-1.34351	-1.95715e-10
100226775	rs7150911	5.02139e-08	-0.389448	-1.07781	4.40948e-05	-0.735367	-1.0745	0.000106214	-0.784545	-1.0732
100226837	rs11622669	6.35815e-08	-0.242874	-0.988355	4.28111e-05	-0.807755	-1.03166	0.000130677	-0.619111	-1.03136
100227884	rs9324015	1.14377e-08	-1.79614	-1.15049	1.39161e-05	-1.79173	-1.17144	3.55652e-05	-1.78068	-1.17115
100228290	rs8022811	1.11662e-08	-1.79247	-1.17819	1.35428e-05	-1.79555	-1.1948	3.45405e-05	-1.78649	-1.19458
100228342	rs17099026	4.72148e-08	-0.299265	-1.22958	3.46649e-05	-0.821497	-1.22899	0.000105295	-0.637297	-1.22914
100228471	rs74083917	3.58631e-08	-1.80384	-1.95715e-10	4.72859e-05	-1.74	-1.95715e-10	0.000114423	-1.7833	-1.95715e-10
100228552	rs12050262	1.004e-07	-0.774385	-1.95715e-10	6.67122e-05	-1.39583	-1.95715e-10	0.00018773	-1.2882	-1.95715e-10
100228580	rs75145123	6.92306e-08	-1.40222e-10	-1.14611	8.62934e-05	-1.40222e-10	-1.13846	0.000217725	-1.40222e-10	-1.13997
100228852	rs76931104	6.76397e-08	-1.40222e-10	-1.16936	8.30695e-05	-1.40222e-10	-1.17654	0.000210052	-1.40222e-10	-1.17585
100228967	rs143818429	7.99479e-08	-1.00218	-1.95715e-10	5.70147e-05	-1.5529	-1.95715e-10	0.000159025	-1.45414	-1.95715e-10
100228978	rs10132363	1.06336e-08	-1.79941	-1.22012	1.30293e-05	-1.80215	-1.22686	3.3004e-05	-1.79974	-1.22684
100229003	rs8008821	8.52442e-08	-0.938031	-1.95715e-10	5.91302e-05	-1.51647	-1.95715e-10	0.000165976	-1.41136	-1.95715e-10
100229230	rs7145539	1.07763e-08	-1.80218	-1.20403	1.31384e-05	-1.80361	-1.21706	3.34677e-05	-1.79577	-1.21685
100229240	rs80271555	6.5105e-07	-0.944494	2.03953	0.000432186	-1.47877	1.95141	0.00135568	-1.28056	1.96941
100229275	rs59979979	1.59896e-08	-1.45046	-1.16116	2.18853e-05	-1.32725	-1.18315	5.528e-05	-1.32804	-1.18276
100229447	rs55713131	3.58629e-08	-1.80385	-1.95715e-10	4.73492e-05	-1.73866	-1.95715e-10	0.000114511	-1.78254	-1.95715e-10
100229516	rs7147075	2.37135e-08	-1.70723	-0.510279	2.83126e-05	-1.75369	-0.499219	7.03877e-05	-1.77434	-0.494843
100229737	rs80030067	1.32369e-07	-1.40222e-10	-0.49796	0.000180759	-1.40222e-10	-0.399051	0.000453158	-1.40222e-10	-0.406962
100229987	rs927464	5.86597e-08	-1.3118	-1.95715e-10	4.76545e-05	-1.73224	-1.95715e-10	0.000125942	-1.68738	-1.95715e-10
100230349	rs118140794	6.71615e-08	-1.40222e-10	-1.17645	8.25102e-05	-1.40222e-10	-1.18329	0.000208625	-1.40222e-10	-1.18266
100230357	rs112663187	6.64397e-08	-1.40222e-10	-1.18726	8.18163e-05	-1.40222e-10	-1.19174	0.000206685	-1.40222e-10	-1.19201
100230364	rs73352533	6.69165e-08	-1.40222e-10	-1.1801	8.23731e-05	-1.40222e-10	-1.18496	0.000208087	-1.40222e-10	-1.18525
100230554	rs117648253	6.65432e-08	-1.40222e-10	-1.1857	8.18027e-05	-1.40222e-10	-1.1919	0.000206824	-1.40222e-10	-1.19134
100230652	rs142041893	4.18782e-08	-1.64879	-1.95715e-10	4.50826e-05	-1.78772	-1.95715e-10	0.000116786	-1.76286	-1.95715e-10
100230675	rs146701151	5.12748e-08	-1.44635	-1.95715e-10	5.35879e-05	-1.61489	-1.95715e-10	0.000145249	-1.54475	-1.95715e-10
100230772	rs144032617	5.66959e-08	-1.34585	-1.95715e-10	4.60536e-05	-1.76641	-1.95715e-10	0.000120795	-1.72911	-1.95715e-10
100230841	rs11620962	1.05693e-08	-1.79599	-1.22961	1.29674e-05	-1.80384	-1.22993	3.2826e-05	-1.80201	-1.22998
100230846	rs10873509	5.64464e-08	-0.12276	-1.2275	5.4946e-05	-0.359803	-1.23006	0.000164357	-0.191095	-1.23007
100230906	rs10873510	5.86723e-08	-0.0821168	-1.22947	5.7059e-05	-0.322117	-1.23001	0.000171042	-0.151281	-1.23001
100231118	rs75307345	1.05453e-08	-1.79789	-1.22998	1.29742e-05	-1.80377	-1.22949	3.28757e-05	-1.80089	-1.22958
100231175	rs11621965	1.05445e-08	-1.79789	-1.23005	1.29763e-05	-1.80377	-1.22932	3.28809e-05	-1.80089	-1.22942
100231685	rs8010280	6.66243e-08	0.03228	-1.21676	6.2462e-05	-0.258383	-1.20327	0.00019105	-0.0674748	-1.20319
100231703	rs11160545	7.35808e-08	0.120428	-1.20559	6.83864e-05	-0.17927	-1.19177	0.000211582	0.0234183	-1.19201
100231854	rs61985997	2.95472e-07	0.305022	-1.95715e-10	0.000413587	0.428655	-1.95715e-10	0.000825269	0.192505	-1.95715e-10
100231859	rs118086268	6.36743e-08	-1.40222e-10	-1.22977	7.98819e-05	-1.40222e-10	-1.21566	0.000202148	-1.40222e-10	-1.2142
100231913	rs118151659	5.58492e-08	-1.3609	-1.95715e-10	5.84922e-05	-1.52732	-1.95715e-10	0.000132876	-1.63379	-1.95715e-10
100232157	rs10135882	9.38424e-08	0.337093	-1.17903	9.01387e-05	0.082545	-1.17741	0.000242518	0.145045	-1.17717
100232194	rs117757296	9.12577e-07	-1.02143	2.45415	0.000625424	-1.53012	2.37234	0.00194134	-1.33885	2.38678
100233353	rs11160546	6.65561e-08	0.043139	-1.22864	5.97636e-05	-0.283709	-1.22211	0.000181714	-0.0987991	-1.22197
```
