## Supplementary material for "Characterization of shared and ancestry-specific signals driving complex traits using multi-ancestry fine-mapping": susiex_nc3.cs80.summary

```
# chr14:99233384-100233384
CS_ID	CS_LENGTH	CS_PURITY	MAX_PIP_SNP	BP	REF_ALLELE	ALT_ALLELE	REF_FRQ	BETA	SE	-LOG10P	MAX_PIP	POST-HOC_PROB_POP1	POST-HOC_PROB_POP2
1	1	1	rs1540840	99733384	C,C	G,G	0.524851,0.925595	-0.0237124,-0.0203711	0.00395919,0.0162889	8.67598,0.675559	0.924068	0.999534	0.364898
2	320	0	rs7144192	100039595	G,G	A,A	0.965209,0.833333	0.0432494,0.00149996	0.0107893,0.0114701	4.214,0.047713	0.131403	0.696652	0.311467
3	1353	0	rs7153472	99657227	T,T	C,C	0.835984,0.922619	0.0256838,-0.0223777	0.00533946,0.0159983	5.82163,0.790787	0.0312316	0.424302	0.371559
```
