## Supplementary material for "Characterization of shared and ancestry-specific signals driving complex traits using multi-ancestry fine-mapping": susiex_nc1.cs80.cs

```
CS_ID	SNP	BP	REF_ALLELE	ALT_ALLELE	REF_FRQ	BETA	SE	-LOG10P	CS_PIP	OVRL_PIP
1	chr14:100716805:C:G	100716805	G,G	C,C	1,1	-inf,-inf	inf,inf	22.0891,0.0751354	0.886021	0.886021
```
