## Supplementary material for "Characterization of shared and ancestry-specific signals driving complex traits using multi-ancestry fine-mapping": susiex_nc1.cs80.snp

```
BP	SNP	PIP(CS1)	LogBF(CS1,Pop1)	LogBF(CS1,Pop2)
100210433	chr14:100210433:G:A	2.07889e-20	-0.825329	-2.77585e-10
100210748	chr14:100210748:G:A	7.28077e-20	-4.89955e-10	0.428076
100210850	chr14:100210850:T:C	1.5556e-21	-2.28987	-1.12801
100211080	chr14:100211080:G:A	1.65711e-19	-4.89955e-10	1.2505
100211100	chr14:100211100:G:T	6.33892e-21	-1.23854	-0.774494
100211363	chr14:100211363:G:A	1.36573e-20	-4.89955e-10	-1.24547
100211501	chr14:100211501:A:G	2.25421e-20	-4.89955e-10	-0.74436
100211569	chr14:100211569:G:C	6.92102e-21	-1.55814	-0.367041
100211799	chr14:100211799:C:T	2.39849e-20	-4.89955e-10	-0.68232
100212005	chr14:100212005:G:A	6.78849e-21	-1.13708	-0.807438
100212700	chr14:100212700:A:C	1.86817e-20	-0.9322	-2.77585e-10
100212951	chr14:100212951:A:G	2.76882e-21	-1.93442	-0.906906
100212974	chr14:100212974:G:A	1.36547e-20	-4.89955e-10	-1.24567
100213815	chr14:100213815:G:A	1.43617e-20	-4.89955e-10	-1.19518
100214096	chr14:100214096:G:A	1.74491e-20	-4.89955e-10	-1.00046
100214174	chr14:100214174:G:C	8.24479e-20	0.55242	-2.77585e-10
100214352	chr14:100214352:C:T	2.76279e-20	-4.89955e-10	-0.540918
100214482	chr14:100214482:T:C	1.71378e-19	-4.89955e-10	1.28412
100214484	chr14:100214484:T:C	1.70715e-19	-4.89955e-10	1.28025
100214799	chr14:100214799:A:C	2.34087e-20	-4.89955e-10	-0.706639
100215471	chr14:100215471:G:C	1.47724e-20	-4.89955e-10	-1.16698
100215512	chr14:100215512:C:G	1.3676e-20	-4.89955e-10	-1.2441
100215566	chr14:100215566:C:T	2.23466e-20	-4.89955e-10	-0.753073
100215761	chr14:100215761:G:T	1.21286e-20	-0.828272	-0.535905
100215817	chr14:100215817:A:G	2.47602e-21	-2.28859	-0.664509
100215898	chr14:100215898:T:C	3.83931e-21	-1.86495	-0.649502
100216112	chr14:100216112:C:T	1.29069e-20	-0.76832	-0.533664
100216231	chr14:100216231:A:T	4.24651e-21	-1.82536	-0.588289
100216513	chr14:100216513:G:A	1.22821e-19	-4.89955e-10	0.950985
100216785	chr14:100216785:A:G	1.19827e-19	-4.89955e-10	0.926299
100216799	chr14:100216799:A:T	1.5473e-20	-4.89955e-10	-1.12065
100217255	chr14:100217255:C:T	2.20195e-20	-0.767819	-2.77585e-10
100217263	chr14:100217263:C:T	2.00954e-20	-0.859254	-2.77585e-10
100217264	chr14:100217264:G:A	1.36616e-20	-4.89955e-10	-1.24515
100217599	chr14:100217599:G:A	1.36642e-20	-4.89955e-10	-1.24497
100217671	chr14:100217671:A:G	1.37059e-20	-4.89955e-10	-1.24192
100217674	chr14:100217674:C:G	6.13064e-21	-2.04645	-2.77585e-10
100217855	chr14:100217855:A:G	2.38519e-21	-2.2912	-0.699269
100218431	chr14:100218431:C:T	1.46085e-20	-4.89955e-10	-1.17814
100218558	chr14:100218558:G:A	4.0569e-20	-4.89955e-10	-0.156741
100218566	chr14:100218566:G:C	1.20327e-19	-4.89955e-10	0.93047
100218602	chr14:100218602:C:T	3.8364e-21	-1.75413	-0.761084
100218792	chr14:100218792:C:A	1.98629e-20	-4.89955e-10	-0.870894
100218838	chr14:100218838:G:T	7.20724e-21	-0.655966	-1.22869
100218889	chr14:100218889:T:G	2.71336e-20	-0.558972	-2.77585e-10
100218998	chr14:100218998:A:T	1.26435e-20	-0.824635	-0.497971
100220065	chr14:100220065:A:G	5.09331e-21	-1.85172	-0.380097
100220084	chr14:100220084:C:T	4.98584e-21	-2.25314	-2.77585e-10
100220158	chr14:100220158:GCCA:G	1.20748e-19	-4.89955e-10	0.933959
100220464	chr14:100220464:T:G	2.49847e-20	-1.78611	1.14462
100220479	chr14:100220479:G:A	5.01613e-21	-2.24709	-2.77585e-10
100220598	chr14:100220598:A:T	1.70682e-20	-4.89955e-10	-1.02253
100220931	chr14:100220931:C:T	6.09808e-21	-2.05177	-2.77585e-10
100221341	chr14:100221341:G:C	1.12833e-19	-4.89955e-10	0.866163
100221995	chr14:100221995:G:A	6.42381e-20	-4.89955e-10	0.30285
100222424	chr14:100222424:A:G	1.29638e-19	-4.89955e-10	1.005
100222660	chr14:100222660:A:G	4.26757e-21	-1.77688	-0.631827
100222840	chr14:100222840:G:A	3.55152e-20	-4.89955e-10	-0.289786
100222989	chr14:100222989:T:C	1.88784e-20	-4.89955e-10	-0.921725
100223074	chr14:100223074:A:C	2.29366e-21	-1.78472	-1.24488
100223100	chr14:100223100:A:T	2.26119e-20	-4.89955e-10	-0.741269
100223124	chr14:100223124:G:T	1.83321e-20	-1.12062	0.169531
100223217	chr14:100223217:A:G	8.86587e-20	-4.89955e-10	0.625048
100223527	chr14:100223527:A:T	1.36531e-20	-4.89955e-10	-1.24578
100223876	chr14:100223876:T:C	2.75914e-20	-4.89955e-10	-0.542241
100224577	chr14:100224577:C:A	3.81696e-20	-1.00175	0.784043
100224786	chr14:100224786:T:C	2.01768e-20	-4.89955e-10	-0.855214
100224841	chr14:100224841:A:G	3.41721e-20	-1.08225	0.753913
100224926	chr14:100224926:C:T	1.36605e-20	-4.89955e-10	-1.24523
100225004	chr14:100225004:A:G	3.19583e-20	-1.09206	0.696749
100225022	chr14:100225022:G:A	2.26943e-20	-4.89955e-10	-0.737631
100225443	chr14:100225443:T:C	1.39977e-20	-4.89955e-10	-1.22085
100225539	chr14:100225539:G:C	2.02677e-20	-4.89955e-10	-0.85072
100225903	chr14:100225903:C:T	6.5535e-21	-1.84114	-0.13861
100226796	chr14:100226796:CAG:C	5.31198e-21	-2.18978	-2.77585e-10
100226842	chr14:100226842:G:A	7.32918e-21	-0.752325	-1.11556
100226892	chr14:100226892:G:T	2.0848e-20	-4.89955e-10	-0.822486
100226905	chr14:100226905:G:A	2.90892e-21	-1.70309	-1.08887
100227161	chr14:100227161:T:C	2.01453e-20	-4.89955e-10	-0.856775
100227270	chr14:100227270:G:A	3.72454e-20	-4.89955e-10	-0.242217
100227835	chr14:100227835:T:G	2.705e-20	-1.05582	0.493763
100228084	chr14:100228084:T:C	1.36755e-20	-4.89955e-10	-1.24414
100228261	chr14:100228261:G:A	1.92577e-20	-4.89955e-10	-0.901836
100228335	chr14:100228335:T:C	1.41503e-20	-4.89955e-10	-1.21001
100228685	chr14:100228685:C:T	1.98702e-20	-4.89955e-10	-0.870523
100228820	chr14:100228820:G:A	4.73076e-21	-1.21346	-1.0922
100228906	chr14:100228906:T:A	3.72653e-20	-4.89955e-10	-0.241684
100229031	chr14:100229031:T:C	3.85514e-20	-1.08205	0.874299
100230769	chr14:100230769:AAAAG:A	1.84734e-20	-0.943414	-2.77585e-10
100231185	chr14:100231185:G:A	7.28921e-21	-1.87335	-2.77585e-10
100231390	chr14:100231390:G:A	1.10019e-20	-0.363066	-1.09861
100231577	chr14:100231577:C:T	5.31592e-21	-2.18904	-2.77585e-10
100231956	chr14:100231956:G:T	1.43102e-20	-4.89955e-10	-1.19877
100232452	chr14:100232452:T:C	7.12634e-20	-4.89955e-10	0.406636
100232816	chr14:100232816:A:G	5.26774e-21	-2.19814	-2.77585e-10
100232832	chr14:100232832:A:G	7.25605e-20	-4.89955e-10	0.424674
100232876	chr14:100232876:C:CA	6.86935e-20	-4.89955e-10	0.369908
100232901	chr14:100232901:G:A	1.41292e-20	-4.89955e-10	-1.2115
100233075	chr14:100233075:A:G	2.22837e-20	-4.89955e-10	-0.755891
100233687	chr14:100233687:G:A	6.21758e-20	-4.89955e-10	0.270219
100233878	chr14:100233878:G:A	4.86916e-21	-1.17767	-1.09915
100233944	chr14:100233944:C:T	3.41817e-19	-1.12267	3.0972
100234006	chr14:100234006:T:C	3.96703e-20	-4.89955e-10	-0.179144
100234123	chr14:100234123:T:G	1.37359e-20	-4.89955e-10	-1.23973
100234131	chr14:100234131:C:T	2.92092e-21	-1.73686	-1.05099
100234429	chr14:100234429:AG:A	2.73675e-21	-1.76404	-1.08894
100234761	chr14:100234761:C:T	4.24072e-20	-4.89955e-10	-0.112427
100235080	chr14:100235080:C:T	2.85895e-21	-1.75628	-1.05301
100235582	chr14:100235582:G:A	1.13501e-20	-0.328446	-1.10208
100235619	chr14:100235619:C:T	2.07822e-20	-4.89955e-10	-0.825648
100235643	chr14:100235643:C:T	8.04784e-21	-0.599241	-1.1751
100235677	chr14:100235677:A:G	1.38922e-20	-4.89955e-10	-1.22842
100235725	chr14:100235725:C:T	1.37002e-20	-4.89955e-10	-1.24234
100235941	chr14:100235941:C:A	1.77135e-20	-4.89955e-10	-0.985419
100236003	chr14:100236003:A:G	5.29272e-21	-1.01192	-1.18149
100237250	chr14:100237250:T:C	1.40681e-20	-4.89955e-10	-1.21584
100237676	chr14:100237676:C:T	2.99542e-21	-1.72552	-1.03715
100237680	chr14:100237680:T:C	5.49596e-21	-1.05146	-1.10427
100237747	chr14:100237747:G:A	2.08951e-20	-4.89955e-10	-0.820229
100237872	chr14:100237872:A:G	5.74989e-21	-0.999084	-1.11148
100238126	chr14:100238126:C:T	3.79651e-20	-4.89955e-10	-0.223078
100238553	chr14:100238553:T:G	2.25025e-21	-2.28843	-0.760271
100240825	chr14:100240825:C:T	2.14918e-20	-4.89955e-10	-0.792073
100241083	chr14:100241083:A:G	2.15334e-20	-0.790142	-2.77585e-10
100241301	chr14:100241301:A:ACT	1.43251e-20	-4.89955e-10	-1.19773
100241363	chr14:100241363:CAG:C	4.18792e-20	-4.89955e-10	-0.124958
100241730	chr14:100241730:T:A	2.35365e-20	-4.89955e-10	-0.701195
100241787	chr14:100241787:A:G	2.69643e-21	-1.79185	-1.07597
100242393	chr14:100242393:T:G	2.00639e-21	-1.93529	-1.22812
100242505	chr14:100242505:C:T	2.84766e-20	-4.89955e-10	-0.510663
100242642	chr14:100242642:C:T	2.2842e-20	-4.89955e-10	-0.731146
100242808	chr14:100242808:T:G	5.82392e-21	-0.990342	-1.10743
100242972	chr14:100242972:C:T	1.2135e-20	-0.28656	-1.07709
100243355	chr14:100243355:AG:A	1.54352e-20	-1.1231	-2.77585e-10
100243644	chr14:100243644:C:A	2.65146e-20	-0.877574	0.295525
100243711	chr14:100243711:G:A	5.11327e-21	-0.991782	-1.23612
100244064	chr14:100244064:C:T	4.26696e-20	-4.89955e-10	-0.106259
100244168	chr14:100244168:T:C	1.40554e-20	-4.89955e-10	-1.21674
100244287	chr14:100244287:TC:T	4.43857e-20	-4.89955e-10	-0.0668291
100244675	chr14:100244675:C:T	5.49929e-21	-1.8303	-0.324829
100245030	chr14:100245030:G:A	1.36888e-20	-4.89955e-10	-1.24317
100245421	chr14:100245421:A:G	1.43351e-20	-4.89955e-10	-1.19704
100245571	chr14:100245571:C:T	4.75277e-21	-1.10037	-1.20065
100245633	chr14:100245633:G:A	4.46123e-20	-4.89955e-10	-0.0617372
100245683	chr14:100245683:T:C	4.21955e-20	-4.89955e-10	-0.117432
100245789	chr14:100245789:T:TA	7.16325e-20	-4.89955e-10	0.411803
100246224	chr14:100246224:T:C	5.61096e-21	-0.90075	-1.23427
100246230	chr14:100246230:C:T	1.44062e-20	-4.89955e-10	-1.19209
100246270	chr14:100246270:C:T	5.58633e-20	-4.89955e-10	0.163161
100246289	chr14:100246289:T:TC	4.56945e-20	-4.89955e-10	-0.0377672
100246395	chr14:100246395:C:T	7.0468e-20	-4.89955e-10	0.395413
100246417	chr14:100246417:C:G	1.38528e-20	-4.89955e-10	-1.23126
100246783	chr14:100246783:C:T	1.42033e-20	-4.89955e-10	-1.20627
100247097	chr14:100247097:G:A	1.37007e-20	-4.89955e-10	-1.2423
100247750	chr14:100247750:C:T	3.72704e-20	-4.89955e-10	-0.241546
100248092	chr14:100248092:GCAC:G	2.01679e-20	-0.855654	-2.77585e-10
100248503	chr14:100248503:T:A	2.73983e-21	-1.71279	-1.13906
100248570	chr14:100248570:A:G	8.15401e-20	-4.89955e-10	0.541348
100248822	chr14:100248822:G:A	1.44613e-20	-4.89955e-10	-1.18827
100248888	chr14:100248888:C:T	2.23367e-20	-0.753515	-2.77585e-10
100250017	chr14:100250017:T:C	5.89087e-21	-1.0696	-1.01674
100250631	chr14:100250631:T:G	5.30645e-20	-4.89955e-10	0.111762
100250888	chr14:100250888:C:G	1.99779e-20	-4.89955e-10	-0.865118
100251651	chr14:100251651:T:A	1.79697e-20	-4.89955e-10	-0.971062
100251684	chr14:100251684:A:G	5.22214e-20	-0.827828	0.923574
100252287	chr14:100252287:G:T	1.42415e-20	-4.89955e-10	-1.20359
100252319	chr14:100252319:C:T	4.60174e-20	-0.977322	0.946594
100253141	chr14:100253141:G:A	6.56385e-21	-0.796786	-1.18138
100253181	chr14:100253181:G:C	6.24672e-21	-1.00084	-1.02685
100253267	chr14:100253267:A:G	1.98295e-20	-4.89955e-10	-0.872574
100253505	chr14:100253505:C:T	7.27541e-20	-4.89955e-10	0.42734
100253713	chr14:100253713:CT:C	4.2726e-20	-4.89955e-10	-0.104938
100254480	chr14:100254480:C:T	6.07217e-21	-1.83148	-0.22455
100254782	chr14:100254782:T:A	4.20144e-20	-4.89955e-10	-0.121733
100255580	chr14:100255580:C:T	5.14095e-20	-4.89955e-10	0.080076
100255608	chr14:100255608:G:A	1.99287e-20	-4.89955e-10	-0.867584
100255903	chr14:100255903:T:C	3.72788e-20	-4.89955e-10	-0.24132
100255930	chr14:100255930:CTG:C	7.08078e-20	-4.89955e-10	0.400223
100256150	chr14:100256150:A:G	3.51087e-20	-4.89955e-10	-0.301296
100256174	chr14:100256174:C:T	2.18244e-20	-0.776718	-2.77585e-10
100256325	chr14:100256325:A:C	7.3527e-21	-0.897534	-0.967145
100256346	chr14:100256346:T:G	5.2928e-20	-4.89955e-10	0.109186
100256730	chr14:100256730:C:T	1.98265e-20	-4.89955e-10	-0.872729
100256817	chr14:100256817:A:G	1.43705e-21	-2.27668	-1.22047
100257116	chr14:100257116:G:A	1.97133e-20	-4.89955e-10	-0.878452
100257240	chr14:100257240:C:A	2.51815e-21	-1.80647	-1.12975
100257557	chr14:100257557:TGGGATTAGTGCCCTATAAAAGAGACTCCAGAGTGCTAGCCCTCTGGTTCTCTCTATGCTATGTGACAAGACAGTGTG:T	1.72119e-20	-4.89955e-10	-1.01414
100257797	chr14:100257797:TTCA:T	7.82888e-20	-4.89955e-10	0.500658
100257886	chr14:100257886:C:T	2.23493e-20	-4.89955e-10	-0.75295
100257933	chr14:100257933:G:A	3.28961e-20	-4.89955e-10	-0.366393
100258212	chr14:100258212:A:G	1.37529e-20	-4.89955e-10	-1.2385
100258599	chr14:100258599:C:T	5.65696e-21	-1.10916	-1.0177
100258602	chr14:100258602:C:G	1.3919e-20	-4.89955e-10	-1.22649
100258649	chr14:100258649:G:A	1.36626e-20	-4.89955e-10	-1.24508
100259101	chr14:100259101:A:G	2.42653e-21	-2.28682	-0.686463
100259166	chr14:100259166:C:T	1.36885e-20	-4.89955e-10	-1.24319
100259335	chr14:100259335:G:A	4.40897e-20	-1.04074	0.967216
100259348	chr14:100259348:G:A	7.45953e-20	-4.89955e-10	0.452331
100259368	chr14:100259368:C:T	1.62871e-20	-4.89955e-10	-1.06938
100259762	chr14:100259762:A:G	7.85859e-20	-4.89955e-10	0.504446
100260005	chr14:100260005:A:G	1.37112e-20	-4.89955e-10	-1.24153
100260014	chr14:100260014:A:AT	1.37132e-20	-4.89955e-10	-1.24139
100260141	chr14:100260141:A:G	4.95783e-21	-2.25878	-2.77585e-10
100260225	chr14:100260225:C:T	1.82212e-20	-4.89955e-10	-0.95716
100260493	chr14:100260493:G:A	7.44228e-21	-1.85257	-2.77585e-10
100260944	chr14:100260944:C:T	2.69845e-21	-1.82955	-1.03752
100261436	chr14:100261436:G:A	1.99819e-20	-4.89955e-10	-0.864918
100261627	chr14:100261627:A:G	2.4444e-20	-4.89955e-10	-0.66336
100261858	chr14:100261858:C:T	4.02127e-20	-4.89955e-10	-0.165564
100262643	chr14:100262643:G:T	5.30312e-20	-4.89955e-10	0.111135
100262721	chr14:100262721:A:G	1.3672e-20	-4.89955e-10	-1.24439
100262850	chr14:100262850:C:T	4.14884e-20	-4.89955e-10	-0.134333
100263373	chr14:100263373:A:T	9.21578e-21	-1.63883	-2.77585e-10
100263857	chr14:100263857:G:A	3.60948e-21	-1.59865	-0.977534
100263980	chr14:100263980:G:C	2.79904e-21	-1.77838	-1.05209
100263997	chr14:100263997:G:A	6.66701e-21	-0.965354	-0.997221
100264178	chr14:100264178:T:C	2.92427e-21	-1.71955	-1.06715
100264267	chr14:100264267:C:T	1.44196e-20	-4.89955e-10	-1.19116
100264327	chr14:100264327:C:G	5.53354e-21	-0.944087	-1.20483
100264583	chr14:100264583:A:G	3.10851e-20	-0.870253	0.447234
100265179	chr14:100265179:A:G	1.81965e-20	-4.89955e-10	-0.958519
100265435	chr14:100265435:G:A	6.82576e-21	-1.93904	-2.77585e-10
100265512	chr14:100265512:G:A	2.19318e-20	-0.771808	-2.77585e-10
100265894	chr14:100265894:G:A	5.80363e-21	-1.94227	-0.158988
100265898	chr14:100265898:C:T	1.43249e-20	-4.89955e-10	-1.19775
100265981	chr14:100265981:G:A	1.36577e-20	-4.89955e-10	-1.24544
100266122	chr14:100266122:A:G	5.54256e-21	-1.12684	-1.02045
100266252	chr14:100266252:A:G	3.65264e-20	-4.89955e-10	-0.261712
100266544	chr14:100266544:A:C	2.16593e-20	-0.784311	-2.77585e-10
100266613	chr14:100266613:C:T	2.32141e-20	-0.714987	-2.77585e-10
100266646	chr14:100266646:A:T	9.64932e-21	-1.59286	-2.77585e-10
100267136	chr14:100267136:A:G	7.4817e-20	-4.89955e-10	0.455299
100268066	chr14:100268066:T:A	4.82748e-20	-4.89955e-10	0.0171638
100268164	chr14:100268164:T:G	5.31335e-20	-4.89955e-10	0.113061
100268331	chr14:100268331:A:G	2.5653e-21	-1.83089	-1.08678
100269363	chr14:100269363:G:A	2.08623e-20	-4.89955e-10	-0.8218
100269815	chr14:100269815:T:C	1.558e-20	-4.89955e-10	-1.11376
100269935	chr14:100269935:C:T	2.01739e-20	-4.89955e-10	-0.855355
100270382	chr14:100270382:A:G	2.3032e-20	-1.62346	0.900596
100270754	chr14:100270754:A:G	1.41923e-20	-4.89955e-10	-1.20705
100271017	chr14:100271017:A:G	3.2881e-20	-0.885644	0.518792
100271064	chr14:100271064:TAA:T	1.3709e-20	-4.89955e-10	-1.24169
100271204	chr14:100271204:G:A	2.3501e-21	-1.87349	-1.1318
100271234	chr14:100271234:G:A	7.8736e-20	-4.89955e-10	0.506354
100271267	chr14:100271267:A:T	2.20683e-20	-0.765603	-2.77585e-10
100271462	chr14:100271462:T:G	2.14567e-20	-4.89955e-10	-0.793707
100271856	chr14:100271856:C:T	5.63263e-21	-1.12187	-1.0093
100272359	chr14:100272359:T:C	7.55645e-20	-4.89955e-10	0.465241
100272395	chr14:100272395:G:A	2.70552e-21	-1.76461	-1.09984
100272451	chr14:100272451:A:G	7.79534e-21	-0.938299	-0.86792
100272614	chr14:100272614:C:A	5.11958e-20	-4.89955e-10	0.0759111
100272650	chr14:100272650:C:T	5.114e-20	-4.89955e-10	0.07482
100272843	chr14:100272843:A:C	5.48472e-21	-1.14216	-1.01562
100273060	chr14:100273060:G:C	5.50492e-21	-1.12326	-1.03084
100273180	chr14:100273180:G:A	1.37115e-20	-4.89955e-10	-1.24151
100273892	chr14:100273892:C:A	2.50496e-21	-1.78756	-1.15391
100274488	chr14:100274488:G:C	5.67046e-21	-1.12452	-0.999952
100274567	chr14:100274567:G:C	5.02432e-20	-0.918959	0.976087
100274845	chr14:100274845:G:T	6.0151e-21	-1.03394	-1.03154
100275242	chr14:100275242:T:C	3.7286e-20	-4.89955e-10	-0.241127
100276321	chr14:100276321:T:C	1.64115e-19	-1.37692	2.61774
100279057	chr14:100279057:G:A	1.5948e-20	-4.89955e-10	-1.09041
100279253	chr14:100279253:T:C	5.14812e-21	-2.22112	-2.77585e-10
100279286	chr14:100279286:T:C	9.12207e-21	-1.64905	-2.77585e-10
100280673	chr14:100280673:CT:C	7.73857e-21	-1.81353	-2.77585e-10
100280714	chr14:100280714:A:G	1.50977e-20	-4.89955e-10	-1.1452
100280776	chr14:100280776:G:A	2.95342e-20	-4.89955e-10	-0.474198
100280865	chr14:100280865:T:C	2.26544e-20	-0.808994	0.0696022
100280926	chr14:100280926:T:C	1.15819e-19	-4.89955e-10	0.892279
100280985	chr14:100280985:G:A	3.16461e-20	-4.89955e-10	-0.405132
100281316	chr14:100281316:A:G	2.53562e-20	-4.89955e-10	-0.626723
100281549	chr14:100281549:T:G	3.36522e-20	-4.89955e-10	-0.343666
100281560	chr14:100281560:C:T	1.47155e-20	-4.89955e-10	-1.17085
100281586	chr14:100281586:A:G	3.24999e-20	-4.89955e-10	-0.378509
100281855	chr14:100281855:G:A	1.9449e-20	-0.888262	-0.00368788
100282131	chr14:100282131:G:A	1.41484e-20	-4.89955e-10	-1.21014
100282206	chr14:100282206:C:T	1.56987e-20	-1.10617	-2.77585e-10
100282248	chr14:100282248:T:C	2.00591e-20	-4.89955e-10	-0.861063
100282286	chr14:100282286:C:A	1.02371e-20	-0.292474	-1.24126
100282453	chr14:100282453:T:A	5.6806e-21	-0.937278	-1.18541
100282657	chr14:100282657:A:G	5.12792e-21	-1.03999	-1.18506
100283354	chr14:100283354:T:C	5.7776e-21	-0.960667	-1.14509
100283747	chr14:100283747:C:G	5.25257e-21	-1.01326	-1.18777
100283949	chr14:100283949:A:G	5.51877e-21	-0.983784	-1.16781
100284298	chr14:100284298:C:T	1.62626e-21	-2.26331	-1.11016
100284438	chr14:100284438:C:T	1.36531e-20	-4.89955e-10	-1.24578
100284756	chr14:100284756:G:A	1.38251e-19	-4.89955e-10	1.06932
100286307	chr14:100286307:A:C	3.3126e-21	-1.95548	-0.706532
100286332	chr14:100286332:C:A	6.69274e-20	-4.89955e-10	0.343862
100286650	chr14:100286650:C:A	1.39826e-20	-4.89955e-10	-1.22193
100286952	chr14:100286952:G:C	1.10573e-19	-4.89955e-10	0.845933
100287123	chr14:100287123:A:G	1.63849e-20	-4.89955e-10	-1.06339
100287368	chr14:100287368:GC:G	7.4597e-21	-1.85023	-2.77585e-10
100287405	chr14:100287405:C:T	5.48508e-20	0.335876	-0.191005
100288707	chr14:100288707:G:A	1.73051e-20	-4.89955e-10	-1.00874
100289460	chr14:100289460:G:A	2.77877e-20	-4.89955e-10	-0.535153
100289525	chr14:100289525:T:C	1.38294e-20	-4.89955e-10	-1.23295
100289697	chr14:100289697:G:A	1.44956e-20	-4.89955e-10	-1.1859
100290161	chr14:100290161:G:A	3.27271e-20	-4.89955e-10	-0.371544
100290827	chr14:100290827:C:T	3.02005e-20	-4.89955e-10	-0.451887
100291029	chr14:100291029:G:A	1.92059e-20	-4.89955e-10	-0.904529
100291660	chr14:100291660:G:A	1.53944e-20	-4.89955e-10	-1.12574
100292165	chr14:100292165:G:A	4.44568e-21	-1.58053	-0.78728
100292940	chr14:100292940:C:T	4.88409e-19	3.39879	-1.06739
100293628	chr14:100293628:A:G	1.58743e-20	-4.89955e-10	-1.09504
100293820	chr14:100293820:G:A	1.38764e-20	-4.89955e-10	-1.22956
100293935	chr14:100293935:C:T	2.29996e-21	-1.78528	-1.24157
100296004	chr14:100296004:A:T	1.39398e-20	-4.89955e-10	-1.225
100296403	chr14:100296403:A:G	2.78848e-21	-1.72236	-1.11189
100296570	chr14:100296570:G:A	1.79829e-20	-4.89955e-10	-0.970324
100297032	chr14:100297032:A:G	9.35863e-20	1.90882	-1.22968
100297236	chr14:100297236:C:G	5.19792e-21	-2.21149	-2.77585e-10
100297295	chr14:100297295:C:A	1.42034e-20	-4.89955e-10	-1.20626
100297525	chr14:100297525:G:A	2.19616e-20	-0.770451	-2.77585e-10
100298212	chr14:100298212:A:G	3.46344e-21	-1.65573	-0.961755
100298224	chr14:100298224:C:T	4.84472e-21	-2.28186	-2.77585e-10
100298297	chr14:100298297:G:A	2.14542e-20	-4.89955e-10	-0.793826
100298302	chr14:100298302:G:A	3.45258e-21	-1.72142	-0.899206
100298419	chr14:100298419:G:A	1.04855e-19	0.792833	-2.77585e-10
100299485	chr14:100299485:G:A	4.80002e-21	-2.29113	-2.77585e-10
100299486	chr14:100299486:T:C	1.22677e-20	-2.19564	0.842868
100300278	chr14:100300278:A:G	1.63686e-20	-4.89955e-10	-1.06438
100300327	chr14:100300327:G:A	3.38707e-21	-1.56351	-1.07627
100300707	chr14:100300707:C:G	2.77216e-21	-1.59652	-1.24359
100300890	chr14:100300890:CCTTT:C	2.65234e-21	-2.20309	-0.681216
100301298	chr14:100301298:C:T	2.74395e-20	-4.89955e-10	-0.547762
100301411	chr14:100301411:T:C	3.26884e-21	-1.50922	-1.1661
100301670	chr14:100301670:T:C	3.57085e-21	-1.34442	-1.24253
100301684	chr14:100301684:C:T	3.67321e-21	-1.3383	-1.22038
100302134	chr14:100302134:C:T	1.85412e-20	-4.89955e-10	-0.939749
100302297	chr14:100302297:C:T	4.28215e-20	-4.89955e-10	-0.102706
100302619	chr14:100302619:T:C	2.42343e-20	-4.89955e-10	-0.671978
100303126	chr14:100303126:C:G	2.85146e-20	-4.89955e-10	-0.509331
100303601	chr14:100303601:G:A	2.33603e-21	-1.78851	-1.22278
100303827	chr14:100303827:G:A	4.08942e-20	-4.89955e-10	-0.148757
100305146	chr14:100305146:T:C	2.55908e-19	2.50686	-0.821788
100305194	chr14:100305194:TCCGACGCCA:T	7.30681e-21	-0.625157	-1.24578
100305343	chr14:100305343:G:A	1.42666e-20	-4.89955e-10	-1.20182
100305543	chr14:100305543:C:T	6.76794e-21	-0.832947	-1.1146
100305765	chr14:100305765:C:T	1.51429e-20	-4.89955e-10	-1.14221
100306289	chr14:100306289:C:T	1.3855e-20	-4.89955e-10	-1.2311
100306335	chr14:100306335:G:C	1.3404e-20	-0.0652785	-1.19891
100306464	chr14:100306464:G:A	1.8312e-20	-4.89955e-10	-0.952192
100307364	chr14:100307364:G:A	1.90312e-20	-4.89955e-10	-0.913667
100307448	chr14:100307448:G:A	1.88578e-20	-0.922822	-2.77585e-10
100307730	chr14:100307730:A:G	2.14586e-20	-4.89955e-10	-0.793618
100307866	chr14:100307866:C:T	1.66814e-19	1.25713	-2.77585e-10
100308139	chr14:100308139:T:C	3.19715e-21	-1.47867	-1.21882
100308321	chr14:100308321:T:G	2.06394e-20	-4.89955e-10	-0.832542
100308395	chr14:100308395:G:C	1.70445e-20	-4.89955e-10	-1.02392
100309474	chr14:100309474:A:T	1.64958e-20	-4.89955e-10	-1.05664
100310045	chr14:100310045:G:A	9.68064e-21	-0.364464	-1.22515
100310431	chr14:100310431:C:T	5.95746e-21	-2.02374	-0.0513653
100310567	chr14:100310567:C:T	6.00797e-21	-2.06666	-2.77585e-10
100310594	chr14:100310594:G:A	1.42621e-19	-4.89955e-10	1.10044
100310659	chr14:100310659:T:C	6.37693e-21	-0.768655	-1.2384
100310830	chr14:100310830:C:A	9.00712e-20	-4.89955e-10	0.640855
100310993	chr14:100310993:T:G	1.36827e-20	-4.89955e-10	-1.24362
100311466	chr14:100311466:G:A	5.73102e-20	-4.89955e-10	0.188732
100311641	chr14:100311641:T:C	6.7028e-20	-4.89955e-10	0.345364
100312465	chr14:100312465:C:T	7.42384e-21	-2.28258	0.427529
100314405	chr14:100314405:G:C	1.31512e-20	-2.24844	0.965205
100314437	chr14:100314437:C:T	4.13442e-20	-4.89955e-10	-0.137814
100314835	chr14:100314835:A:G	5.04552e-21	-2.24125	-2.77585e-10
100314934	chr14:100314934:C:G	9.5092e-20	-4.89955e-10	0.695099
100315190	chr14:100315190:G:A	5.88965e-21	-2.08655	-2.77585e-10
100315339	chr14:100315339:C:G	2.1769e-20	-0.779257	-2.77585e-10
100315729	chr14:100315729:C:T	6.31041e-21	-0.778493	-1.23905
100315766	chr14:100315766:A:G	4.55894e-20	0.675681	-0.715751
100316299	chr14:100316299:G:A	4.07875e-20	-4.89955e-10	-0.151369
100316439	chr14:100316439:G:A	2.89384e-20	-4.89955e-10	-0.494577
100316742	chr14:100316742:T:A	1.44774e-20	-4.89955e-10	-1.18716
100316874	chr14:100316874:A:G	1.89252e-20	-4.89955e-10	-0.919254
100317180	chr14:100317180:C:T	1.93089e-21	-2.1148	-1.08697
100317790	chr14:100317790:C:T	2.19829e-18	-4.89955e-10	3.83569
100317936	chr14:100317936:C:T	4.08586e-20	-4.89955e-10	-0.149628
100318633	chr14:100318633:C:T	1.80255e-21	-2.10814	-1.1624
100318844	chr14:100318844:C:T	1.6989e-20	-4.89955e-10	-1.02718
100318846	chr14:100318846:A:G	1.38227e-20	-4.89955e-10	-1.23343
100318934	chr14:100318934:T:C	1.54573e-20	-4.89955e-10	-1.12166
100319017	chr14:100319017:G:A	1.50015e-20	-4.89955e-10	-1.15159
100319063	chr14:100319063:AT:A	1.3969e-20	-4.89955e-10	-1.22291
100319111	chr14:100319111:A:G	1.48434e-20	-4.89955e-10	-1.16219
100320096	chr14:100320096:G:C	4.84721e-21	-2.28134	-2.77585e-10
100320694	chr14:100320694:C:T	1.43718e-20	-4.89955e-10	-1.19448
100320902	chr14:100320902:G:T	1.54147e-21	-2.18563	-1.24138
100320954	chr14:100320954:C:T	4.8153e-20	0.0146381	-2.77585e-10
100321058	chr14:100321058:G:A	3.69217e-20	-4.89955e-10	-0.250947
100321227	chr14:100321227:G:A	5.43514e-21	-1.50773	-0.659128
100321284	chr14:100321284:G:C	3.91891e-20	-4.89955e-10	-0.191348
100321651	chr14:100321651:A:AGAAGGAAG	1.36586e-20	-4.89955e-10	-1.24537
100321729	chr14:100321729:G:A	1.56797e-20	-4.89955e-10	-1.10738
100322237	chr14:100322237:C:A	2.11769e-21	-2.07247	-1.03696
100322303	chr14:100322303:A:G	1.73004e-21	-2.11577	-1.19583
100322496	chr14:100322496:G:A	5.78884e-20	-4.89955e-10	0.198771
100322514	chr14:100322514:G:C	1.36547e-20	-4.89955e-10	-1.24566
100322617	chr14:100322617:A:C	1.52985e-20	-4.89955e-10	-1.13199
100322640	chr14:100322640:G:A	1.88746e-21	-2.1071	-1.11742
100323406	chr14:100323406:A:G	1.99371e-20	-4.89955e-10	-0.867164
100323488	chr14:100323488:G:T	2.12768e-20	-4.89955e-10	-0.802131
100323775	chr14:100323775:A:G	1.95456e-20	-4.89955e-10	-0.886996
100323803	chr14:100323803:G:A	4.23085e-21	-1.35461	-1.06274
100323923	chr14:100323923:C:T	8.03728e-19	2.82951	-2.77585e-10
100324119	chr14:100324119:C:T	1.51616e-20	-4.89955e-10	-1.14098
100324123	chr14:100324123:G:A	7.42284e-21	-1.93864	0.0834559
100324536	chr14:100324536:C:G	7.0037e-21	-2.00268	0.0893771
100324629	chr14:100324629:G:T	1.36812e-20	-4.89955e-10	-1.24372
100324647	chr14:100324647:T:A	1.36844e-20	-4.89955e-10	-1.24349
100324656	chr14:100324656:C:T	2.20183e-20	-4.89955e-10	-0.767873
100325789	chr14:100325789:C:T	2.63693e-21	-1.73807	-1.15206
100325883	chr14:100325883:C:T	1.37207e-20	-4.89955e-10	-1.24084
100326201	chr14:100326201:C:T	4.76108e-20	-4.89955e-10	0.00331399
100326749	chr14:100326749:A:G	1.60632e-20	-4.89955e-10	-1.08321
100326760	chr14:100326760:G:A	1.43061e-20	-4.89955e-10	-1.19906
100327094	chr14:100327094:G:A	2.91021e-21	-1.66828	-1.12324
100327365	chr14:100327365:G:A	1.37478e-20	-4.89955e-10	-1.23887
100327574	chr14:100327574:G:A	4.99597e-20	-4.89955e-10	0.0514698
100327789	chr14:100327789:G:A	2.13568e-20	-0.355553	-0.442821
100327977	chr14:100327977:T:C	1.27289e-19	1.86647	-0.879759
100328038	chr14:100328038:T:G	1.89633e-20	-4.89955e-10	-0.917242
100328067	chr14:100328067:C:T	2.14144e-19	2.54723	-1.04032
100328481	chr14:100328481:C:T	4.39496e-21	-1.48667	-0.892612
100328578	chr14:100328578:C:T	5.34899e-20	-4.89955e-10	0.119747
100329119	chr14:100329119:G:A	4.81587e-20	-4.89955e-10	0.0147566
100329282	chr14:100329282:C:T	7.98614e-20	0.520546	-2.77585e-10
100329288	chr14:100329288:G:A	7.60457e-20	1.71736	-1.24577
100329293	chr14:100329293:C:T	1.29734e-19	2.0896	-1.08387
100329326	chr14:100329326:G:A	1.38469e-19	1.91595	-0.845046
100329692	chr14:100329692:C:T	1.06363e-19	0.807108	-2.77585e-10
100329951	chr14:100329951:T:A	4.69955e-20	-4.89955e-10	-0.00969435
100330159	chr14:100330159:T:C	1.73362e-20	-4.89955e-10	-1.00695
100330331	chr14:100330331:A:T	4.89522e-20	-4.89955e-10	0.0310984
100330846	chr14:100330846:C:T	1.3708e-20	-4.89955e-10	-1.24176
100331555	chr14:100331555:C:T	2.45774e-20	-4.89955e-10	-0.657917
100331675	chr14:100331675:A:G	7.9275e-21	-1.89063	0.10122
100331900	chr14:100331900:T:C	2.9081e-21	-1.56036	-1.23189
100332487	chr14:100332487:C:T	1.38843e-20	-4.89955e-10	-1.22898
100332589	chr14:100332589:G:A	1.37334e-20	-4.89955e-10	-1.23992
100332955	chr14:100332955:A:AC	9.45791e-21	-1.61289	-2.77585e-10
100333169	chr14:100333169:G:A	9.22287e-20	0.664525	-2.77585e-10
100333749	chr14:100333749:C:T	1.58103e-20	-4.89955e-10	-1.09908
100334243	chr14:100334243:T:C	1.93423e-20	-0.897452	-2.77585e-10
100334273	chr14:100334273:T:C	5.99253e-20	0.233352	-2.77585e-10
100335164	chr14:100335164:G:C	1.70999e-20	0.224708	-1.24538
100335207	chr14:100335207:A:G	1.43067e-20	-4.89955e-10	-1.19902
100335871	chr14:100335871:T:C	1.37331e-20	-4.89955e-10	-1.23994
100336168	chr14:100336168:C:T	4.77828e-20	-4.89955e-10	0.00692049
100336851	chr14:100336851:T:C	1.89919e-20	-4.89955e-10	-0.915733
100337027	chr14:100337027:A:G	1.65008e-21	-2.1961	-1.16283
100337405	chr14:100337405:C:G	5.15664e-21	-1.95625	-0.263206
100337801	chr14:100337801:T:C	1.37591e-20	-4.89955e-10	-1.23805
100337978	chr14:100337978:T:C	3.64083e-21	-1.352	-1.21554
100338207	chr14:100338207:C:T	3.07966e-21	-1.51824	-1.21669
100338256	chr14:100338256:G:T	1.59941e-20	-4.89955e-10	-1.08752
100338412	chr14:100338412:T:G	4.13845e-20	-0.136839	-2.77585e-10
100338448	chr14:100338448:G:C	1.56422e-21	-2.22313	-1.18924
100338776	chr14:100338776:A:C	1.68437e-20	-4.89955e-10	-1.03577
100339088	chr14:100339088:A:G	1.11878e-17	5.46283	-2.77585e-10
100339122	chr14:100339122:CAT:C	1.66554e-20	-4.89955e-10	-1.04701
100339130	chr14:100339130:C:T	3.48515e-20	-4.89955e-10	-0.308651
100339246	chr14:100339246:T:C	4.4458e-21	-1.18221	-1.18557
100339371	chr14:100339371:T:C	1.88189e-20	-4.89955e-10	-0.924884
100339457	chr14:100339457:G:A	1.21261e-20	-0.520693	-0.843691
100339490	chr14:100339490:T:C	2.7665e-21	-1.9663	-0.875861
100339640	chr14:100339640:T:C	3.38441e-21	-1.70299	-0.93758
100339849	chr14:100339849:C:T	4.57051e-20	-4.89955e-10	-0.0375363
100340282	chr14:100340282:G:A	1.58013e-20	0.13455	-1.2342
100340799	chr14:100340799:G:A	3.09119e-21	-1.48685	-1.24434
100340981	chr14:100340981:C:G	1.96061e-20	-4.89955e-10	-0.883906
100341107	chr14:100341107:A:G	1.6384e-21	-2.1375	-1.22852
100341205	chr14:100341205:C:T	1.36801e-20	-4.89955e-10	-1.24381
100341811	chr14:100341811:G:A	1.51693e-20	-4.89955e-10	-1.14047
100341831	chr14:100341831:C:T	6.07997e-20	1.48995	-1.24211
100342173	chr14:100342173:T:A	3.10719e-21	-1.48789	-1.23814
100342317	chr14:100342317:C:T	1.37534e-20	-4.89955e-10	-1.23846
100342508	chr14:100342508:G:A	3.12205e-21	-1.48166	-1.2396
100342522	chr14:100342522:G:A	1.72312e-20	-4.89955e-10	-1.01302
100342728	chr14:100342728:A:T	1.74981e-20	0.246222	-1.24388
100342947	chr14:100342947:A:G	1.37003e-20	-4.89955e-10	-1.24233
100343762	chr14:100343762:C:T	4.85188e-21	-1.8957	-0.384684
100344059	chr14:100344059:GCTTCCCT:G	3.00947e-21	-1.51248	-1.24551
100344192	chr14:100344192:C:G	1.68208e-20	-4.89955e-10	-1.03713
100344547	chr14:100344547:G:A	3.5631e-21	-1.55177	-1.03735
100344766	chr14:100344766:C:T	2.79331e-21	-1.59523	-1.23729
100344851	chr14:100344851:C:T	1.78486e-20	0.26668	-1.2445
100344898	chr14:100344898:C:G	1.37431e-20	-4.89955e-10	-1.23921
100345484	chr14:100345484:A:G	3.5545e-20	-4.89955e-10	-0.288946
100345585	chr14:100345585:C:A	3.13436e-21	-1.47466	-1.24266
100345672	chr14:100345672:TAAA:T	7.06468e-21	-1.90464	-2.77585e-10
100345712	chr14:100345712:A:G	2.78373e-20	-4.89955e-10	-0.53337
100345757	chr14:100345757:T:C	5.80287e-20	1.43692	-1.23573
100345834	chr14:100345834:C:T	1.2051e-20	-0.129462	-1.24113
100345994	chr14:100345994:G:A	1.66766e-20	-4.89955e-10	-1.04574
100346069	chr14:100346069:A:G	3.09994e-21	-1.48515	-1.24321
100346593	chr14:100346593:G:A	1.39101e-20	-1.22713	-2.77585e-10
100346740	chr14:100346740:T:C	3.79359e-21	-1.28108	-1.24536
100347496	chr14:100347496:T:G	1.37705e-20	-4.89955e-10	-1.23722
100347556	chr14:100347556:G:C	1.86187e-20	-4.89955e-10	-0.935578
100348153	chr14:100348153:C:T	9.42319e-21	-1.03263	-0.583942
100348809	chr14:100348809:A:G	1.58749e-21	-2.16578	-1.23181
100348810	chr14:100348810:C:T	1.69405e-20	0.214232	-1.24427
100348964	chr14:100348964:T:C	9.01451e-20	-4.89955e-10	0.641674
100350113	chr14:100350113:G:C	5.21503e-21	-2.2082	-2.77585e-10
100350688	chr14:100350688:T:C	1.48016e-20	0.0773313	-1.24234
100350899	chr14:100350899:T:C	2.79887e-20	-0.527944	-2.77585e-10
100351120	chr14:100351120:A:T	1.51803e-20	0.102576	-1.24232
100351422	chr14:100351422:C:T	5.81963e-20	1.4459	-1.24183
100351528	chr14:100351528:C:T	1.99187e-20	-4.89955e-10	-0.868086
100352260	chr14:100352260:C:T	1.58235e-20	-4.89955e-10	-1.09825
100352422	chr14:100352422:C:G	3.25408e-21	-1.44011	-1.23972
100352880	chr14:100352880:G:A	2.49338e-20	-4.89955e-10	-0.643521
100353343	chr14:100353343:C:T	3.35175e-21	-1.41097	-1.23929
100353398	chr14:100353398:G:A	6.84932e-20	1.60204	-1.23505
100353439	chr14:100353439:T:TG	1.43126e-20	-4.89955e-10	-1.19861
100354087	chr14:100354087:C:T	1.46159e-20	-4.89955e-10	-1.17763
100354643	chr14:100354643:G:A	3.29984e-21	-1.42619	-1.23968
100354831	chr14:100354831:TC:T	1.92566e-20	-4.89955e-10	-0.901892
100354869	chr14:100354869:G:T	3.25623e-21	-1.43942	-1.23976
100355185	chr14:100355185:A:C	1.38151e-20	-4.89955e-10	-1.23398
100355444	chr14:100355444:A:G	8.08738e-21	-1.76944	-2.77585e-10
100355657	chr14:100355657:A:G	2.88e-21	-1.60807	-1.19388
100355812	chr14:100355812:C:T	1.37779e-20	-4.89955e-10	-1.23668
100355936	chr14:100355936:C:T	3.26742e-21	-1.44066	-1.23509
100355964	chr14:100355964:G:A	6.21269e-20	1.51242	-1.24298
100356055	chr14:100356055:T:C	1.57286e-20	-4.89955e-10	-1.10427
100356165	chr14:100356165:T:C	1.68219e-20	0.206188	-1.24325
100356227	chr14:100356227:A:T	1.91374e-20	-4.89955e-10	-0.908102
100357571	chr14:100357571:C:T	1.12966e-20	-0.195314	-1.23993
100357712	chr14:100357712:C:T	3.2399e-21	-1.44289	-1.24131
100358052	chr14:100358052:G:A	3.23832e-21	-1.44719	-1.2375
100358157	chr14:100358157:C:T	3.2084e-21	-1.45173	-1.24225
100358170	chr14:100358170:C:T	3.20574e-21	-1.46703	-1.22777
100358219	chr14:100358219:G:A	3.26012e-21	-1.43755	-1.24043
100358226	chr14:100358226:G:A	2.83268e-21	-1.58659	-1.23193
100358303	chr14:100358303:T:C	3.29869e-21	-1.43159	-1.23463
100358359	chr14:100358359:C:CCT	1.37033e-20	-4.89955e-10	-1.24211
100358421	chr14:100358421:T:C	1.39453e-20	-4.89955e-10	-1.22461
100358678	chr14:100358678:G:T	1.38556e-20	-4.89955e-10	-1.23105
100359239	chr14:100359239:G:A	5.28948e-21	-2.19403	-2.77585e-10
100359333	chr14:100359333:C:T	4.74045e-21	-1.53207	-0.771549
100359439	chr14:100359439:C:T	3.2378e-21	-1.44651	-1.23834
100359863	chr14:100359863:G:A	3.8558e-20	0.765232	-0.972814
100359923	chr14:100359923:G:C	1.61707e-21	-2.14602	-1.23311
100360098	chr14:100360098:A:G	3.05162e-21	-1.51108	-1.233
100360321	chr14:100360321:C:T	1.87584e-20	-4.89955e-10	-0.928105
100361171	chr14:100361171:C:T	1.58133e-21	-2.17112	-1.23035
100362060	chr14:100362060:T:C	3.21869e-21	-1.45598	-1.23479
100362150	chr14:100362150:C:T	3.29273e-21	-1.42899	-1.23903
100362346	chr14:100362346:T:C	5.38471e-20	1.37	-1.24359
100362847	chr14:100362847:C:T	5.07776e-21	-1.92363	-0.311248
100363511	chr14:100363511:C:T	4.37117e-20	1.05806	-1.14019
100363654	chr14:100363654:A:G	1.37267e-20	-4.89955e-10	-1.2404
100363922	chr14:100363922:C:G	1.37541e-20	-4.89955e-10	-1.23841
100364483	chr14:100364483:C:G	3.10527e-20	-4.89955e-10	-0.424059
100364820	chr14:100364820:G:C	1.98694e-20	-4.89955e-10	-0.870563
100364906	chr14:100364906:A:G	1.63978e-20	-4.89955e-10	-1.0626
100364973	chr14:100364973:A:C	1.37744e-20	-4.89955e-10	-1.23693
100365270	chr14:100365270:TAACAGGAGTTAAAAGTGTCG:T	4.79696e-21	-1.49916	-0.792606
100365296	chr14:100365296:C:T	1.36604e-20	-4.89955e-10	-1.24524
100365437	chr14:100365437:G:A	3.10504e-21	-1.48668	-1.24004
100365452	chr14:100365452:C:T	5.42686e-20	1.37758	-1.24338
100365498	chr14:100365498:C:T	1.56946e-21	-2.18562	-1.2234
100365559	chr14:100365559:G:A	1.84621e-20	-4.89955e-10	-0.944024
100365732	chr14:100365732:T:C	4.82592e-20	-4.89955e-10	0.0168393
100365873	chr14:100365873:T:C	1.37675e-20	-4.89955e-10	-1.23743
100365915	chr14:100365915:C:T	4.92807e-20	1.10524	-1.06745
100366054	chr14:100366054:T:C	3.05134e-21	-1.50443	-1.23973
100366463	chr14:100366463:A:G	1.36567e-20	-4.89955e-10	-1.24551
100367405	chr14:100367405:T:C	1.44928e-20	-4.89955e-10	-1.18609
100367977	chr14:100367977:G:A	4.23745e-20	-4.89955e-10	-0.1132
100368205	chr14:100368205:T:C	1.52003e-20	0.104083	-1.24252
100368645	chr14:100368645:T:C	3.32338e-21	-1.42001	-1.23875
100368785	chr14:100368785:ACCC:A	3.12321e-21	-1.48272	-1.23816
100369511	chr14:100369511:G:T	1.40369e-20	-4.89955e-10	-1.21805
100369539	chr14:100369539:C:A	1.42019e-20	-4.89955e-10	-1.20637
100369598	chr14:100369598:T:C	1.71906e-20	-0.480846	-0.534537
100369641	chr14:100369641:T:C	3.10308e-21	-1.48481	-1.24254
100369908	chr14:100369908:CTCACTTCAGCCTCCCGAAAG:C	4.15679e-21	-1.19611	-1.23889
100370016	chr14:100370016:C:T	4.03707e-21	-1.22441	-1.23982
100370072	chr14:100370072:C:A	3.11671e-21	-1.48411	-1.23886
100370439	chr14:100370439:C:T	8.67068e-21	-0.456564	-1.24323
100370646	chr14:100370646:A:G	3.84899e-21	-1.27307	-1.23887
100370927	chr14:100370927:A:G	1.3655e-20	-4.89955e-10	-1.24564
100371537	chr14:100371537:C:A	1.67314e-20	-4.89955e-10	-1.04246
100371569	chr14:100371569:C:T	1.41535e-20	-4.89955e-10	-1.20978
100371670	chr14:100371670:G:A	3.90306e-21	-1.25767	-1.24031
100371836	chr14:100371836:G:A	3.97192e-21	-1.24169	-1.23881
100372924	chr14:100372924:G:T	6.94156e-21	-1.86595	-0.0562698
100373681	chr14:100373681:T:C	4.2599e-20	-4.89955e-10	-0.107915
100373712	chr14:100373712:T:C	4.30067e-20	-4.89955e-10	-0.09839
100373953	chr14:100373953:C:T	3.89828e-21	-1.25675	-1.24246
100374066	chr14:100374066:T:A	5.65584e-20	1.42124	-1.24571
100374259	chr14:100374259:G:C	1.71528e-21	-2.08645	-1.23372
100374476	chr14:100374476:T:C	3.93826e-21	-1.25337	-1.23564
100374613	chr14:100374613:G:A	4.03837e-21	-1.2283	-1.23561
100374671	chr14:100374671:G:C	4.09338e-21	-1.21475	-1.23563
100374757	chr14:100374757:A:C	3.64182e-20	0.932713	-1.19739
100374829	chr14:100374829:AT:A	4.00383e-21	-1.23683	-1.23566
100375398	chr14:100375398:G:A	3.75589e-20	0.967927	-1.20176
100375558	chr14:100375558:G:T	3.78244e-20	0.93998	-1.16677
100376040	chr14:100376040:A:G	7.99488e-21	-1.77582	-0.00512174
100376562	chr14:100376562:G:A	3.09427e-20	0.740901	-1.16851
100377006	chr14:100377006:A:G	8.03726e-21	-1.74994	-0.0257184
100377022	chr14:100377022:T:A	2.3768e-20	-4.89955e-10	-0.691408
100377072	chr14:100377072:C:T	6.14651e-21	-2.04386	-2.77585e-10
100377081	chr14:100377081:C:T	1.46236e-20	-4.89955e-10	-1.17711
100377141	chr14:100377141:G:A	4.52968e-21	-1.57928	-0.769816
100377178	chr14:100377178:C:G	4.53499e-21	-1.57876	-0.769162
100377525	chr14:100377525:G:A	9.17789e-20	-4.89955e-10	0.659636
100377551	chr14:100377551:C:A	4.73579e-21	-1.52431	-0.780287
100377931	chr14:100377931:G:A	4.26417e-20	0.878651	-0.985565
100377933	chr14:100377933:G:A	4.12534e-20	0.844957	-0.98497
100378083	chr14:100378083:G:A	8.01095e-21	-1.84457	0.0656303
100378130	chr14:100378130:G:A	1.59667e-20	-4.89955e-10	-1.08924
100378231	chr14:100378231:G:A	1.65564e-20	-4.89955e-10	-1.05298
100379120	chr14:100379120:C:A	4.57221e-20	-0.662653	0.625489
100379482	chr14:100379482:G:T	5.07842e-21	-2.23475	-2.77585e-10
100380376	chr14:100380376:T:C	1.40004e-20	-4.89955e-10	-1.22066
100380387	chr14:100380387:A:G	3.91947e-20	-4.89955e-10	-0.191206
100380580	chr14:100380580:C:T	1.66448e-20	-4.89955e-10	-1.04765
100380581	chr14:100380581:G:A	2.1111e-20	-4.89955e-10	-0.809953
100380654	chr14:100380654:T:C	1.88579e-20	-0.0943575	-0.828457
100381100	chr14:100381100:A:G	6.28018e-21	-1.22007	-0.802278
100381280	chr14:100381280:C:T	6.29013e-21	-1.17704	-0.843723
100381370	chr14:100381370:A:G	1.6774e-20	0.0622758	-1.10219
100381593	chr14:100381593:A:G	1.94465e-20	0.180599	-1.07268
100382195	chr14:100382195:C:T	1.56505e-20	-4.89955e-10	-1.10924
100382466	chr14:100382466:A:T	2.29448e-20	-4.89955e-10	-0.726653
100382578	chr14:100382578:T:C	1.76591e-21	-2.10907	-1.18201
100382593	chr14:100382593:G:C	1.85612e-21	-2.05548	-1.18578
100382779	chr14:100382779:A:G	3.73109e-20	-4.89955e-10	-0.24046
100383046	chr14:100383046:C:T	2.89773e-20	-4.89955e-10	-0.493233
100383844	chr14:100383844:C:T	1.65103e-21	-2.18348	-1.17486
100383967	chr14:100383967:C:T	1.58508e-20	-4.89955e-10	-1.09653
100384117	chr14:100384117:A:AC	2.85567e-20	-4.89955e-10	-0.507856
100384626	chr14:100384626:G:A	2.57897e-20	-4.89955e-10	-0.609772
100384934	chr14:100384934:T:C	1.69584e-20	-4.89955e-10	-1.02899
100385023	chr14:100385023:A:G	1.47721e-21	-2.23104	-1.23856
100385028	chr14:100385028:T:G	1.69548e-21	-2.2803	-1.05149
100385563	chr14:100385563:A:G	1.50374e-21	-2.2219	-1.22989
100385893	chr14:100385893:A:G	1.41496e-20	-4.89955e-10	-1.21006
100386402	chr14:100386402:G:A	1.51259e-21	-2.23083	-1.21509
100386414	chr14:100386414:T:C	9.26435e-21	-1.63357	-2.77585e-10
100386483	chr14:100386483:C:T	5.07825e-21	-1.05331	-1.18147
100387292	chr14:100387292:A:G	1.49871e-21	-2.22541	-1.22973
100387459	chr14:100387459:T:C	1.50932e-21	-2.21627	-1.23182
100387760	chr14:100387760:G:A	1.49545e-21	-2.22452	-1.2328
100387962	chr14:100387962:C:T	1.75627e-21	-2.26709	-1.02946
100388379	chr14:100388379:G:A	1.43174e-20	-4.89955e-10	-1.19827
100388846	chr14:100388846:A:G	1.95467e-20	-4.89955e-10	-0.886941
100389641	chr14:100389641:G:A	2.3025e-21	-2.12225	-0.903504
100389673	chr14:100389673:A:G	1.41961e-20	-4.89955e-10	-1.20678
100389764	chr14:100389764:G:A	1.58506e-20	-4.89955e-10	-1.09654
100389864	chr14:100389864:G:A	1.37062e-20	-4.89955e-10	-1.2419
100390478	chr14:100390478:G:A	1.49623e-20	-4.89955e-10	-1.15421
100390613	chr14:100390613:C:G	1.4423e-21	-2.28183	-1.21168
100390718	chr14:100390718:A:G	2.54524e-21	-2.17721	-0.748305
100390748	chr14:100390748:C:T	1.43385e-20	-4.89955e-10	-1.19679
100391186	chr14:100391186:A:G	2.08954e-21	-2.22783	-0.894975
100391187	chr14:100391187:T:G	5.3392e-21	-2.18467	-2.77585e-10
100391914	chr14:100391914:C:T	1.98427e-20	-4.89955e-10	-0.871911
100392142	chr14:100392142:C:T	2.58873e-20	-4.89955e-10	-0.605994
100392197	chr14:100392197:C:T	1.37153e-20	-4.89955e-10	-1.24123
100392317	chr14:100392317:T:C	2.03308e-21	-2.24943	-0.900765
100392927	chr14:100392927:A:G	4.80386e-21	-2.29033	-2.77585e-10
100392930	chr14:100392930:C:T	1.57185e-20	-4.89955e-10	-1.1049
100393429	chr14:100393429:C:T	1.79834e-20	-4.89955e-10	-0.970298
100393447	chr14:100393447:G:A	1.6096e-21	-2.24518	-1.13858
100393529	chr14:100393529:C:A	1.50685e-21	-2.22145	-1.22828
100393712	chr14:100393712:G:C	1.37173e-20	-4.89955e-10	-1.24109
100393723	chr14:100393723:C:G	2.13584e-21	-1.87447	-1.22642
100394911	chr14:100394911:G:A	2.48988e-20	-4.89955e-10	-0.644928
100394946	chr14:100394946:C:T	1.39272e-20	-4.89955e-10	-1.2259
100394994	chr14:100394994:T:A	2.21914e-20	-4.89955e-10	-0.760041
100395309	chr14:100395309:C:T	3.31446e-21	-1.42718	-1.23427
100395371	chr14:100395371:C:T	1.51652e-20	-4.89955e-10	-1.14074
100395541	chr14:100395541:T:C	2.24197e-20	-4.89955e-10	-0.749806
100395830	chr14:100395830:A:C	1.72127e-21	-2.10944	-1.20724
100395984	chr14:100395984:T:G	1.89051e-20	-4.89955e-10	-0.920314
100396198	chr14:100396198:G:A	1.68754e-20	-4.89955e-10	-1.03389
100396436	chr14:100396436:A:G	1.68534e-20	-4.89955e-10	-1.03519
100396456	chr14:100396456:G:T	2.23567e-20	-4.89955e-10	-0.752622
100396560	chr14:100396560:T:G	1.92441e-21	-2.2055	-0.999626
100396981	chr14:100396981:C:T	1.52502e-21	-2.2295	-1.20823
100397695	chr14:100397695:A:G	9.58018e-20	-4.89955e-10	0.702536
100397892	chr14:100397892:G:C	2.29959e-20	-4.89955e-10	-0.72443
100398635	chr14:100398635:T:C	1.37101e-20	-4.89955e-10	-1.24161
100398844	chr14:100398844:C:T	1.3697e-20	-4.89955e-10	-1.24257
100399439	chr14:100399439:C:T	1.5944e-21	-2.27886	-1.11439
100399524	chr14:100399524:C:T	8.27997e-21	-0.675424	-1.07048
100399929	chr14:100399929:C:T	2.26983e-20	-4.89955e-10	-0.737458
100399977	chr14:100399977:T:A	4.72364e-20	-4.89955e-10	-0.00458224
100400292	chr14:100400292:G:C	2.858e-20	-4.89955e-10	-0.507039
100400974	chr14:100400974:T:G	1.46644e-21	-2.24984	-1.22707
100400995	chr14:100400995:C:T	1.36956e-20	-4.89955e-10	-1.24267
100401216	chr14:100401216:C:T	2.21931e-20	-4.89955e-10	-0.759964
100402049	chr14:100402049:T:C	1.81165e-20	-4.89955e-10	-0.962921
100402618	chr14:100402618:T:C	1.36944e-20	-4.89955e-10	-1.24276
100402622	chr14:100402622:G:A	1.4869e-21	-2.21818	-1.24487
100402841	chr14:100402841:G:A	1.55399e-20	-4.89955e-10	-1.11634
100402890	chr14:100402890:G:A	2.86014e-21	-1.79276	-1.01612
100402909	chr14:100402909:A:G	1.47758e-21	-2.22365	-1.2457
100403041	chr14:100403041:T:TC	2.10268e-21	-2.00013	-1.1164
100403304	chr14:100403304:G:C	2.18536e-20	-4.89955e-10	-0.775381
100403527	chr14:100403527:G:T	1.67083e-20	-4.89955e-10	-1.04384
100403607	chr14:100403607:T:C	3.96212e-21	-1.46308	-1.01988
100404148	chr14:100404148:T:TA	1.43934e-21	-2.26793	-1.22763
100404481	chr14:100404481:A:G	1.37504e-20	-4.89955e-10	-1.23868
100404490	chr14:100404490:G:A	2.69345e-20	-0.566337	-2.77585e-10
100404623	chr14:100404623:G:C	1.38032e-20	-4.89955e-10	-1.23484
100405451	chr14:100405451:A:G	3.80397e-21	-1.49173	-1.03197
100405926	chr14:100405926:C:T	4.57302e-21	-1.10399	-1.23558
100406001	chr14:100406001:G:C	2.40205e-20	-4.89955e-10	-0.68084
100406086	chr14:100406086:A:C	1.3668e-20	-4.89955e-10	-1.24469
100406179	chr14:100406179:C:T	3.7728e-21	-1.47843	-1.0535
100406397	chr14:100406397:C:T	1.36555e-20	-4.89955e-10	-1.2456
100406578	chr14:100406578:T:G	3.79116e-21	-1.48249	-1.04459
100406699	chr14:100406699:T:G	2.4742e-20	-4.89955e-10	-0.651244
100406804	chr14:100406804:G:A	3.62152e-21	-1.53468	-1.03817
100407678	chr14:100407678:G:C	1.36944e-20	-4.89955e-10	-1.24276
100407705	chr14:100407705:A:G	3.80629e-21	-1.48268	-1.04041
100407706	chr14:100407706:C:G	2.15359e-21	-1.97363	-1.11898
100407905	chr14:100407905:G:C	3.13561e-20	-4.89955e-10	-0.414336
100408028	chr14:100408028:G:A	1.37276e-20	-4.89955e-10	-1.24034
100408071	chr14:100408071:C:T	1.45532e-20	-4.89955e-10	-1.18194
100408154	chr14:100408154:A:C	1.92315e-20	-4.89955e-10	-0.903195
100408698	chr14:100408698:A:C	1.79625e-20	-4.89955e-10	-0.971458
100408929	chr14:100408929:A:G	1.49248e-21	-2.27987	-1.17944
100409385	chr14:100409385:G:C	2.28663e-20	-4.89955e-10	-0.730081
100409659	chr14:100409659:T:C	1.36532e-20	-4.89955e-10	-1.24577
100409845	chr14:100409845:C:T	2.01647e-20	-4.89955e-10	-0.855814
100410126	chr14:100410126:G:A	2.22729e-20	-4.89955e-10	-0.756376
100410387	chr14:100410387:T:C	2.05983e-20	-4.89955e-10	-0.834535
100410970	chr14:100410970:A:G	1.37158e-20	-4.89955e-10	-1.2412
100411588	chr14:100411588:G:A	1.37829e-20	-4.89955e-10	-1.23631
100412049	chr14:100412049:T:C	1.50768e-21	-2.23368	-1.21549
100412137	chr14:100412137:T:C	1.80999e-20	-4.89955e-10	-0.96384
100412248	chr14:100412248:G:A	2.21672e-20	-4.89955e-10	-0.761135
100412429	chr14:100412429:C:T	1.37e-20	-4.89955e-10	-1.24235
100413172	chr14:100413172:G:A	1.5663e-20	-4.89955e-10	-1.10845
100413235	chr14:100413235:G:GCTT	1.85788e-20	-4.89955e-10	-0.937723
100413330	chr14:100413330:C:T	5.02483e-21	-2.24535	-2.77585e-10
100413514	chr14:100413514:C:T	1.88338e-21	-1.99269	-1.23399
100413541	chr14:100413541:G:A	1.37001e-20	-4.89955e-10	-1.24235
100414060	chr14:100414060:A:G	1.9497e-20	-4.89955e-10	-0.889483
100414114	chr14:100414114:G:A	1.52177e-20	-4.89955e-10	-1.13729
100414425	chr14:100414425:G:C	1.38986e-20	-4.89955e-10	-1.22796
100414493	chr14:100414493:A:G	1.49625e-20	-4.89955e-10	-1.1542
100414906	chr14:100414906:A:G	2.55085e-20	-4.89955e-10	-0.620733
100415253	chr14:100415253:T:G	1.71098e-20	-4.89955e-10	-1.02009
100415554	chr14:100415554:T:A	1.78677e-21	-2.2748	-1.00454
100415930	chr14:100415930:T:C	1.37692e-20	-4.89955e-10	-1.23731
100415959	chr14:100415959:C:T	1.58943e-21	-2.16749	-1.22888
100416068	chr14:100416068:A:G	1.58767e-20	-0.477799	-0.617094
100416535	chr14:100416535:A:G	2.01018e-20	-4.89955e-10	-0.858936
100416900	chr14:100416900:C:T	8.77795e-21	-1.6875	-2.77585e-10
100417207	chr14:100417207:C:T	1.36594e-20	-4.89955e-10	-1.24532
100417269	chr14:100417269:A:C	1.65091e-21	-2.14627	-1.21215
100417311	chr14:100417311:T:G	2.02532e-20	-4.89955e-10	-0.851432
100417385	chr14:100417385:A:G	1.84852e-20	-4.89955e-10	-0.942774
100417393	chr14:100417393:T:C	5.07264e-20	-4.89955e-10	0.0666994
100417674	chr14:100417674:C:A	1.94934e-20	-4.89955e-10	-0.889669
100417964	chr14:100417964:C:T	1.89461e-20	-4.89955e-10	-0.918146
100417973	chr14:100417973:G:A	1.54268e-20	-4.89955e-10	-1.12364
100418107	chr14:100418107:A:G	1.38234e-20	-4.89955e-10	-1.23338
100418332	chr14:100418332:C:T	2.16992e-20	-4.89955e-10	-0.78247
100418704	chr14:100418704:C:T	2.08981e-20	-4.89955e-10	-0.820087
100419136	chr14:100419136:T:C	1.5144e-21	-2.28188	-1.16285
100419171	chr14:100419171:G:A	1.39285e-20	-4.89955e-10	-1.22581
100419779	chr14:100419779:T:C	1.42574e-20	-4.89955e-10	-1.20247
100420234	chr14:100420234:C:T	4.98379e-20	-4.89955e-10	0.0490299
100420402	chr14:100420402:G:A	1.61028e-21	-2.18402	-1.19932
100421108	chr14:100421108:G:A	2.26643e-20	-4.89955e-10	-0.738956
100421129	chr14:100421129:A:G	1.4168e-20	-4.89955e-10	-1.20876
100421228	chr14:100421228:A:G	1.4262e-20	-4.89955e-10	-1.20215
100421356	chr14:100421356:C:T	1.58455e-21	-2.27046	-1.12899
100421387	chr14:100421387:C:T	1.45343e-20	-4.89955e-10	-1.18324
100421999	chr14:100421999:T:C	1.42563e-20	-4.89955e-10	-1.20254
100422216	chr14:100422216:C:T	2.10356e-21	-2.20272	-0.913401
100422294	chr14:100422294:T:C	1.42608e-20	-4.89955e-10	-1.20223
100422550	chr14:100422550:T:C	1.60607e-21	-2.28322	-1.10274
100422629	chr14:100422629:C:T	1.41347e-20	-4.89955e-10	-1.21112
100422943	chr14:100422943:G:A	9.08769e-21	-0.744567	-0.908258
100423401	chr14:100423401:A:G	1.63693e-20	-4.89955e-10	-1.06434
100423641	chr14:100423641:C:T	2.39691e-20	-0.682982	-2.77585e-10
100424177	chr14:100424177:G:A	4.21013e-20	-4.89955e-10	-0.119667
100424357	chr14:100424357:C:T	1.38357e-20	-4.89955e-10	-1.2325
100424453	chr14:100424453:C:T	2.74027e-21	-1.69882	-1.15287
100424642	chr14:100424642:T:G	1.44843e-20	-4.89955e-10	-1.18668
100424707	chr14:100424707:G:A	1.5323e-20	-4.89955e-10	-1.13039
100425584	chr14:100425584:G:C	2.3597e-20	-4.89955e-10	-0.698626
100425661	chr14:100425661:A:G	1.40508e-20	-4.89955e-10	-1.21706
100426212	chr14:100426212:A:G	1.40579e-20	-4.89955e-10	-1.21656
100426263	chr14:100426263:A:C	6.81144e-21	-1.94114	-2.77585e-10
100426412	chr14:100426412:G:A	3.21968e-21	-1.60004	-1.09043
100426479	chr14:100426479:C:T	1.45353e-20	-4.89955e-10	-1.18316
100426616	chr14:100426616:G:A	1.92105e-21	-2.0601	-1.14678
100427051	chr14:100427051:A:G	1.50106e-21	-2.27681	-1.17676
100427179	chr14:100427179:C:T	1.4026e-20	-4.89955e-10	-1.21883
100427260	chr14:100427260:C:T	1.66432e-20	-4.89955e-10	-1.04774
100427356	chr14:100427356:C:T	1.38415e-20	-4.89955e-10	-1.23208
100427437	chr14:100427437:T:G	4.81067e-21	-2.28891	-2.77585e-10
100427450	chr14:100427450:G:A	1.63071e-21	-2.28912	-1.08161
100427519	chr14:100427519:A:G	1.67269e-21	-2.20144	-1.14387
100427593	chr14:100427593:G:A	5.55746e-21	-2.1446	-2.77585e-10
100428052	chr14:100428052:C:T	1.46877e-21	-2.25654	-1.21878
100428171	chr14:100428171:G:A	1.3664e-20	-4.89955e-10	-1.24498
100428188	chr14:100428188:C:A	1.43431e-21	-2.25638	-1.24268
100428322	chr14:100428322:C:T	1.5617e-20	-4.89955e-10	-1.11139
100428354	chr14:100428354:G:A	4.81705e-20	-4.89955e-10	0.0150008
100428921	chr14:100428921:C:T	1.45616e-21	-2.26565	-1.21829
100428969	chr14:100428969:A:G	9.9219e-20	-4.89955e-10	0.737583
100429100	chr14:100429100:G:A	1.49614e-20	-4.89955e-10	-1.15427
100429221	chr14:100429221:G:A	1.50393e-20	-4.89955e-10	-1.14908
100429392	chr14:100429392:C:T	1.6908e-20	-4.89955e-10	-1.03196
100429673	chr14:100429673:G:A	1.3869e-20	-4.89955e-10	-1.23009
100430064	chr14:100430064:G:A	1.56141e-20	-4.89955e-10	-1.11157
100430463	chr14:100430463:A:G	1.5641e-20	-4.89955e-10	-1.10985
100430486	chr14:100430486:C:T	1.36648e-20	-4.89955e-10	-1.24492
100430779	chr14:100430779:C:T	1.36752e-20	-4.89955e-10	-1.24416
100430786	chr14:100430786:C:T	5.73135e-21	-2.11379	-2.77585e-10
100431437	chr14:100431437:C:T	1.36756e-20	-4.89955e-10	-1.24413
100431479	chr14:100431479:T:G	4.14468e-20	-4.89955e-10	-0.135335
100431888	chr14:100431888:T:G	1.17685e-20	-1.39432	-2.77585e-10
100432862	chr14:100432862:G:A	1.5617e-20	-4.89955e-10	-1.11139
100433128	chr14:100433128:A:T	1.95421e-20	-4.89955e-10	-0.887174
100433370	chr14:100433370:T:C	1.56375e-20	-4.89955e-10	-1.11007
100433655	chr14:100433655:G:A	1.37492e-20	-4.89955e-10	-1.23877
100433781	chr14:100433781:C:T	7.95556e-21	-1.78588	-2.77585e-10
100433976	chr14:100433976:A:G	1.3697e-20	-4.89955e-10	-1.24257
100434152	chr14:100434152:G:T	4.34718e-20	-4.89955e-10	-0.0876339
100434529	chr14:100434529:C:T	1.5936e-20	-4.89955e-10	-1.09117
100434765	chr14:100434765:C:T	1.56298e-20	-4.89955e-10	-1.11057
100434901	chr14:100434901:C:T	3.29956e-21	-1.49062	-1.17534
100435627	chr14:100435627:C:T	1.6126e-21	-2.17967	-1.20223
100436291	chr14:100436291:T:C	1.41462e-20	-4.89955e-10	-1.2103
100436742	chr14:100436742:G:A	1.6908e-20	-4.89955e-10	-1.03196
100437031	chr14:100437031:A:G	1.37845e-20	-4.89955e-10	-1.2362
100437140	chr14:100437140:C:G	1.78198e-20	0.246182	-1.22562
100437237	chr14:100437237:C:G	1.6036e-20	-4.89955e-10	-1.08491
100438673	chr14:100438673:T:C	1.47469e-20	-4.89955e-10	-1.16871
100439532	chr14:100439532:T:A	4.10766e-20	-4.89955e-10	-0.144307
100439686	chr14:100439686:A:G	4.34799e-20	-4.89955e-10	-0.0874469
100439812	chr14:100439812:A:G	1.37462e-20	-4.89955e-10	-1.23898
100439915	chr14:100439915:C:T	1.72942e-20	-4.89955e-10	-1.00937
100439945	chr14:100439945:C:T	1.36661e-20	-4.89955e-10	-1.24483
100440365	chr14:100440365:G:A	1.58676e-20	-4.89955e-10	-1.09547
100440396	chr14:100440396:C:T	1.36572e-20	-4.89955e-10	-1.24548
100440805	chr14:100440805:G:A	1.36572e-20	-4.89955e-10	-1.24548
100443791	chr14:100443791:G:A	4.81482e-21	-2.28805	-2.77585e-10
100444284	chr14:100444284:C:T	4.30366e-20	-4.89955e-10	-0.0976963
100444346	chr14:100444346:A:G	1.46487e-20	-4.89955e-10	-1.1754
100444519	chr14:100444519:G:A	9.75084e-20	-4.89955e-10	0.720193
100444614	chr14:100444614:C:T	4.81335e-21	-2.28835	-2.77585e-10
100444626	chr14:100444626:A:G	4.80995e-21	-2.28906	-2.77585e-10
100444854	chr14:100444854:T:C	1.41889e-20	-4.89955e-10	-1.20729
100445069	chr14:100445069:T:C	2.5969e-21	-2.27707	-0.628357
100445216	chr14:100445216:G:A	1.36605e-20	-4.89955e-10	-1.24524
100445465	chr14:100445465:T:TA	2.52242e-21	-2.28433	-0.650191
100446280	chr14:100446280:C:T	4.14461e-20	-4.89955e-10	-0.135353
100446514	chr14:100446514:G:A	1.61943e-20	-4.89955e-10	-1.07509
100446577	chr14:100446577:A:G	4.80638e-21	-2.2898	-2.77585e-10
100446786	chr14:100446786:G:A	1.40708e-20	-4.89955e-10	-1.21564
100446934	chr14:100446934:C:T	4.34718e-20	-4.89955e-10	-0.0876339
100447179	chr14:100447179:G:A	1.80975e-20	-4.89955e-10	-0.963971
100447329	chr14:100447329:A:T	2.70475e-21	-2.28565	-0.579091
100447619	chr14:100447619:A:G	1.38535e-20	-4.89955e-10	-1.23121
100447745	chr14:100447745:C:T	1.48969e-21	-2.23412	-1.22706
100447959	chr14:100447959:C:T	1.98045e-20	-4.89955e-10	-0.873835
100448383	chr14:100448383:C:T	1.40954e-20	-4.89955e-10	-1.2139
100448474	chr14:100448474:G:T	1.57375e-21	-2.18752	-1.21876
100448582	chr14:100448582:T:C	1.40681e-20	-4.89955e-10	-1.21583
100448704	chr14:100448704:T:A	1.37059e-20	-4.89955e-10	-1.24192
100448813	chr14:100448813:C:T	4.53247e-20	-4.89955e-10	-0.0458931
100448997	chr14:100448997:A:G	1.40749e-20	-4.89955e-10	-1.21535
100449050	chr14:100449050:T:G	1.38484e-20	-4.89955e-10	-1.23157
100449359	chr14:100449359:T:C	3.80113e-21	-1.32474	-1.19971
100449807	chr14:100449807:G:A	1.48735e-20	-4.89955e-10	-1.16017
100449963	chr14:100449963:C:T	1.46049e-20	-4.89955e-10	-1.17839
100450284	chr14:100450284:C:G	7.0223e-21	-1.91066	-2.77585e-10
100451035	chr14:100451035:C:T	3.90614e-21	-1.29978	-1.19742
100451310	chr14:100451310:T:TGG	1.56981e-20	-4.89955e-10	-1.1062
100452019	chr14:100452019:T:C	1.68315e-21	-2.20049	-1.13859
100452253	chr14:100452253:G:A	1.5475e-21	-2.19727	-1.22584
100452417	chr14:100452417:A:C	1.41069e-20	-4.89955e-10	-1.21308
100452545	chr14:100452545:C:T	1.40826e-20	-4.89955e-10	-1.2148
100452680	chr14:100452680:C:T	1.36584e-20	-4.89955e-10	-1.24539
100453391	chr14:100453391:A:C	4.80722e-21	-2.28963	-2.77585e-10
100453415	chr14:100453415:T:C	1.4073e-20	-4.89955e-10	-1.21549
100454079	chr14:100454079:T:C	5.6443e-21	-2.22091	0.0918102
100454732	chr14:100454732:T:C	4.80229e-21	-2.29065	-2.77585e-10
100454805	chr14:100454805:G:T	5.42433e-21	-1.6848	-0.484053
100454862	chr14:100454862:T:A	1.40743e-20	-4.89955e-10	-1.2154
100455377	chr14:100455377:GAGA:G	1.39999e-20	-4.89955e-10	-1.2207
100455429	chr14:100455429:A:G	1.78868e-21	-2.08987	-1.1884
100455451	chr14:100455451:A:G	3.46055e-21	-1.38667	-1.23165
100455690	chr14:100455690:G:A	1.58375e-21	-2.18957	-1.21038
100455990	chr14:100455990:G:A	1.47907e-20	-4.89955e-10	-1.16575
100456122	chr14:100456122:A:G	1.40693e-20	-4.89955e-10	-1.21575
100456167	chr14:100456167:G:T	1.91518e-20	-4.89955e-10	-0.90735
100456801	chr14:100456801:T:G	1.40959e-20	-4.89955e-10	-1.21386
100457376	chr14:100457376:C:T	2.65546e-21	-2.25862	-0.624504
100457658	chr14:100457658:G:A	4.81809e-21	-2.28737	-2.77585e-10
100457780	chr14:100457780:A:G	1.45841e-20	-4.89955e-10	-1.17981
100457832	chr14:100457832:C:T	1.40758e-20	-4.89955e-10	-1.21529
100457951	chr14:100457951:A:G	4.90185e-21	-1.06148	-1.20866
100457956	chr14:100457956:A:G	4.33004e-20	-4.89955e-10	-0.0915834
100457975	chr14:100457975:G:A	3.00849e-21	-2.27516	-0.483153
100458331	chr14:100458331:T:A	4.32123e-20	-4.89955e-10	-0.0936203
100458625	chr14:100458625:C:T	3.94605e-21	-1.27515	-1.21188
100459130	chr14:100459130:T:C	3.45039e-21	-1.38608	-1.23518
100459131	chr14:100459131:G:A	4.48234e-20	-4.89955e-10	-0.0570157
100459191	chr14:100459191:A:T	2.15888e-21	-2.24669	-0.843468
100459231	chr14:100459231:G:T	2.90885e-20	-0.489405	-2.77585e-10
100459841	chr14:100459841:C:T	1.79806e-21	-2.17893	-1.0941
100460135	chr14:100460135:C:T	2.41084e-21	-2.27819	-0.70158
100460181	chr14:100460181:C:T	5.53796e-21	-1.21308	-0.935039
100460186	chr14:100460186:T:C	1.40559e-20	-4.89955e-10	-1.2167
100460402	chr14:100460402:G:A	1.38358e-20	-4.89955e-10	-1.23248
100460426	chr14:100460426:A:G	1.36596e-20	-4.89955e-10	-1.2453
100460459	chr14:100460459:A:G	1.38748e-20	-4.89955e-10	-1.22968
100461055	chr14:100461055:T:TAA	1.37917e-20	-4.89955e-10	-1.23568
100461248	chr14:100461248:C:G	1.79824e-21	-2.17786	-1.09507
100461314	chr14:100461314:A:C	1.13877e-19	-4.89955e-10	0.87537
100461646	chr14:100461646:C:G	1.37999e-20	-4.89955e-10	-1.23509
100462002	chr14:100462002:G:A	1.75494e-21	-2.09214	-1.20517
100462067	chr14:100462067:A:G	1.38399e-20	-4.89955e-10	-1.23219
100462599	chr14:100462599:G:A	1.68173e-21	-2.27336	-1.06656
100463115	chr14:100463115:G:A	3.16755e-21	-1.50494	-1.20184
100463292	chr14:100463292:C:T	8.79837e-21	-1.68518	-2.77585e-10
100463336	chr14:100463336:A:G	1.82565e-20	-4.89955e-10	-0.955228
100463467	chr14:100463467:C:T	2.02295e-20	-4.89955e-10	-0.852605
100463482	chr14:100463482:T:C	1.83393e-21	-2.0705	-1.18278
100464088	chr14:100464088:G:A	1.36549e-20	-4.89955e-10	-1.24565
100464261	chr14:100464261:C:G	1.36717e-20	-4.89955e-10	-1.24442
100465298	chr14:100465298:A:G	4.60134e-21	-1.78309	-0.550312
100465972	chr14:100465972:G:A	1.36652e-20	-4.89955e-10	-1.24489
100466123	chr14:100466123:C:T	6.89981e-21	-1.92825	-2.77585e-10
100466604	chr14:100466604:C:G	1.61436e-20	-4.89955e-10	-1.07822
100466692	chr14:100466692:T:C	4.61092e-21	-1.30011	-1.0312
100466762	chr14:100466762:C:T	1.53952e-20	-4.89955e-10	-1.12569
100466974	chr14:100466974:C:T	1.39434e-20	-4.89955e-10	-1.22474
100467134	chr14:100467134:A:G	5.14742e-21	-1.06178	-1.15947
100467291	chr14:100467291:C:T	5.99441e-21	-0.847336	-1.22158
100467312	chr14:100467312:G:A	6.70046e-21	-1.95757	-2.77585e-10
100467447	chr14:100467447:A:G	4.19328e-21	-1.19903	-1.22723
100467498	chr14:100467498:T:C	3.90905e-20	-4.89955e-10	-0.193866
100467765	chr14:100467765:T:A	4.74582e-21	-1.26142	-1.04106
100467788	chr14:100467788:A:G	4.97225e-21	-1.11072	-1.14516
100467989	chr14:100467989:T:A	1.38486e-20	-4.89955e-10	-1.23156
100467999	chr14:100467999:T:G	4.81284e-21	-2.28846	-2.77585e-10
100468244	chr14:100468244:G:A	1.43633e-20	-4.89955e-10	-1.19507
100468265	chr14:100468265:C:T	1.27624e-20	-0.110199	-1.20305
100468552	chr14:100468552:T:G	3.50411e-21	-1.38918	-1.21663
100468684	chr14:100468684:C:T	3.7657e-19	2.07136	-2.77585e-10
100468792	chr14:100468792:G:A	1.3082e-20	-0.0995049	-1.189
100469458	chr14:100469458:C:A	1.40001e-20	-4.89955e-10	-1.22068
100469461	chr14:100469461:A:G	1.46811e-20	-4.89955e-10	-1.17318
100469842	chr14:100469842:C:T	5.12378e-21	-1.05803	-1.16782
100470151	chr14:100470151:A:G	1.53847e-20	-4.89955e-10	-1.12638
100470278	chr14:100470278:A:G	3.65144e-20	-4.89955e-10	-0.262039
100470456	chr14:100470456:A:G	4.76233e-21	-1.23001	-1.069
100470511	chr14:100470511:G:GT	5.70304e-21	-0.883854	-1.23489
100470798	chr14:100470798:A:G	5.83189e-21	-2.0964	-2.77585e-10
100471487	chr14:100471487:C:T	2.84055e-20	-4.89955e-10	-0.513163
100471500	chr14:100471500:C:G	1.49749e-20	-4.89955e-10	-1.15337
100471518	chr14:100471518:T:C	3.1602e-20	-4.89955e-10	-0.406525
100471556	chr14:100471556:C:T	5.3525e-21	-0.951793	-1.23039
100471635	chr14:100471635:C:T	1.58429e-20	-4.89955e-10	-1.09702
100471868	chr14:100471868:A:G	3.83713e-21	-1.92478	-0.590237
100472315	chr14:100472315:C:T	1.72453e-20	-4.89955e-10	-1.0122
100472341	chr14:100472341:G:A	1.34269e-20	-0.0480819	-1.21441
100472565	chr14:100472565:C:T	5.64527e-21	-0.892547	-1.23638
100472600	chr14:100472600:C:G	1.96892e-20	-4.89955e-10	-0.879678
100472606	chr14:100472606:G:A	2.04517e-20	-4.89955e-10	-0.841679
100472864	chr14:100472864:T:C	1.36878e-20	-4.89955e-10	-1.24324
100473144	chr14:100473144:G:A	1.41498e-20	-4.89955e-10	-1.21005
100473221	chr14:100473221:T:C	2.39719e-20	-4.89955e-10	-0.682865
100473399	chr14:100473399:G:A	1.62953e-20	-4.89955e-10	-1.06887
100473591	chr14:100473591:C:T	1.64555e-20	-4.89955e-10	-1.05909
100473915	chr14:100473915:C:T	1.7147e-20	-4.89955e-10	-1.01792
100474186	chr14:100474186:C:T	1.7283e-20	-4.89955e-10	-1.01002
100474477	chr14:100474477:G:T	1.37471e-20	-4.89955e-10	-1.23892
100474506	chr14:100474506:G:A	1.36531e-20	-4.89955e-10	-1.24578
100474594	chr14:100474594:C:T	1.7833e-20	-4.89955e-10	-0.978695
100474690	chr14:100474690:C:T	1.5578e-20	-4.89955e-10	-1.11389
100474960	chr14:100474960:G:A	1.46637e-20	-4.89955e-10	-1.17437
100475186	chr14:100475186:A:G	1.36569e-20	-4.89955e-10	-1.2455
100475251	chr14:100475251:G:A	1.46754e-20	-4.89955e-10	-1.17357
100475379	chr14:100475379:G:A	1.3679e-20	-4.89955e-10	-1.24389
100475728	chr14:100475728:C:A	2.08987e-21	-2.26493	-0.857711
100475833	chr14:100475833:T:C	2.33939e-20	-4.89955e-10	-0.707269
100476172	chr14:100476172:G:C	1.47643e-20	-4.89955e-10	-1.16754
100476914	chr14:100476914:C:T	6.02708e-21	-2.06348	-2.77585e-10
100477181	chr14:100477181:C:T	2.03176e-20	-4.89955e-10	-0.848259
100477494	chr14:100477494:G:A	1.47513e-20	0.0234231	-1.19184
100477605	chr14:100477605:C:T	1.88618e-20	-4.89955e-10	-0.922605
100477729	chr14:100477729:G:A	1.31785e-20	-0.0727918	-1.20837
100477955	chr14:100477955:G:T	1.82283e-20	-0.207675	-0.749096
100478311	chr14:100478311:G:A	1.43585e-20	-4.89955e-10	-1.1954
100478684	chr14:100478684:A:G	6.60605e-21	-0.745625	-1.22614
100478754	chr14:100478754:C:T	5.55664e-21	-1.0609	-1.08386
100479016	chr14:100479016:C:G	2.26289e-20	-4.89955e-10	-0.740518
100479134	chr14:100479134:G:T	2.40349e-19	2.03706	-0.41471
100479497	chr14:100479497:G:A	1.36639e-20	-4.89955e-10	-1.24499
100479705	chr14:100479705:A:G	5.19337e-21	-1.0899	-1.12247
100479761	chr14:100479761:A:G	1.97043e-20	-4.89955e-10	-0.878908
100479931	chr14:100479931:C:T	1.36578e-20	-4.89955e-10	-1.24543
100480796	chr14:100480796:T:C	6.10214e-21	-0.907131	-1.14398
100480889	chr14:100480889:A:C	1.41954e-20	-4.89955e-10	-1.20683
100480942	chr14:100480942:T:C	4.68482e-21	-1.4616	-0.853819
100480985	chr14:100480985:C:T	1.72507e-20	-4.89955e-10	-1.01189
100481304	chr14:100481304:T:C	5.94287e-21	-0.838734	-1.23882
100482491	chr14:100482491:G:A	6.12779e-21	-0.817793	-1.22912
100483177	chr14:100483177:A:G	4.81193e-21	-2.28865	-2.77585e-10
100483465	chr14:100483465:A:G	5.6079e-21	-0.895165	-1.24041
100483630	chr14:100483630:G:A	5.21749e-21	-2.20773	-2.77585e-10
100484787	chr14:100484787:T:C	8.24356e-21	-0.542109	-1.2082
100484967	chr14:100484967:C:G	1.61035e-20	-4.89955e-10	-1.08071
100485593	chr14:100485593:G:A	3.82984e-20	-4.89955e-10	-0.214338
100485606	chr14:100485606:G:A	1.36533e-20	-4.89955e-10	-1.24577
100485875	chr14:100485875:T:C	1.39773e-21	-2.28451	-1.24039
100486009	chr14:100486009:G:A	1.50071e-20	-4.89955e-10	-1.15122
100486277	chr14:100486277:G:T	2.73243e-20	-4.89955e-10	-0.55197
100486338	chr14:100486338:C:A	1.68284e-20	-4.89955e-10	-1.03668
100486656	chr14:100486656:T:C	3.71587e-21	-1.35608	-1.19105
100486669	chr14:100486669:C:T	1.45735e-20	-4.89955e-10	-1.18054
100487294	chr14:100487294:A:T	1.37667e-20	-4.89955e-10	-1.2375
100487444	chr14:100487444:C:T	2.41689e-20	-4.89955e-10	-0.674678
100487733	chr14:100487733:C:T	1.66836e-20	-4.89955e-10	-1.04532
100487876	chr14:100487876:A:C	2.52454e-20	-4.89955e-10	-0.631104
100488345	chr14:100488345:C:T	1.38254e-20	-4.89955e-10	-1.23324
100488492	chr14:100488492:A:G	1.48843e-20	-4.89955e-10	-1.15944
100488648	chr14:100488648:G:A	6.20033e-21	-2.03514	-2.77585e-10
100489127	chr14:100489127:T:C	6.73705e-21	-1.95212	-2.77585e-10
100489192	chr14:100489192:C:T	1.40939e-20	-4.89955e-10	-1.214
100489368	chr14:100489368:C:T	1.21773e-20	-1.36017	-2.77585e-10
100489577	chr14:100489577:C:T	2.52323e-20	-4.89955e-10	-0.631623
100489859	chr14:100489859:G:A	1.39206e-20	-4.89955e-10	-1.22638
100489977	chr14:100489977:C:T	1.40939e-20	-4.89955e-10	-1.214
100490141	chr14:100490141:G:C	2.90408e-20	-4.89955e-10	-0.491043
100490998	chr14:100490998:G:A	1.48824e-20	-4.89955e-10	-1.15957
100491223	chr14:100491223:A:G	2.51986e-20	-4.89955e-10	-0.632959
100491328	chr14:100491328:C:G	1.97956e-19	-4.89955e-10	1.4283
100491931	chr14:100491931:A:G	2.05847e-20	-4.89955e-10	-0.835197
100492243	chr14:100492243:T:C	1.69168e-21	-2.12692	-1.2071
100492316	chr14:100492316:C:T	1.40801e-20	-4.89955e-10	-1.21498
100492684	chr14:100492684:TA:T	1.37359e-20	-4.89955e-10	-1.23973
100493043	chr14:100493043:T:C	1.46517e-20	-4.89955e-10	-1.17519
100493877	chr14:100493877:C:T	1.80981e-20	-4.89955e-10	-0.963939
100494253	chr14:100494253:G:A	1.73418e-20	-4.89955e-10	-1.00663
100494341	chr14:100494341:A:G	1.68521e-20	-4.89955e-10	-1.03527
100494525	chr14:100494525:G:A	5.98274e-21	-2.07087	-2.77585e-10
100494717	chr14:100494717:A:C	1.40533e-20	-4.89955e-10	-1.21689
100495094	chr14:100495094:C:T	1.71306e-20	-4.89955e-10	-1.01888
100495561	chr14:100495561:G:C	2.79582e-20	-4.89955e-10	-0.529034
100495681	chr14:100495681:T:C	2.81747e-21	-2.0432	-0.780702
100496030	chr14:100496030:C:T	7.21529e-21	-1.88354	-2.77585e-10
100496062	chr14:100496062:T:C	1.36601e-20	-4.89955e-10	-1.24527
100496074	chr14:100496074:T:C	1.59334e-20	-4.89955e-10	-1.09133
100496168	chr14:100496168:G:A	1.82654e-20	-4.89955e-10	-0.954737
100496581	chr14:100496581:T:A	1.67043e-20	-4.89955e-10	-1.04408
100497058	chr14:100497058:T:A	9.57709e-20	-4.89955e-10	0.702213
100497239	chr14:100497239:G:A	1.78908e-20	-0.975462	-2.77585e-10
100497299	chr14:100497299:T:C	1.63264e-20	-4.89955e-10	-1.06696
100498212	chr14:100498212:C:T	2.17842e-21	-2.1152	-0.965944
100498625	chr14:100498625:C:T	1.416e-20	-4.89955e-10	-1.20933
100498745	chr14:100498745:A:G	1.78058e-21	-2.07309	-1.20972
100498759	chr14:100498759:T:G	1.88312e-21	-2.06219	-1.16463
100499045	chr14:100499045:G:T	2.18595e-21	-2.12818	-0.94952
100499376	chr14:100499376:C:T	2.34673e-20	-4.89955e-10	-0.704138
100499522	chr14:100499522:G:A	5.41648e-20	-4.89955e-10	0.132286
100499662	chr14:100499662:A:G	1.61386e-20	-4.89955e-10	-1.07853
100499945	chr14:100499945:C:G	2.34673e-20	-4.89955e-10	-0.704138
100500006	chr14:100500006:T:C	3.42216e-20	-4.89955e-10	-0.326889
100500224	chr14:100500224:C:T	6.58769e-21	-1.01046	-0.964082
100500375	chr14:100500375:G:A	1.68496e-20	-4.89955e-10	-1.03542
100500637	chr14:100500637:G:C	1.41141e-20	-4.89955e-10	-1.21257
100500826	chr14:100500826:T:C	1.73278e-21	-2.10755	-1.20247
100500894	chr14:100500894:T:TA	2.34673e-20	-4.89955e-10	-0.704138
100500910	chr14:100500910:C:A	9.69882e-21	-1.58774	-2.77585e-10
100501222	chr14:100501222:CT:C	1.64442e-21	-2.15943	-1.20293
100501362	chr14:100501362:C:T	1.41337e-20	-4.89955e-10	-1.21118
100501541	chr14:100501541:T:C	2.32981e-20	-0.711375	-2.77585e-10
100501811	chr14:100501811:A:G	1.72039e-20	-4.89955e-10	-1.01461
100501843	chr14:100501843:A:G	1.72941e-21	-2.10885	-1.20312
100502564	chr14:100502564:G:T	1.70977e-20	-4.89955e-10	-1.0208
100502645	chr14:100502645:G:A	1.73657e-20	-4.89955e-10	-1.00525
100502898	chr14:100502898:T:C	2.9153e-21	-1.98175	-0.808028
100502949	chr14:100502949:CTG:C	1.53023e-20	-4.89955e-10	-1.13174
100503454	chr14:100503454:A:C	4.92414e-21	-2.2656	-2.77585e-10
100503775	chr14:100503775:C:T	1.78942e-20	-4.89955e-10	-0.97527
100503877	chr14:100503877:A:G	1.673e-20	-4.89955e-10	-1.04254
100504228	chr14:100504228:C:A	1.79097e-21	-2.08391	-1.19308
100504303	chr14:100504303:C:A	1.70977e-20	-4.89955e-10	-1.0208
100504532	chr14:100504532:C:T	2.37948e-20	-4.89955e-10	-0.69028
100505229	chr14:100505229:G:A	1.39194e-20	-4.89955e-10	-1.22646
100505993	chr14:100505993:C:T	2.45355e-20	-4.89955e-10	-0.659625
100506685	chr14:100506685:A:G	2.66865e-20	-4.89955e-10	-0.575587
100507165	chr14:100507165:T:C	1.94637e-20	-4.89955e-10	-0.891195
100507222	chr14:100507222:C:T	1.56358e-20	-4.89955e-10	-1.11019
100507565	chr14:100507565:G:A	1.41844e-20	-4.89955e-10	-1.20761
100507737	chr14:100507737:G:A	4.50447e-21	-1.21077	-1.14391
100508542	chr14:100508542:A:G	2.34714e-20	-4.89955e-10	-0.703961
100508950	chr14:100508950:T:G	1.94749e-20	-4.89955e-10	-0.890619
100509082	chr14:100509082:G:A	1.43419e-20	-4.89955e-10	-1.19656
100509099	chr14:100509099:C:T	1.56351e-21	-2.16814	-1.24467
100509972	chr14:100509972:TAAAA:T	1.4907e-20	-4.89955e-10	-1.15792
100510119	chr14:100510119:A:G	2.81852e-19	1.78164	-2.77585e-10
100510341	chr14:100510341:T:C	2.69571e-20	-4.89955e-10	-0.565501
100510446	chr14:100510446:T:A	1.55708e-20	-4.89955e-10	-1.11435
100510510	chr14:100510510:C:T	1.53351e-20	-4.89955e-10	-1.1296
100510667	chr14:100510667:C:T	2.3898e-20	-4.89955e-10	-0.685952
100511258	chr14:100511258:A:T	2.03556e-21	-2.17871	-0.97026
100511380	chr14:100511380:T:C	1.83472e-21	-2.07369	-1.17916
100512435	chr14:100512435:C:G	1.36704e-20	-4.89955e-10	-1.24451
100512520	chr14:100512520:T:C	2.17713e-21	-2.15583	-0.92591
100513108	chr14:100513108:T:G	1.56108e-20	-4.89955e-10	-1.11178
100514160	chr14:100514160:T:C	1.51754e-20	-4.89955e-10	-1.14007
100514185	chr14:100514185:C:G	5.00932e-21	-2.24845	-2.77585e-10
100514187	chr14:100514187:C:T	5.03473e-21	-2.24339	-2.77585e-10
100514231	chr14:100514231:C:T	2.51029e-20	-4.89955e-10	-0.636761
100514473	chr14:100514473:G:A	2.66539e-20	-4.89955e-10	-0.576809
100514889	chr14:100514889:G:A	2.68041e-20	-4.89955e-10	-0.571191
100515160	chr14:100515160:T:C	1.41772e-20	-4.89955e-10	-1.20811
100515175	chr14:100515175:TTGG:T	1.49865e-20	-4.89955e-10	-1.1526
100515636	chr14:100515636:G:T	2.42556e-21	-2.03174	-0.941942
100515973	chr14:100515973:G:C	2.61242e-20	-4.89955e-10	-0.596884
100516663	chr14:100516663:CT:C	6.2784e-21	-2.02263	-2.77585e-10
100516782	chr14:100516782:A:G	1.38426e-20	-4.89955e-10	-1.232
100517671	chr14:100517671:C:T	1.02063e-19	-4.89955e-10	0.765847
100517863	chr14:100517863:A:G	1.36731e-20	-4.89955e-10	-1.24431
100518298	chr14:100518298:G:A	1.40257e-20	-4.89955e-10	-1.21885
100518313	chr14:100518313:C:T	1.36623e-20	-4.89955e-10	-1.2451
100518357	chr14:100518357:C:G	2.78236e-20	-4.89955e-10	-0.533862
100518503	chr14:100518503:CTT:C	2.11039e-21	-2.09146	-1.02141
100518703	chr14:100518703:C:A	1.4865e-20	-4.89955e-10	-1.16074
100518763	chr14:100518763:T:C	2.28336e-21	-2.04358	-0.99052
100518809	chr14:100518809:G:A	2.03803e-20	-4.89955e-10	-0.845179
100519235	chr14:100519235:T:G	1.46977e-20	-4.89955e-10	-1.17205
100519355	chr14:100519355:T:G	1.61869e-20	-4.89955e-10	-1.07554
100519410	chr14:100519410:A:C	4.92577e-21	-2.26527	-2.77585e-10
100520167	chr14:100520167:A:G	2.15739e-20	-4.89955e-10	-0.788264
100520347	chr14:100520347:C:A	1.99153e-21	-2.05188	-1.11897
100520460	chr14:100520460:G:A	2.2098e-21	-2.04557	-1.02127
100520538	chr14:100520538:T:C	1.51043e-20	-4.89955e-10	-1.14477
100520663	chr14:100520663:G:C	2.70037e-20	-4.89955e-10	-0.563771
100521566	chr14:100521566:C:T	2.55392e-20	-4.89955e-10	-0.61953
100521894	chr14:100521894:G:A	1.74568e-21	-2.16496	-1.13764
100522070	chr14:100522070:TTTCTGTAGAGCTA:T	1.8171e-20	-4.89955e-10	-0.959918
100522207	chr14:100522207:T:A	1.41253e-20	-4.89955e-10	-1.21178
100522585	chr14:100522585:A:G	2.04959e-20	-4.89955e-10	-0.839523
100522617	chr14:100522617:C:T	1.54323e-20	-4.89955e-10	-1.12328
100522651	chr14:100522651:A:G	1.93743e-20	-4.89955e-10	-0.8958
100523692	chr14:100523692:T:C	2.13373e-21	-1.87265	-1.22922
100523987	chr14:100523987:C:T	1.60079e-20	-4.89955e-10	-1.08667
100524515	chr14:100524515:T:C	1.59582e-20	-4.89955e-10	-1.08978
100524574	chr14:100524574:C:T	1.49544e-20	-4.89955e-10	-1.15474
100524952	chr14:100524952:T:C	2.65138e-20	-4.89955e-10	-0.582082
100525030	chr14:100525030:G:C	2.38124e-21	-2.00976	-0.982368
100525213	chr14:100525213:T:C	2.07395e-21	-2.0758	-1.05449
100525355	chr14:100525355:A:C	1.44028e-20	-4.89955e-10	-1.19232
100525818	chr14:100525818:C:T	3.06973e-20	-4.89955e-10	-0.435571
100525849	chr14:100525849:G:A	1.72489e-20	-4.89955e-10	-1.012
100526261	chr14:100526261:A:G	1.36739e-20	-4.89955e-10	-1.24426
100526491	chr14:100526491:C:T	1.4032e-20	-4.89955e-10	-1.21841
100526663	chr14:100526663:C:G	2.16972e-20	-4.89955e-10	-0.782564
100527179	chr14:100527179:C:T	3.18896e-20	-4.89955e-10	-0.397465
100527356	chr14:100527356:A:G	2.14086e-20	-4.89955e-10	-0.795951
100527585	chr14:100527585:A:G	2.00773e-20	-4.89955e-10	-0.860155
100527625	chr14:100527625:G:A	3.42647e-21	-1.39407	-1.23414
100527708	chr14:100527708:C:T	1.43285e-21	-2.28244	-1.21764
100527991	chr14:100527991:T:C	3.38078e-20	-4.89955e-10	-0.339053
100527995	chr14:100527995:G:A	3.71825e-20	-4.89955e-10	-0.243908
100528713	chr14:100528713:A:G	2.46427e-20	-4.89955e-10	-0.655264
100528786	chr14:100528786:T:C	1.92868e-20	-4.89955e-10	-0.900324
100529020	chr14:100529020:A:G	2.33525e-20	-4.89955e-10	-0.709044
100529115	chr14:100529115:G:A	1.96374e-20	-4.89955e-10	-0.882308
100529222	chr14:100529222:T:C	2.30056e-20	-4.89955e-10	-0.72401
100530213	chr14:100530213:G:A	2.87293e-20	-4.89955e-10	-0.501827
100530221	chr14:100530221:A:C	1.36695e-20	-4.89955e-10	-1.24458
100530345	chr14:100530345:G:A	1.94172e-21	-2.24525	-0.950917
100530571	chr14:100530571:G:T	1.50156e-20	-4.89955e-10	-1.15066
100531282	chr14:100531282:GGC:G	1.41122e-20	-4.89955e-10	-1.2127
100531343	chr14:100531343:C:T	2.89796e-20	-4.89955e-10	-0.493155
100531614	chr14:100531614:T:A	1.39366e-20	-4.89955e-10	-1.22523
100531728	chr14:100531728:C:T	1.5912e-20	-4.89955e-10	-1.09267
100531850	chr14:100531850:T:C	1.47616e-21	-2.28484	-1.18546
100532064	chr14:100532064:A:G	1.76775e-21	-2.24073	-1.04931
100532511	chr14:100532511:A:G	2.233e-21	-2.11327	-0.943126
100532946	chr14:100532946:G:A	1.4086e-20	-4.89955e-10	-1.21456
100533511	chr14:100533511:G:A	1.46455e-21	-2.28937	-1.18883
100533839	chr14:100533839:C:T	1.51698e-20	-4.89955e-10	-1.14044
100534022	chr14:100534022:G:A	4.81655e-21	-2.28769	-2.77585e-10
100534363	chr14:100534363:T:C	1.50611e-20	-4.89955e-10	-1.14763
100534672	chr14:100534672:T:C	1.45509e-20	-4.89955e-10	-1.18209
100534828	chr14:100534828:C:G	2.07301e-20	-4.89955e-10	-0.828161
100535021	chr14:100535021:C:T	1.36705e-20	-4.89955e-10	-1.2445
100535153	chr14:100535153:A:G	2.07487e-20	-4.89955e-10	-0.827264
100535331	chr14:100535331:A:G	2.06914e-20	-4.89955e-10	-0.830029
100535340	chr14:100535340:C:T	1.45444e-20	-4.89955e-10	-1.18254
100535587	chr14:100535587:G:A	1.37644e-20	-4.89955e-10	-1.23766
100535592	chr14:100535592:G:A	1.37132e-20	-4.89955e-10	-1.24139
100536015	chr14:100536015:C:T	1.8872e-20	-4.89955e-10	-0.922066
100536277	chr14:100536277:A:G	1.61482e-20	-4.89955e-10	-1.07794
100536654	chr14:100536654:A:G	5.06092e-21	-2.2382	-2.77585e-10
100537028	chr14:100537028:G:A	1.51346e-20	-4.89955e-10	-1.14276
100537118	chr14:100537118:CAGG:C	1.51232e-20	-4.89955e-10	-1.14352
100537124	chr14:100537124:G:A	3.33616e-20	-4.89955e-10	-0.352341
100537557	chr14:100537557:C:T	1.3664e-20	-4.89955e-10	-1.24498
100537956	chr14:100537956:T:C	3.82278e-20	-4.89955e-10	-0.216183
100538095	chr14:100538095:G:A	2.54996e-20	-4.89955e-10	-0.621084
100538878	chr14:100538878:T:C	1.84926e-21	-2.20121	-1.04375
100538899	chr14:100538899:A:G	1.8306e-21	-2.26108	-0.994022
100539094	chr14:100539094:C:T	1.24658e-19	-4.89955e-10	0.965831
100539558	chr14:100539558:C:T	1.53304e-21	-2.2785	-1.15399
100539691	chr14:100539691:G:A	1.42079e-20	-4.89955e-10	-1.20595
100539969	chr14:100539969:G:A	3.32432e-20	-4.89955e-10	-0.355894
100539985	chr14:100539985:G:A	2.18113e-20	-4.89955e-10	-0.777319
100540026	chr14:100540026:C:G	1.66822e-20	-4.89955e-10	-1.0454
100541014	chr14:100541014:A:G	1.58031e-20	-4.89955e-10	-1.09954
100541194	chr14:100541194:C:T	3.21372e-20	-4.89955e-10	-0.389731
100541326	chr14:100541326:A:G	5.77897e-21	-2.10552	-2.77585e-10
100541518	chr14:100541518:C:T	1.56406e-20	-4.89955e-10	-1.10987
100541607	chr14:100541607:A:G	1.86763e-21	-2.24698	-0.98809
100541702	chr14:100541702:G:C	8.02654e-20	-4.89955e-10	0.525592
100541866	chr14:100541866:G:A	1.49084e-20	-4.89955e-10	-1.15782
100542139	chr14:100542139:C:A	1.48805e-20	-4.89955e-10	-1.1597
100542528	chr14:100542528:G:A	1.59723e-20	-4.89955e-10	-1.08889
100542949	chr14:100542949:T:C	7.28736e-21	-1.87361	-2.77585e-10
100543162	chr14:100543162:G:GA	3.49825e-20	-4.89955e-10	-0.304898
100543301	chr14:100543301:T:TTG	1.48571e-20	-4.89955e-10	-1.16127
100543311	chr14:100543311:T:G	1.38702e-20	-4.89955e-10	-1.23001
100543530	chr14:100543530:A:G	1.61465e-20	-4.89955e-10	-1.07804
100543618	chr14:100543618:G:T	1.77094e-20	-4.89955e-10	-0.98565
100543867	chr14:100543867:T:C	1.40124e-20	-4.89955e-10	-1.2198
100543918	chr14:100543918:A:C	1.97131e-20	-4.89955e-10	-0.878464
100544027	chr14:100544027:G:A	1.51368e-20	-4.89955e-10	-1.14262
100544042	chr14:100544042:C:A	1.53674e-20	-4.89955e-10	-1.1275
100544082	chr14:100544082:A:T	2.21827e-20	-4.89955e-10	-0.760432
100544393	chr14:100544393:T:C	1.60576e-21	-2.26211	-1.12404
100544478	chr14:100544478:C:T	4.86755e-21	-2.27716	-2.77585e-10
100544522	chr14:100544522:G:A	3.01387e-20	-4.89955e-10	-0.453937
100544671	chr14:100544671:C:T	1.6204e-21	-2.2527	-1.12438
100544689	chr14:100544689:C:T	1.85311e-20	-4.89955e-10	-0.940297
100544872	chr14:100544872:A:G	1.74551e-21	-2.28485	-1.01785
100544982	chr14:100544982:G:A	1.7641e-20	-4.89955e-10	-0.989522
100545863	chr14:100545863:C:T	5.83477e-21	-2.09591	-2.77585e-10
100546117	chr14:100546117:C:G	3.78756e-20	-4.89955e-10	-0.225439
100546131	chr14:100546131:AC:A	7.77153e-20	-4.89955e-10	0.493306
100546272	chr14:100546272:G:A	1.39149e-20	-4.89955e-10	-1.22678
100546290	chr14:100546290:G:A	1.45236e-20	-4.89955e-10	-1.18397
100546885	chr14:100546885:C:T	2.88094e-20	-4.89955e-10	-0.499044
100547059	chr14:100547059:C:G	1.72011e-20	-4.89955e-10	-1.01477
100547492	chr14:100547492:T:G	4.74399e-20	0.308115	-0.308397
100547653	chr14:100547653:G:A	1.34594e-19	-4.89955e-10	1.04252
100547796	chr14:100547796:T:C	2.05787e-18	3.76968	-2.77585e-10
100548255	chr14:100548255:A:T	2.61539e-20	-4.89955e-10	-0.595747
100548296	chr14:100548296:A:AG	1.82772e-21	-2.27955	-0.977126
100548364	chr14:100548364:G:A	1.39484e-20	-1.22438	-2.77585e-10
100548539	chr14:100548539:C:G	1.43813e-20	-4.89955e-10	-1.19382
100548824	chr14:100548824:C:A	1.53322e-20	-4.89955e-10	-1.12979
100548907	chr14:100548907:C:A	1.3681e-20	-4.89955e-10	-1.24374
100549043	chr14:100549043:T:C	1.78885e-21	-2.27023	-1.00794
100549044	chr14:100549044:C:T	1.45662e-20	-4.89955e-10	-1.18104
100549099	chr14:100549099:G:A	1.67852e-20	-4.89955e-10	-1.03925
100549128	chr14:100549128:A:C	1.94358e-20	-4.89955e-10	-0.892632
100549847	chr14:100549847:A:G	5.98277e-20	-4.89955e-10	0.231722
100549853	chr14:100549853:G:A	1.77205e-20	0.113629	-1.09865
100549906	chr14:100549906:A:G	1.89984e-20	-4.89955e-10	-0.915392
100549970	chr14:100549970:C:T	1.46667e-20	-4.89955e-10	-1.17417
100550163	chr14:100550163:G:A	1.36655e-20	-4.89955e-10	-1.24487
100550230	chr14:100550230:A:G	2.18743e-21	-2.2142	-0.862822
100550659	chr14:100550659:C:CTTG	2.57075e-20	-4.89955e-10	-0.612964
100551734	chr14:100551734:A:G	2.13551e-20	-4.89955e-10	-0.798454
100552002	chr14:100552002:C:T	1.99191e-20	-4.89955e-10	-0.868068
100552159	chr14:100552159:G:A	1.71281e-20	-4.89955e-10	-1.01902
100552491	chr14:100552491:A:C	4.94828e-21	-2.26071	-2.77585e-10
100552526	chr14:100552526:C:T	6.65622e-20	-4.89955e-10	0.33839
100552600	chr14:100552600:G:T	5.75147e-21	-1.44819	-0.662104
100552752	chr14:100552752:C:T	1.37708e-20	-4.89955e-10	-1.2372
100552959	chr14:100552959:G:T	5.30512e-21	-2.19107	-2.77585e-10
100553092	chr14:100553092:C:T	1.59097e-20	-4.89955e-10	-1.09282
100553108	chr14:100553108:C:T	5.82525e-21	-2.09754	-2.77585e-10
100553991	chr14:100553991:AG:A	5.66224e-21	-2.12593	-2.77585e-10
100554114	chr14:100554114:C:T	5.01849e-21	-2.24662	-2.77585e-10
100554182	chr14:100554182:G:A	3.37303e-20	-4.89955e-10	-0.34135
100554322	chr14:100554322:G:A	1.89306e-20	-4.89955e-10	-0.918969
100554463	chr14:100554463:C:T	7.05506e-21	-1.45928	-0.446722
100554532	chr14:100554532:C:T	1.6885e-20	-4.89955e-10	-1.03332
100554883	chr14:100554883:C:T	3.11183e-20	-4.89955e-10	-0.421949
100555147	chr14:100555147:C:T	2.5838e-20	-0.6079	-2.77585e-10
100555221	chr14:100555221:C:T	1.24992e-20	-1.47279	0.138716
100555879	chr14:100555879:A:G	5.44946e-21	-2.16423	-2.77585e-10
100555940	chr14:100555940:T:G	4.94409e-21	-2.26155	-2.77585e-10
100556004	chr14:100556004:T:G	1.83781e-20	-4.89955e-10	-0.948585
100556238	chr14:100556238:C:G	2.6539e-20	-4.89955e-10	-0.581132
100556942	chr14:100556942:C:T	2.4466e-20	-4.89955e-10	-0.662461
100556971	chr14:100556971:C:T	1.93423e-19	-4.89955e-10	1.40513
100557195	chr14:100557195:T:C	2.42489e-20	-4.89955e-10	-0.671373
100557273	chr14:100557273:G:A	2.73441e-20	-4.89955e-10	-0.551244
100557286	chr14:100557286:G:A	2.77637e-20	-4.89955e-10	-0.536016
100557287	chr14:100557287:G:A	2.77637e-20	-4.89955e-10	-0.536016
100557369	chr14:100557369:C:T	1.62078e-20	-1.5012	0.426941
100557458	chr14:100557458:C:T	2.21612e-20	-1.37087	0.609471
100557592	chr14:100557592:A:G	1.58726e-20	-4.89955e-10	-1.09515
100557956	chr14:100557956:G:C	1.36551e-20	-4.89955e-10	-1.24563
100557960	chr14:100557960:C:T	1.6009e-20	-4.89955e-10	-1.0866
100558075	chr14:100558075:C:G	1.41985e-20	-4.89955e-10	-1.20661
100558205	chr14:100558205:T:C	1.36539e-20	-4.89955e-10	-1.24572
100558844	chr14:100558844:C:T	1.47369e-20	-4.89955e-10	-1.16939
100558945	chr14:100558945:C:T	1.00976e-20	-1.54744	-2.77585e-10
100559210	chr14:100559210:C:T	1.4039e-20	-4.89955e-10	-1.21791
100559381	chr14:100559381:T:A	1.79926e-21	-2.28564	-0.986731
100559721	chr14:100559721:A:G	1.50411e-20	-4.89955e-10	-1.14896
100559810	chr14:100559810:C:T	4.30832e-20	-4.89955e-10	-0.0966132
100559915	chr14:100559915:G:A	4.30832e-20	-4.89955e-10	-0.0966132
100559962	chr14:100559962:A:G	2.19597e-20	-1.10555	0.335014
100559974	chr14:100559974:G:A	5.76941e-21	-2.10718	-2.77585e-10
100560129	chr14:100560129:T:C	1.50724e-20	-4.89955e-10	-1.14688
100560259	chr14:100560259:C:T	1.77945e-20	-4.89955e-10	-0.980855
100560453	chr14:100560453:C:T	3.02674e-20	-4.89955e-10	-0.449676
100560796	chr14:100560796:T:C	1.42987e-20	-4.89955e-10	-1.19958
100560922	chr14:100560922:C:T	2.37556e-20	-4.89955e-10	-0.691927
100560964	chr14:100560964:C:T	1.59438e-20	-4.89955e-10	-1.09067
100561036	chr14:100561036:TG:T	3.33281e-21	-1.6102	-1.04573
100561104	chr14:100561104:G:A	1.39007e-20	-4.89955e-10	-1.22781
100561195	chr14:100561195:C:T	5.91967e-21	-2.08146	-2.77585e-10
100561454	chr14:100561454:G:A	2.10278e-20	-4.89955e-10	-0.813899
100561497	chr14:100561497:C:G	1.58871e-20	-4.89955e-10	-1.09424
100561557	chr14:100561557:T:C	1.69422e-20	-4.89955e-10	-1.02994
100561669	chr14:100561669:T:C	1.79472e-20	-4.89955e-10	-0.972314
100562062	chr14:100562062:A:G	1.37994e-20	-4.89955e-10	-1.23512
100562081	chr14:100562081:A:G	1.59722e-20	-4.89955e-10	-1.0889
100562481	chr14:100562481:G:A	2.35581e-21	-1.98513	-1.01773
100562503	chr14:100562503:T:C	3.93794e-21	-1.75143	-0.737662
100562512	chr14:100562512:G:A	1.60211e-20	-4.89955e-10	-1.08584
100562866	chr14:100562866:G:A	1.05178e-20	-0.262971	-1.2437
100562963	chr14:100562963:C:CA	3.85053e-21	-1.69962	-0.811914
100563412	chr14:100563412:A:G	4.87782e-21	-1.42071	-0.854338
100563522	chr14:100563522:G:A	3.39562e-20	-4.89955e-10	-0.334676
100563544	chr14:100563544:A:G	1.41418e-20	-4.89955e-10	-1.21061
100563547	chr14:100563547:C:T	1.91572e-20	-4.89955e-10	-0.907067
100563673	chr14:100563673:C:T	9.78162e-21	-1.57924	-2.77585e-10
100563855	chr14:100563855:C:T	1.44791e-20	-4.89955e-10	-1.18704
100563860	chr14:100563860:A:G	2.63738e-20	-4.89955e-10	-0.587374
100564064	chr14:100564064:G:A	1.44835e-20	-4.89955e-10	-1.18674
100564242	chr14:100564242:G:A	1.6653e-20	-0.258722	-0.788431
100564723	chr14:100564723:G:A	1.43302e-20	-4.89955e-10	-1.19738
100564915	chr14:100564915:C:T	1.72804e-20	-4.89955e-10	-1.01018
100565373	chr14:100565373:G:T	1.39707e-20	-0.467725	-0.755061
100565529	chr14:100565529:C:T	6.24011e-21	-2.02875	-2.77585e-10
100565857	chr14:100565857:AG:A	1.58329e-20	-4.89955e-10	-1.09765
100566327	chr14:100566327:C:T	1.40306e-20	-4.89955e-10	-1.21851
100566370	chr14:100566370:A:G	3.11759e-21	-1.48228	-1.24041
100566858	chr14:100566858:C:T	1.84299e-20	-4.89955e-10	-0.945772
100567083	chr14:100567083:C:T	3.09497e-21	-1.51082	-1.21915
100567098	chr14:100567098:A:G	2.92286e-21	-1.57179	-1.2154
100567281	chr14:100567281:C:A	4.56571e-20	-4.89955e-10	-0.038588
100567573	chr14:100567573:G:A	7.42012e-21	-1.85555	-2.77585e-10
100567627	chr14:100567627:G:C	1.52613e-20	-4.89955e-10	-1.13443
100567628	chr14:100567628:G:A	1.52733e-20	-4.89955e-10	-1.13364
100567853	chr14:100567853:G:A	7.64593e-21	-0.973424	-0.852148
100568115	chr14:100568115:G:A	4.93191e-21	-2.26402	-2.77585e-10
100568662	chr14:100568662:C:T	1.45229e-20	-4.89955e-10	-1.18402
100569179	chr14:100569179:A:G	1.68673e-20	-4.89955e-10	-1.03437
100569204	chr14:100569204:A:C	6.74424e-21	-1.95106	-2.77585e-10
100569498	chr14:100569498:C:G	1.4114e-21	-2.29012	-1.22504
100569737	chr14:100569737:C:G	1.36537e-20	-4.89955e-10	-1.24574
100569915	chr14:100569915:A:G	2.37099e-20	-4.89955e-10	-0.693854
100570121	chr14:100570121:C:A	1.62193e-20	-0.604584	-0.468961
100570303	chr14:100570303:T:C	2.3441e-20	-4.89955e-10	-0.705261
100570360	chr14:100570360:A:G	2.775e-20	-4.89955e-10	-0.536512
100570487	chr14:100570487:A:G	5.65521e-21	-1.43538	-0.691787
100570495	chr14:100570495:T:C	1.37621e-20	-4.89955e-10	-1.23783
100570507	chr14:100570507:T:A	2.26522e-20	-4.89955e-10	-0.739491
100570665	chr14:100570665:A:G	3.04633e-21	-2.25722	-0.488587
100570687	chr14:100570687:A:G	1.3656e-20	-4.89955e-10	-1.24556
100570691	chr14:100570691:T:C	1.36628e-20	-4.89955e-10	-1.24507
100570964	chr14:100570964:A:G	1.65159e-20	-4.89955e-10	-1.05543
100571262	chr14:100571262:A:G	2.77135e-21	-1.73598	-1.10443
100571270	chr14:100571270:C:G	1.3765e-20	-4.89955e-10	-1.23762
100571284	chr14:100571284:C:T	1.39494e-20	-4.89955e-10	-1.22431
100571312	chr14:100571312:C:T	2.31746e-20	-4.89955e-10	-0.716688
100571372	chr14:100571372:C:T	1.3665e-20	-4.89955e-10	-1.24491
100571389	chr14:100571389:T:C	2.81571e-21	-1.72494	-1.09959
100572105	chr14:100572105:G:A	1.51637e-20	-4.89955e-10	-1.14084
100572152	chr14:100572152:G:A	1.37314e-20	-4.89955e-10	-1.24006
100572651	chr14:100572651:G:A	1.36561e-20	-4.89955e-10	-1.24556
100572817	chr14:100572817:T:A	1.46918e-20	-4.89955e-10	-1.17246
100573672	chr14:100573672:A:G	8.52756e-21	-1.71644	-2.77585e-10
100573817	chr14:100573817:C:T	7.45252e-20	-4.89955e-10	0.451392
100574370	chr14:100574370:T:C	1.60336e-20	-4.89955e-10	-1.08506
100574432	chr14:100574432:C:T	2.42934e-20	-4.89955e-10	-0.66954
100574443	chr14:100574443:G:A	2.05971e-21	-2.28936	-0.847825
100574869	chr14:100574869:C:T	1.7718e-20	-4.89955e-10	-0.985164
100574873	chr14:100574873:A:T	1.67692e-20	-4.89955e-10	-1.04021
100575016	chr14:100575016:A:G	8.1521e-21	-1.76147	-2.77585e-10
100575861	chr14:100575861:G:T	1.44754e-20	-4.89955e-10	-1.18729
100576002	chr14:100576002:G:A	1.80024e-20	-4.89955e-10	-0.969239
100576050	chr14:100576050:C:T	1.62637e-20	-4.89955e-10	-1.07081
100576148	chr14:100576148:C:T	7.59391e-21	-1.8324	-2.77585e-10
100576464	chr14:100576464:C:T	2.04736e-20	-4.89955e-10	-0.840609
100576637	chr14:100576637:C:T	2.05384e-20	-2.27651	1.43906
100576726	chr14:100576726:C:T	1.47991e-20	-4.89955e-10	-1.16518
100577508	chr14:100577508:G:C	2.92837e-20	-4.89955e-10	-0.482714
100577641	chr14:100577641:C:T	2.34449e-20	-4.89955e-10	-0.705095
100577849	chr14:100577849:T:C	1.3826e-20	-4.89955e-10	-1.2332
100577900	chr14:100577900:CT:C	2.34449e-20	-4.89955e-10	-0.705095
100579175	chr14:100579175:C:T	1.56292e-20	-4.89955e-10	-1.1106
100579509	chr14:100579509:G:A	1.45831e-20	-4.89955e-10	-1.17988
100579677	chr14:100579677:T:C	1.44953e-20	-4.89955e-10	-1.18592
100579706	chr14:100579706:G:A	2.57166e-21	-1.79109	-1.12411
100579747	chr14:100579747:A:G	1.75052e-20	-4.89955e-10	-0.997248
100579749	chr14:100579749:G:C	1.76891e-20	-4.89955e-10	-0.986797
100579963	chr14:100579963:G:A	1.77713e-20	-4.89955e-10	-0.982164
100580032	chr14:100580032:C:T	1.75952e-20	-4.89955e-10	-0.992123
100580173	chr14:100580173:C:T	1.70925e-20	-4.89955e-10	-1.0211
100580975	chr14:100580975:G:A	1.80161e-20	-4.89955e-10	-0.968483
100580979	chr14:100580979:C:T	1.42159e-20	-4.89955e-10	-1.20539
100581199	chr14:100581199:AG:A	3.87955e-20	-4.89955e-10	-0.201442
100581208	chr14:100581208:T:A	1.49283e-20	-4.89955e-10	-1.15649
100581232	chr14:100581232:G:A	1.36539e-20	-4.89955e-10	-1.24572
100581557	chr14:100581557:G:A	1.46737e-20	-4.89955e-10	-1.17369
100582024	chr14:100582024:G:A	1.45845e-20	-4.89955e-10	-1.17979
100582051	chr14:100582051:G:A	1.36555e-20	-4.89955e-10	-1.24561
100582057	chr14:100582057:G:A	3.68935e-20	-4.89955e-10	-0.25171
100582084	chr14:100582084:G:A	2.20273e-21	-2.29104	-0.779006
100582127	chr14:100582127:A:AT	1.44279e-20	-4.89955e-10	-1.19058
100582354	chr14:100582354:G:A	1.37304e-20	-4.89955e-10	-1.24014
100582439	chr14:100582439:A:G	1.36532e-20	-4.89955e-10	-1.24577
100582717	chr14:100582717:C:T	1.75222e-20	-4.89955e-10	-0.996278
100582870	chr14:100582870:A:T	2.74053e-20	-4.89955e-10	-0.549011
100583069	chr14:100583069:T:C	2.5189e-20	0.526479	-1.15982
100583335	chr14:100583335:T:C	1.81635e-20	-4.89955e-10	-0.960335
100584390	chr14:100584390:G:A	1.71722e-20	-4.89955e-10	-1.01645
100584641	chr14:100584641:T:G	1.60729e-20	-4.89955e-10	-1.08261
100585904	chr14:100585904:C:G	1.41473e-20	-4.89955e-10	-1.21022
100586073	chr14:100586073:G:A	2.66638e-20	-4.89955e-10	-0.576439
100587070	chr14:100587070:C:A	5.23588e-21	-2.20421	-2.77585e-10
100587348	chr14:100587348:C:T	5.18389e-21	-2.21419	-2.77585e-10
100587692	chr14:100587692:T:G	2.00099e-21	-2.12327	-1.04283
100587818	chr14:100587818:T:C	6.45282e-20	1.34261	-1.03525
100588028	chr14:100588028:A:G	2.88208e-20	-4.89955e-10	-0.49865
100588305	chr14:100588305:G:A	1.36765e-20	-4.89955e-10	-1.24407
100588337	chr14:100588337:C:G	1.79248e-20	-4.89955e-10	-0.973562
100588895	chr14:100588895:C:T	1.49088e-21	-2.29106	-1.16932
100588959	chr14:100588959:CA:C	1.61581e-20	-4.89955e-10	-1.07733
100589943	chr14:100589943:G:T	3.67921e-20	0.932899	-1.18736
100590067	chr14:100590067:A:G	1.44154e-20	-4.89955e-10	-1.19145
100590562	chr14:100590562:C:T	1.38953e-20	-4.89955e-10	-1.22819
100590761	chr14:100590761:G:A	1.40326e-20	-4.89955e-10	-1.21836
100591646	chr14:100591646:CA:C	2.03311e-20	-4.89955e-10	-0.847594
100591731	chr14:100591731:C:T	3.46899e-20	-4.89955e-10	-0.313298
100591778	chr14:100591778:C:T	3.19595e-20	-4.89955e-10	-0.395278
100592708	chr14:100592708:C:T	1.55717e-20	-4.89955e-10	-1.11429
100592883	chr14:100592883:C:T	1.80684e-20	-4.89955e-10	-0.965579
100592927	chr14:100592927:C:T	1.49753e-20	-4.89955e-10	-1.15334
100593138	chr14:100593138:C:T	1.59631e-20	-4.89955e-10	-1.08947
100593146	chr14:100593146:C:T	2.04353e-20	-4.89955e-10	-0.842481
100593195	chr14:100593195:TGCTGAG:T	2.65644e-20	-0.580173	-2.77585e-10
100593269	chr14:100593269:C:T	3.52539e-21	-1.52617	-1.07359
100593410	chr14:100593410:T:C	1.77789e-19	-4.89955e-10	1.32085
100593906	chr14:100593906:A:G	1.41264e-20	-4.89955e-10	-1.2117
100594088	chr14:100594088:C:A	1.5038e-20	-4.89955e-10	-1.14916
100594268	chr14:100594268:G:A	2.01688e-20	0.00274611	-0.858354
100594510	chr14:100594510:T:C	4.81077e-21	-2.28889	-2.77585e-10
100594585	chr14:100594585:C:A	3.007e-20	-4.89955e-10	-0.456218
100594871	chr14:100594871:C:G	1.81706e-20	-0.0350046	-0.924939
100595069	chr14:100595069:C:T	1.48355e-20	-4.89955e-10	-1.16272
100595163	chr14:100595163:A:G	1.7183e-20	-4.89955e-10	-1.01582
100595212	chr14:100595212:G:C	2.2953e-20	-4.89955e-10	-0.7263
100595265	chr14:100595265:T:C	1.46007e-20	-4.89955e-10	-1.17867
100595307	chr14:100595307:T:C	1.48384e-20	-4.89955e-10	-1.16253
100595514	chr14:100595514:A:G	2.06795e-20	0.11761	-0.948213
100595700	chr14:100595700:G:A	1.7845e-20	-4.89955e-10	-0.978025
100596269	chr14:100596269:C:T	2.57089e-20	-4.89955e-10	-0.612908
100596329	chr14:100596329:G:A	1.47154e-20	-4.89955e-10	-1.17085
100596362	chr14:100596362:C:T	1.84855e-20	-4.89955e-10	-0.942762
100596557	chr14:100596557:C:T	1.51841e-20	-4.89955e-10	-1.1395
100596810	chr14:100596810:C:T	1.46285e-20	-4.89955e-10	-1.17677
100596843	chr14:100596843:T:C	2.46686e-20	-4.89955e-10	-0.654214
100596892	chr14:100596892:C:T	1.7353e-20	-0.101363	-0.904619
100597051	chr14:100597051:C:T	1.74918e-20	-0.0935448	-0.904467
100597581	chr14:100597581:G:T	1.5418e-20	-4.89955e-10	-1.12421
100597721	chr14:100597721:T:C	1.73079e-20	-4.89955e-10	-1.00858
100597847	chr14:100597847:A:G	2.53617e-20	0.493338	-1.11985
100598364	chr14:100598364:A:G	3.42705e-20	-4.89955e-10	-0.325461
100598964	chr14:100598964:C:T	1.75965e-20	-4.89955e-10	-0.992046
100598981	chr14:100598981:A:G	1.40284e-20	-4.89955e-10	-1.21866
100599177	chr14:100599177:A:G	1.40808e-20	-4.89955e-10	-1.21493
100599186	chr14:100599186:C:G	1.3987e-20	-1.22162	-2.77585e-10
100599200	chr14:100599200:T:C	1.37037e-20	-4.89955e-10	-1.24208
100599239	chr14:100599239:T:C	3.22954e-20	-4.89955e-10	-0.38482
100599519	chr14:100599519:T:C	1.3686e-20	-4.89955e-10	-1.24337
100599650	chr14:100599650:T:C	2.3918e-20	0.353875	-1.03899
100599749	chr14:100599749:G:A	7.97329e-20	-4.89955e-10	0.518936
100599902	chr14:100599902:C:A	3.20113e-20	-4.89955e-10	-0.393658
100600017	chr14:100600017:G:T	2.18078e-20	0.27274	-1.05022
100600211	chr14:100600211:T:A	3.39119e-20	-4.89955e-10	-0.335979
100600217	chr14:100600217:G:A	1.41052e-20	-4.89955e-10	-1.2132
100600319	chr14:100600319:A:C	1.93264e-20	0.043171	-0.941444
100600497	chr14:100600497:T:A	3.51451e-20	-4.89955e-10	-0.300262
100600776	chr14:100600776:C:T	3.31352e-20	-4.89955e-10	-0.35915
100600823	chr14:100600823:C:T	3.38029e-20	-4.89955e-10	-0.339199
100600935	chr14:100600935:T:C	3.23594e-20	-4.89955e-10	-0.382843
100601121	chr14:100601121:C:T	3.40798e-20	-4.89955e-10	-0.331041
100601436	chr14:100601436:T:G	3.27013e-20	0.68564	-1.05797
100601873	chr14:100601873:C:T	3.26685e-20	-4.89955e-10	-0.373335
100601895	chr14:100601895:C:T	2.76687e-20	-4.89955e-10	-0.539446
100601939	chr14:100601939:T:C	3.10059e-20	-4.89955e-10	-0.425569
100602247	chr14:100602247:A:T	1.36851e-20	-4.89955e-10	-1.24344
100602389	chr14:100602389:A:C	1.3691e-20	-4.89955e-10	-1.24301
100602616	chr14:100602616:G:A	1.53561e-20	-4.89955e-10	-1.12824
100602705	chr14:100602705:G:A	2.36738e-20	-4.89955e-10	-0.695377
100602748	chr14:100602748:G:A	2.47442e-20	-4.89955e-10	-0.651155
100602821	chr14:100602821:G:A	2.5478e-20	-4.89955e-10	-0.621933
100602894	chr14:100602894:C:T	2.30342e-20	-4.89955e-10	-0.722766
100603014	chr14:100603014:G:A	3.81473e-20	-4.89955e-10	-0.218292
100603132	chr14:100603132:C:T	5.49287e-21	-1.36571	-0.790589
100603186	chr14:100603186:G:A	5.21583e-21	-1.4135	-0.794543
100603367	chr14:100603367:A:G	3.45904e-20	0.91874	-1.23491
100603508	chr14:100603508:A:G	4.59031e-20	0.782473	-0.815686
100603552	chr14:100603552:CT:C	3.08279e-20	0.784901	-1.21623
100603617	chr14:100603617:T:A	2.94379e-20	0.734178	-1.21164
100604081	chr14:100604081:C:T	1.38224e-20	-4.89955e-10	-1.23346
100604432	chr14:100604432:G:A	2.37891e-20	-4.89955e-10	-0.690521
100605032	chr14:100605032:T:C	2.42732e-20	-4.89955e-10	-0.670375
100605218	chr14:100605218:A:G	1.8947e-20	-4.89955e-10	-0.918102
100605690	chr14:100605690:T:C	1.36752e-20	-4.89955e-10	-1.24416
100605828	chr14:100605828:C:G	2.16729e-20	-4.89955e-10	-0.783684
100606000	chr14:100606000:T:C	2.16134e-20	-4.89955e-10	-0.786433
100606539	chr14:100606539:C:T	8.16086e-21	-1.7604	-2.77585e-10
100606885	chr14:100606885:T:G	1.36618e-20	-4.89955e-10	-1.24515
100607281	chr14:100607281:T:G	1.36575e-20	-4.89955e-10	-1.24546
100607583	chr14:100607583:C:T	2.46181e-21	-1.71318	-1.24567
100608809	chr14:100608809:G:A	1.4299e-20	-4.89955e-10	-1.19955
100609259	chr14:100609259:C:A	3.80352e-19	1.50084	0.580513
100609792	chr14:100609792:G:A	2.89684e-21	-1.89941	-0.896718
100609809	chr14:100609809:G:A	2.30657e-20	-4.89955e-10	-0.721398
100610064	chr14:100610064:T:C	1.36632e-20	-4.89955e-10	-1.24504
100610085	chr14:100610085:T:C	3.43462e-20	-4.89955e-10	-0.323256
100610341	chr14:100610341:T:C	2.29849e-20	-4.89955e-10	-0.724908
100610501	chr14:100610501:C:T	1.36851e-20	-4.89955e-10	-1.24344
100610502	chr14:100610502:G:A	7.95478e-19	2.05495	0.764242
100611047	chr14:100611047:C:T	1.37335e-20	-4.89955e-10	-1.2399
100611230	chr14:100611230:A:G	1.49046e-20	-4.89955e-10	-1.15807
100611445	chr14:100611445:G:A	1.82973e-20	-4.89955e-10	-0.952995
100611810	chr14:100611810:G:A	2.68734e-20	-4.89955e-10	-0.568608
100612060	chr14:100612060:G:A	2.27109e-20	-4.89955e-10	-0.736899
100612094	chr14:100612094:A:G	2.41001e-20	-4.89955e-10	-0.677531
100612437	chr14:100612437:T:G	3.84498e-19	1.40516	0.687032
100612814	chr14:100612814:T:C	1.81001e-20	-4.89955e-10	-0.96383
100612950	chr14:100612950:G:A	2.72232e-20	-4.89955e-10	-0.555675
100613016	chr14:100613016:C:T	7.17344e-20	-4.89955e-10	0.413225
100613247	chr14:100613247:C:T	1.51826e-20	-4.89955e-10	-1.1396
100613248	chr14:100613248:G:A	7.603e-20	-4.89955e-10	0.471381
100613327	chr14:100613327:T:C	2.37478e-20	-4.89955e-10	-0.692256
100613522	chr14:100613522:T:C	9.73264e-20	1.7363	-1.01797
100613537	chr14:100613537:C:T	5.26147e-19	1.68941	0.716428
100613980	chr14:100613980:A:G	3.95034e-21	-2.24236	-0.243585
100613982	chr14:100613982:T:A	1.79856e-20	-4.89955e-10	-0.970173
100614091	chr14:100614091:A:G	5.21622e-21	-2.20797	-2.77585e-10
100614457	chr14:100614457:C:A	1.47561e-20	-4.89955e-10	-1.16809
100614601	chr14:100614601:G:A	1.55718e-20	-4.89955e-10	-1.11429
100614959	chr14:100614959:A:G	1.75927e-21	-2.27701	-1.01784
100614973	chr14:100614973:C:A	1.75069e-21	-2.27708	-1.02265
100615115	chr14:100615115:C:T	5.45167e-19	2.01932	0.422026
100615135	chr14:100615135:T:A	3.17731e-20	-4.89955e-10	-0.401126
100615162	chr14:100615162:C:T	1.7576e-21	-2.27856	-1.01723
100615442	chr14:100615442:A:G	1.65755e-21	-2.29131	-1.0631
100615739	chr14:100615739:G:A	2.02379e-20	-4.89955e-10	-0.852189
100615981	chr14:100615981:C:A	2.53784e-20	-4.89955e-10	-0.625847
100617621	chr14:100617621:C:A	2.84516e-18	3.08332	1.01031
100617631	chr14:100617631:G:A	1.36993e-20	-4.89955e-10	-1.2424
100617875	chr14:100617875:G:C	5.78178e-20	-4.89955e-10	0.197551
100618423	chr14:100618423:G:T	1.36587e-20	-4.89955e-10	-1.24537
100618521	chr14:100618521:G:A	1.61789e-20	-4.89955e-10	-1.07604
100618593	chr14:100618593:G:A	1.58279e-20	-4.89955e-10	-1.09797
100618829	chr14:100618829:C:A	1.46605e-20	-4.89955e-10	-1.17459
100619014	chr14:100619014:C:T	1.61307e-20	-4.89955e-10	-1.07902
100619038	chr14:100619038:A:C	1.38662e-20	-4.89955e-10	-1.23029
100619131	chr14:100619131:G:T	1.40308e-20	-4.89955e-10	-1.21849
100619157	chr14:100619157:A:G	1.36535e-20	-4.89955e-10	-1.24575
100619223	chr14:100619223:T:C	1.62475e-20	-4.89955e-10	-1.07181
100619303	chr14:100619303:A:G	7.62847e-21	-1.40756	-0.420304
100619319	chr14:100619319:G:A	1.56308e-20	-4.89955e-10	-1.1105
100619457	chr14:100619457:C:T	1.56279e-20	-4.89955e-10	-1.11069
100619624	chr14:100619624:C:T	2.01232e-20	-4.89955e-10	-0.857872
100619751	chr14:100619751:A:G	1.44026e-20	-4.89955e-10	-1.19234
100620288	chr14:100620288:G:T	4.65712e-20	-4.89955e-10	-0.0187639
100620585	chr14:100620585:A:G	4.81622e-18	3.65683	0.963167
100621007	chr14:100621007:C:T	1.73174e-20	-4.89955e-10	-1.00803
100621260	chr14:100621260:G:C	1.93171e-20	-4.89955e-10	-0.898756
100621262	chr14:100621262:G:C	1.68524e-20	-4.89955e-10	-1.03525
100622025	chr14:100622025:A:T	4.46299e-20	-4.89955e-10	-0.0613417
100622162	chr14:100622162:A:G	1.41023e-20	-4.89955e-10	-1.21341
100622247	chr14:100622247:G:A	1.45834e-20	-4.89955e-10	-1.17986
100622445	chr14:100622445:T:C	2.09103e-20	-4.89955e-10	-0.819505
100623002	chr14:100623002:C:T	3.68451e-20	-4.89955e-10	-0.253024
100623213	chr14:100623213:T:G	1.38951e-20	-4.89955e-10	-1.22821
100623521	chr14:100623521:C:A	1.6034e-20	-4.89955e-10	-1.08503
100623616	chr14:100623616:G:T	1.41975e-20	-4.89955e-10	-1.20668
100624114	chr14:100624114:G:A	1.61839e-20	-4.89955e-10	-1.07573
100624134	chr14:100624134:C:G	1.47828e-20	-4.89955e-10	-1.16628
100624488	chr14:100624488:CCGGTGCCA:C	2.56256e-20	-4.89955e-10	-0.616154
100624503	chr14:100624503:C:T	4.80017e-21	-2.2911	-2.77585e-10
100624824	chr14:100624824:T:C	2.55439e-17	6.28841	-2.77585e-10
100625025	chr14:100625025:G:A	1.38793e-20	-4.89955e-10	-1.22935
100625291	chr14:100625291:C:A	1.44982e-20	-4.89955e-10	-1.18572
100625318	chr14:100625318:T:C	3.22418e-20	-4.89955e-10	-0.386483
100625372	chr14:100625372:A:G	1.43654e-20	-4.89955e-10	-1.19492
100625675	chr14:100625675:A:T	1.50752e-20	-4.89955e-10	-1.1467
100625740	chr14:100625740:T:C	1.36826e-20	-4.89955e-10	-1.24362
100625988	chr14:100625988:A:G	2.38587e-20	-4.89955e-10	-0.687599
100626473	chr14:100626473:C:A	5.45207e-20	-4.89955e-10	0.138835
100626613	chr14:100626613:A:G	3.47359e-21	-1.3688	-1.24576
100626688	chr14:100626688:A:G	2.22534e-21	-1.81736	-1.24248
100627173	chr14:100627173:C:T	1.63479e-20	-4.89955e-10	-1.06565
100627223	chr14:100627223:C:T	1.43159e-20	-4.89955e-10	-1.19837
100627412	chr14:100627412:T:C	4.81801e-21	-2.28739	-2.77585e-10
100627469	chr14:100627469:C:T	4.6749e-20	-0.0149532	-2.77585e-10
100627531	chr14:100627531:G:T	3.85833e-20	-4.89955e-10	-0.206927
100627774	chr14:100627774:C:T	1.37359e-20	-4.89955e-10	-1.23973
100627840	chr14:100627840:C:T	2.54831e-21	-1.68368	-1.24063
100627968	chr14:100627968:C:A	2.7776e-21	-1.60038	-1.23778
100628220	chr14:100628220:T:A	4.65123e-20	-4.89955e-10	-0.020029
100628370	chr14:100628370:G:A	1.38487e-20	-4.89955e-10	-1.23156
100628685	chr14:100628685:T:TC	1.74672e-20	-4.89955e-10	-0.999424
100628691	chr14:100628691:T:C	1.74672e-20	-4.89955e-10	-0.999424
100628894	chr14:100628894:C:T	1.41437e-20	-4.89955e-10	-1.21048
100629010	chr14:100629010:T:C	2.67159e-21	-1.6471	-1.22998
100629023	chr14:100629023:T:G	2.72557e-21	-1.6279	-1.22917
100629055	chr14:100629055:G:A	1.53524e-20	-4.89955e-10	-1.12848
100629058	chr14:100629058:G:A	2.69062e-21	-1.63902	-1.23096
100629082	chr14:100629082:C:T	1.7407e-20	-4.89955e-10	-1.00287
100629119	chr14:100629119:G:A	2.68442e-21	-1.64153	-1.23075
100629327	chr14:100629327:T:G	1.43232e-20	-4.89955e-10	-1.19787
100629548	chr14:100629548:C:T	3.63933e-20	-4.89955e-10	-0.265361
100629572	chr14:100629572:C:G	3.05115e-20	-4.89955e-10	-0.441643
100629664	chr14:100629664:T:C	2.44285e-21	-1.73649	-1.2301
100629855	chr14:100629855:G:A	1.90136e-21	-2.01207	-1.20511
100630077	chr14:100630077:C:T	8.50237e-21	-0.558079	-1.16132
100630104	chr14:100630104:C:T	1.44735e-20	-4.89955e-10	-1.18743
100630191	chr14:100630191:C:T	2.26341e-21	-1.91624	-1.12663
100630192	chr14:100630192:G:A	1.38314e-20	-4.89955e-10	-1.23281
100630218	chr14:100630218:AC:A	1.40003e-20	-4.89955e-10	-1.22066
100630269	chr14:100630269:A:G	8.5241e-21	-0.549183	-1.16767
100630288	chr14:100630288:C:T	1.58011e-20	-4.89955e-10	-1.09967
100630529	chr14:100630529:T:C	1.4048e-20	-0.0648947	-1.15237
100631087	chr14:100631087:G:A	7.9455e-21	-1.78714	-2.77585e-10
100631148	chr14:100631148:G:A	1.87098e-20	-0.550204	-0.380497
100631226	chr14:100631226:C:T	1.38972e-20	-4.89955e-10	-1.22806
100631505	chr14:100631505:G:A	2.11251e-21	-1.93643	-1.17544
100631535	chr14:100631535:A:G	3.31412e-20	0.0588394	-0.417808
100631601	chr14:100631601:C:G	3.06372e-21	-1.64421	-1.0959
100632236	chr14:100632236:T:C	1.96563e-21	-1.94109	-1.24284
100632458	chr14:100632458:G:A	1.37581e-20	-4.89955e-10	-1.23812
100632532	chr14:100632532:C:T	4.89731e-21	-2.27106	-2.77585e-10
100632584	chr14:100632584:T:C	1.62281e-20	-4.89955e-10	-1.073
100632969	chr14:100632969:A:T	1.36551e-20	-4.89955e-10	-1.24563
100632995	chr14:100632995:G:A	1.70097e-20	-4.89955e-10	-1.02596
100633051	chr14:100633051:G:A	1.62133e-20	-4.89955e-10	-1.07391
100633056	chr14:100633056:A:G	1.8618e-20	-4.89955e-10	-0.935615
100633150	chr14:100633150:C:T	1.367e-20	-4.89955e-10	-1.24454
100633384	chr14:100633384:T:C	2.10132e-20	0.0316657	-0.846262
100633461	chr14:100633461:C:T	2.06964e-21	-1.92918	-1.20319
100633561	chr14:100633561:G:A	1.93114e-21	-1.95681	-1.24483
100633567	chr14:100633567:C:T	2.48287e-20	-0.647746	-2.77585e-10
100633866	chr14:100633866:A:T	2.09168e-21	-1.88437	-1.23741
100634249	chr14:100634249:G:A	9.50036e-21	-0.512881	-1.09554
100634519	chr14:100634519:T:C	1.36595e-20	-4.89955e-10	-1.24531
100634701	chr14:100634701:CT:C	1.90032e-21	-1.98068	-1.23704
100634783	chr14:100634783:T:C	1.66433e-20	-0.184725	-0.863014
100634871	chr14:100634871:C:G	8.17536e-20	0.543963	-2.77585e-10
100634885	chr14:100634885:G:A	1.57622e-20	-0.132634	-0.969495
100635085	chr14:100635085:G:T	5.27915e-21	-2.19598	-2.77585e-10
100635125	chr14:100635125:G:A	1.88926e-21	-1.98498	-1.23858
100635232	chr14:100635232:A:G	1.84987e-21	-2.0059	-1.23873
100635409	chr14:100635409:G:A	1.44136e-20	0.0522928	-1.24387
100635476	chr14:100635476:C:T	1.85482e-21	-2.00219	-1.23977
100635629	chr14:100635629:T:C	1.82826e-21	-2.03893	-1.21745
100636713	chr14:100636713:G:A	4.21163e-20	1.11674	-1.23605
100637034	chr14:100637034:G:GGCATCATATT	3.71318e-21	-1.47007	-1.07779
100637494	chr14:100637494:C:T	6.27533e-21	-2.02312	-2.77585e-10
100637514	chr14:100637514:C:T	4.83408e-20	1.26406	-1.24554
100638055	chr14:100638055:C:T	3.39689e-20	-4.89955e-10	-0.3343
100638600	chr14:100638600:A:G	1.49771e-20	-4.89955e-10	-1.15323
100639020	chr14:100639020:C:A	1.53402e-20	-4.89955e-10	-1.12927
100639247	chr14:100639247:T:C	1.38841e-21	-2.28599	-1.2456
100639297	chr14:100639297:C:A	5.56537e-21	-2.14318	-2.77585e-10
100639343	chr14:100639343:G:A	2.78131e-20	-4.89955e-10	-0.534239
100639369	chr14:100639369:T:G	1.48403e-20	-4.89955e-10	-1.1624
100639393	chr14:100639393:G:A	3.98357e-20	-4.89955e-10	-0.174982
100639576	chr14:100639576:G:A	1.63311e-21	-2.28024	-1.08902
100639618	chr14:100639618:G:A	1.46903e-20	-4.89955e-10	-1.17256
100639794	chr14:100639794:C:T	2.35385e-20	-4.89955e-10	-0.70111
100640182	chr14:100640182:G:A	1.38723e-20	-4.89955e-10	-1.22985
100640325	chr14:100640325:T:C	2.2994e-21	-2.2827	-0.744401
100640373	chr14:100640373:G:A	1.6113e-20	-4.89955e-10	-1.08012
100641007	chr14:100641007:G:A	1.62193e-20	-4.89955e-10	-1.07355
100641026	chr14:100641026:C:T	1.39202e-21	-2.29052	-1.23847
100641112	chr14:100641112:C:T	1.50467e-20	-4.89955e-10	-1.14859
100641435	chr14:100641435:CTAA:C	1.49711e-21	-2.27535	-1.18087
100641601	chr14:100641601:G:A	1.8625e-20	-4.89955e-10	-0.935243
100641704	chr14:100641704:C:T	1.68614e-21	-2.22399	-1.11332
100641802	chr14:100641802:T:G	1.90914e-20	-4.89955e-10	-0.91051
100641934	chr14:100641934:C:T	1.4378e-20	-4.89955e-10	-1.19405
100641937	chr14:100641937:C:T	1.52687e-21	-2.2735	-1.16302
100642277	chr14:100642277:C:T	2.58952e-20	-4.89955e-10	-0.605687
100642398	chr14:100642398:C:T	1.52735e-20	-4.89955e-10	-1.13363
100642451	chr14:100642451:C:A	2.68524e-20	-4.89955e-10	-0.569391
100642459	chr14:100642459:G:A	2.47006e-20	-4.89955e-10	-0.652918
100642612	chr14:100642612:A:G	3.35232e-21	-1.5394	-1.11069
100643415	chr14:100643415:A:G	3.3156e-19	2.88364	-0.939579
100643654	chr14:100643654:C:T	1.62962e-20	-4.89955e-10	-1.06882
100643663	chr14:100643663:G:A	2.44918e-20	-4.89955e-10	-0.661409
100643678	chr14:100643678:A:G	1.63703e-20	-4.89955e-10	-1.06427
100644056	chr14:100644056:G:A	1.46929e-20	-4.89955e-10	-1.17238
100644111	chr14:100644111:A:G	1.98868e-19	2.67866	-1.24576
100644213	chr14:100644213:G:A	1.48114e-21	-2.25692	-1.21001
100644251	chr14:100644251:T:C	1.46665e-20	-4.89955e-10	-1.17418
100644288	chr14:100644288:G:A	7.86537e-20	1.60589	-1.10059
100644443	chr14:100644443:C:T	7.06376e-21	-1.90477	-2.77585e-10
100644572	chr14:100644572:A:T	7.04471e-20	1.49079	-1.09568
100644723	chr14:100644723:G:A	8.72808e-20	1.69328	-1.08389
100645212	chr14:100645212:A:C	5.90981e-21	-2.08313	-2.77585e-10
100645310	chr14:100645310:A:C	1.14754e-20	-0.486347	-0.933191
100645337	chr14:100645337:G:A	1.50916e-20	-4.89955e-10	-1.14561
100645579	chr14:100645579:C:T	1.64712e-18	4.64275	-1.09571
100645590	chr14:100645590:G:C	9.73609e-21	-0.341035	-1.24287
100645815	chr14:100645815:C:T	1.47756e-20	-4.89955e-10	-1.16677
100646088	chr14:100646088:T:C	3.16046e-21	-1.5622	-1.14683
100646171	chr14:100646171:CCT:C	1.37794e-20	-4.89955e-10	-1.23657
100646375	chr14:100646375:T:C	2.00769e-20	-4.89955e-10	-0.860175
100646521	chr14:100646521:C:T	1.36944e-20	-4.89955e-10	-1.24276
100646866	chr14:100646866:T:C	5.73322e-20	-4.89955e-10	0.189117
100646882	chr14:100646882:A:C	3.88032e-20	-4.89955e-10	-0.201244
100646887	chr14:100646887:C:T	2.22098e-20	-0.759213	-2.77585e-10
100646993	chr14:100646993:G:A	1.37092e-20	-4.89955e-10	-1.24168
100647009	chr14:100647009:G:T	2.09233e-20	-0.818884	-2.77585e-10
100647072	chr14:100647072:C:T	4.81999e-21	-2.28697	-2.77585e-10
100647379	chr14:100647379:A:G	9.13301e-20	1.89366	-1.23893
100648047	chr14:100648047:T:C	1.93321e-20	-4.89955e-10	-0.897979
100648126	chr14:100648126:A:G	1.40179e-20	-4.89955e-10	-1.21941
100648387	chr14:100648387:C:T	1.83812e-20	-4.89955e-10	-0.948417
100648401	chr14:100648401:A:G	6.96223e-20	-4.89955e-10	0.383339
100649042	chr14:100649042:G:T	5.81454e-18	4.80837	-2.77585e-10
100649053	chr14:100649053:C:T	2.08131e-20	-4.89955e-10	-0.824162
100649133	chr14:100649133:T:C	1.49464e-20	-4.89955e-10	-1.15527
100649196	chr14:100649196:G:A	2.86024e-21	-1.61963	-1.18922
100649915	chr14:100649915:A:T	2.03287e-20	-4.89955e-10	-0.84771
100650054	chr14:100650054:T:C	1.87037e-20	-4.89955e-10	-0.931024
100650073	chr14:100650073:C:T	1.89176e-20	-4.89955e-10	-0.919652
100650090	chr14:100650090:T:C	2.47147e-20	-4.89955e-10	-0.652348
100650547	chr14:100650547:G:C	3.4763e-21	-1.54018	-1.0736
100651184	chr14:100651184:C:T	1.46898e-20	-4.89955e-10	-1.17259
100652118	chr14:100652118:T:C	2.37253e-20	-4.89955e-10	-0.693204
100652365	chr14:100652365:C:T	1.36546e-20	-4.89955e-10	-1.24567
100653498	chr14:100653498:C:T	1.38198e-20	-4.89955e-10	-1.23365
100653695	chr14:100653695:C:T	3.48139e-20	-4.89955e-10	-0.309729
100653897	chr14:100653897:T:G	1.55324e-20	-4.89955e-10	-1.11682
100654029	chr14:100654029:G:T	1.40222e-20	-4.89955e-10	-1.2191
100654937	chr14:100654937:T:C	1.71419e-20	-4.89955e-10	-1.01822
100655034	chr14:100655034:G:T	2.46328e-20	-4.89955e-10	-0.655668
100655192	chr14:100655192:G:C	1.43525e-20	-4.89955e-10	-1.19583
100655307	chr14:100655307:T:C	1.37329e-20	-4.89955e-10	-1.23995
100655817	chr14:100655817:A:G	9.50062e-20	-4.89955e-10	0.694196
100656849	chr14:100656849:C:T	2.6208e-20	-4.89955e-10	-0.593683
100656920	chr14:100656920:C:T	5.33112e-17	7.02415	-2.77585e-10
100656941	chr14:100656941:C:A	5.40484e-20	-4.89955e-10	0.130133
100656999	chr14:100656999:C:T	1.35157e-19	-4.89955e-10	1.04669
100657173	chr14:100657173:G:A	1.2337e-17	6.76357	-1.20296
100657531	chr14:100657531:G:A	3.30316e-20	-4.89955e-10	-0.362282
100657774	chr14:100657774:C:T	4.11344e-20	-4.89955e-10	-0.142901
100657941	chr14:100657941:G:A	1.72728e-20	-4.89955e-10	-1.01061
100658539	chr14:100658539:G:A	1.41672e-20	-4.89955e-10	-1.20882
100658955	chr14:100658955:G:A	2.16198e-20	-4.89955e-10	-0.786135
100658976	chr14:100658976:G:A	3.23157e-20	-4.89955e-10	-0.384192
100659218	chr14:100659218:G:A	1.94645e-20	-4.89955e-10	-0.891155
100659219	chr14:100659219:C:T	1.68113e-20	-4.89955e-10	-1.0377
100659628	chr14:100659628:C:T	3.28092e-20	-4.89955e-10	-0.369037
100659653	chr14:100659653:G:A	1.41065e-20	-4.89955e-10	-1.21311
100659884	chr14:100659884:GC:G	1.38728e-20	-1.22982	-2.77585e-10
100660224	chr14:100660224:G:A	1.86508e-20	-4.89955e-10	-0.933859
100660335	chr14:100660335:G:T	1.44179e-20	-4.89955e-10	-1.19128
100660498	chr14:100660498:A:G	1.64122e-20	-4.89955e-10	-1.06172
100660628	chr14:100660628:C:T	2.60844e-21	-2.23776	-0.66323
100660678	chr14:100660678:G:A	3.38346e-21	-2.24859	-0.392256
100660684	chr14:100660684:A:C	5.54248e-21	-2.1473	-2.77585e-10
100660757	chr14:100660757:G:A	1.41442e-20	-4.89955e-10	-1.21044
100660981	chr14:100660981:C:T	1.396e-20	-4.89955e-10	-1.22355
100660987	chr14:100660987:C:T	1.41493e-20	-4.89955e-10	-1.21008
100661111	chr14:100661111:C:T	1.37346e-20	-4.89955e-10	-1.23983
100661202	chr14:100661202:G:A	3.19459e-21	-2.24775	-0.450535
100661237	chr14:100661237:C:T	1.95766e-20	-4.89955e-10	-0.885409
100661647	chr14:100661647:G:A	1.54393e-20	-4.89955e-10	-1.12283
100662167	chr14:100662167:C:T	2.04336e-21	-2.23775	-0.907406
100662187	chr14:100662187:G:A	3.05337e-21	-2.26156	-0.48194
100662504	chr14:100662504:G:A	2.31824e-17	6.72892	-0.537523
100663092	chr14:100663092:A:G	2.70294e-21	-2.24982	-0.615586
100663145	chr14:100663145:G:C	1.64944e-20	-4.89955e-10	-1.05672
100663178	chr14:100663178:G:C	6.92404e-18	5.94209	-0.959086
100663198	chr14:100663198:GC:G	1.36552e-20	-4.89955e-10	-1.24563
100663622	chr14:100663622:A:G	1.47253e-20	-4.89955e-10	-1.17018
100663648	chr14:100663648:T:C	7.45636e-19	3.82509	-1.0706
100663688	chr14:100663688:T:C	2.49311e-21	-2.06253	-0.883686
100663819	chr14:100663819:A:G	1.44784e-20	-4.89955e-10	-1.18709
100663997	chr14:100663997:T:G	3.19391e-21	-1.89115	-0.807353
100664142	chr14:100664142:G:A	1.45839e-20	-4.89955e-10	-1.17983
100664239	chr14:100664239:T:C	2.78861e-21	-1.98369	-0.850517
100664362	chr14:100664362:C:T	5.46171e-19	3.44949	-1.00631
100664376	chr14:100664376:C:T	5.1036e-19	3.39415	-1.01878
100664442	chr14:100664442:T:G	1.44018e-20	-4.89955e-10	-1.19239
100664445	chr14:100664445:C:T	1.39193e-20	-4.89955e-10	-1.22647
100664610	chr14:100664610:G:A	2.1586e-20	-4.89955e-10	-0.787703
100664797	chr14:100664797:G:C	4.92383e-20	-4.89955e-10	0.0369261
100664916	chr14:100664916:C:T	1.52704e-20	-4.89955e-10	-1.13383
100665140	chr14:100665140:A:G	4.33419e-21	-1.99198	-0.401228
100665265	chr14:100665265:A:G	1.6008e-20	-4.89955e-10	-1.08666
100665892	chr14:100665892:T:C	2.53302e-21	-1.71641	-1.21392
100665989	chr14:100665989:C:T	1.54286e-20	-4.89955e-10	-1.12353
100666103	chr14:100666103:AG:A	2.73812e-20	-4.89955e-10	-0.549891
100666110	chr14:100666110:C:T	1.37366e-20	-4.89955e-10	-1.23968
100666622	chr14:100666622:C:T	5.82267e-21	-2.09799	-2.77585e-10
100666735	chr14:100666735:T:C	2.18314e-20	-0.776399	-2.77585e-10
100667433	chr14:100667433:T:C	1.43499e-20	-4.89955e-10	-1.196
100667798	chr14:100667798:C:T	1.60914e-20	-4.89955e-10	-1.08146
100667821	chr14:100667821:C:T	1.36535e-20	-4.89955e-10	-1.24575
100668475	chr14:100668475:C:T	1.38702e-20	-4.89955e-10	-1.23
100668647	chr14:100668647:G:A	1.40688e-20	-4.89955e-10	-1.21579
100669244	chr14:100669244:C:T	1.67335e-20	-1.04233	-2.77585e-10
100669539	chr14:100669539:C:T	2.81908e-19	2.86662	-1.08478
100669541	chr14:100669541:A:T	2.88627e-19	2.8907	-1.08531
100669628	chr14:100669628:C:T	1.45388e-20	-4.89955e-10	-1.18293
100669637	chr14:100669637:A:G	1.65303e-18	3.55062	-2.77585e-10
100669749	chr14:100669749:A:T	1.36993e-20	-4.89955e-10	-1.2424
100669808	chr14:100669808:A:G	3.98166e-21	-1.99951	-0.47854
100669813	chr14:100669813:C:T	1.576e-20	-4.89955e-10	-1.10227
100670272	chr14:100670272:C:T	4.57235e-20	-4.89955e-10	-0.0371329
100670448	chr14:100670448:T:C	1.4011e-20	-4.89955e-10	-1.21991
100670893	chr14:100670893:T:C	1.4958e-20	-4.89955e-10	-1.1545
100670952	chr14:100670952:T:C	1.43884e-20	-4.89955e-10	-1.19332
100671047	chr14:100671047:T:C	3.09503e-21	-1.80223	-0.92772
100671051	chr14:100671051:C:T	1.54546e-20	-4.89955e-10	-1.12184
100671093	chr14:100671093:A:G	2.09497e-20	-4.89955e-10	-0.817623
100671206	chr14:100671206:A:G	1.89176e-20	-4.89955e-10	-0.919654
100671213	chr14:100671213:G:A	9.21436e-21	-1.63898	-2.77585e-10
100671242	chr14:100671242:A:G	1.98209e-20	-4.89955e-10	-0.87301
100671851	chr14:100671851:C:T	5.4387e-21	-2.16621	-2.77585e-10
100671893	chr14:100671893:A:C	1.38557e-20	-4.89955e-10	-1.23105
100672169	chr14:100672169:C:T	2.01658e-21	-2.10246	-1.05588
100672268	chr14:100672268:C:T	1.38316e-20	-4.89955e-10	-1.23279
100672336	chr14:100672336:T:C	1.37609e-20	-4.89955e-10	-1.23791
100672407	chr14:100672407:G:A	1.56773e-20	-4.89955e-10	-1.10753
100672499	chr14:100672499:C:T	2.88606e-21	-2.14133	-0.658521
100672670	chr14:100672670:T:C	9.26251e-19	4.2158	-1.2444
100672675	chr14:100672675:A:G	2.04617e-20	-4.89955e-10	-0.841191
100672941	chr14:100672941:A:G	2.06084e-20	-4.89955e-10	-0.834049
100673199	chr14:100673199:C:T	5.88041e-19	3.71307	-1.19602
100673310	chr14:100673310:G:A	1.39669e-20	-4.89955e-10	-1.22306
100673440	chr14:100673440:C:T	1.36639e-20	-4.89955e-10	-1.24499
100673767	chr14:100673767:G:A	1.41119e-20	-4.89955e-10	-1.21273
100673811	chr14:100673811:T:C	1.41022e-20	-4.89955e-10	-1.21341
100673837	chr14:100673837:A:G	2.06197e-20	-4.89955e-10	-0.833501
100674326	chr14:100674326:C:T	9.15786e-19	4.19936	-1.23932
100674437	chr14:100674437:G:A	1.36535e-20	-4.89955e-10	-1.24575
100674455	chr14:100674455:T:G	2.27746e-21	-2.05367	-0.983017
100674753	chr14:100674753:C:T	2.20746e-20	-4.89955e-10	-0.765319
100674959	chr14:100674959:G:A	2.26099e-20	-4.89955e-10	-0.741357
100675207	chr14:100675207:G:T	4.30937e-21	-1.86465	-0.534303
100675389	chr14:100675389:G:A	1.36617e-20	-4.89955e-10	-1.24515
100675572	chr14:100675572:G:A	3.24561e-21	-1.95784	-0.724597
100675713	chr14:100675713:C:T	9.58318e-19	4.19571	-1.19027
100676181	chr14:100676181:T:A	1.375e-20	-4.89955e-10	-1.23871
100676553	chr14:100676553:G:A	1.74362e-20	-4.89955e-10	-1.0012
100676998	chr14:100676998:C:T	1.42026e-20	-4.89955e-10	-1.20632
100677975	chr14:100677975:T:C	4.35629e-20	-4.89955e-10	-0.0855392
100678020	chr14:100678020:G:A	2.01287e-20	-4.89955e-10	-0.857599
100678373	chr14:100678373:C:A	1.76936e-18	4.81648	-1.19785
100678426	chr14:100678426:G:A	1.50568e-20	-4.89955e-10	-1.14792
100678529	chr14:100678529:C:T	1.39035e-20	-4.89955e-10	-1.2276
100678724	chr14:100678724:A:G	1.55316e-20	-4.89955e-10	-1.11687
100678729	chr14:100678729:G:A	5.09665e-15	12.582	-0.997681
100678842	chr14:100678842:A:G	3.25403e-18	5.24468	-1.01678
100678895	chr14:100678895:A:G	4.84682e-20	-4.89955e-10	0.0211615
100679211	chr14:100679211:T:C	3.76065e-18	5.3953	-1.0227
100679408	chr14:100679408:T:G	1.79368e-20	-4.89955e-10	-0.972894
100679762	chr14:100679762:C:T	1.94686e-20	-4.89955e-10	-0.890943
100679926	chr14:100679926:G:A	1.09942e-14	13.0579	-0.704725
100680177	chr14:100680177:T:C	6.17081e-20	1.04095	-0.778279
100680504	chr14:100680504:C:T	1.37203e-20	-4.89955e-10	-1.24087
100681007	chr14:100681007:A:C	1.36646e-20	-4.89955e-10	-1.24494
100681655	chr14:100681655:T:G	1.36533e-20	-4.89955e-10	-1.24577
100681711	chr14:100681711:T:C	1.37329e-20	-4.89955e-10	-1.23995
100681898	chr14:100681898:A:G	2.11446e-21	-2.00837	-1.10258
100681937	chr14:100681937:G:A	1.40226e-20	-4.89955e-10	-1.21907
100682224	chr14:100682224:C:G	1.42099e-20	-4.89955e-10	-1.20581
100682420	chr14:100682420:G:A	1.36709e-20	-4.89955e-10	-1.24448
100682495	chr14:100682495:AGCCTGGAG:A	1.6005e-07	30.0189	-1.17213
100682589	chr14:100682589:C:T	1.3655e-20	-4.89955e-10	-1.24564
100683174	chr14:100683174:T:C	3.55382e-21	-1.55989	-1.03184
100683268	chr14:100683268:G:C	5.5043e-08	28.9755	-1.19616
100683369	chr14:100683369:G:A	1.59775e-20	-4.89955e-10	-1.08857
100683465	chr14:100683465:T:C	1.38335e-20	-4.89955e-10	-1.23265
100683599	chr14:100683599:A:G	1.61666e-20	-4.89955e-10	-1.0768
100683975	chr14:100683975:C:T	2.04143e-20	-4.89955e-10	-0.843512
100683985	chr14:100683985:C:T	3.68348e-20	-4.89955e-10	-0.253304
100684392	chr14:100684392:C:T	2.96024e-21	-1.74002	-1.03445
100684494	chr14:100684494:A:G	2.55138e-20	-4.89955e-10	-0.620528
100684686	chr14:100684686:C:T	1.54092e-20	-4.89955e-10	-1.12478
100685162	chr14:100685162:G:A	1.8052e-20	-4.89955e-10	-0.966488
100685362	chr14:100685362:G:A	4.39686e-20	-4.89955e-10	-0.076271
100685439	chr14:100685439:T:C	1.7473e-20	-4.89955e-10	-0.999091
100685487	chr14:100685487:T:C	6.47338e-21	-1.99205	-2.77585e-10
100685521	chr14:100685521:G:A	1.36562e-20	-4.89955e-10	-1.24555
100686863	chr14:100686863:G:T	2.31087e-20	-4.89955e-10	-0.719537
100686889	chr14:100686889:G:T	2.28898e-20	-4.89955e-10	-0.729056
100687288	chr14:100687288:C:T	1.60134e-20	-4.89955e-10	-1.08632
100687735	chr14:100687735:T:C	1.01266e-10	22.239	-0.757754
100688095	chr14:100688095:G:A	2.72345e-20	-4.89955e-10	-0.555261
100688215	chr14:100688215:C:T	1.83925e-20	-4.89955e-10	-0.947801
100688377	chr14:100688377:C:A	1.37394e-20	-4.89955e-10	-1.23948
100688513	chr14:100688513:C:T	2.18967e-20	-4.89955e-10	-0.773408
100688559	chr14:100688559:A:T	1.49515e-21	-2.23668	-1.22083
100688657	chr14:100688657:G:A	2.18483e-20	-4.89955e-10	-0.775625
100688730	chr14:100688730:G:A	1.44779e-20	-4.89955e-10	-1.18713
100688914	chr14:100688914:A:G	1.61909e-20	-4.89955e-10	-1.0753
100688958	chr14:100688958:C:G	1.00364e-19	0.749056	-2.77585e-10
100689095	chr14:100689095:A:G	6.47614e-21	-0.799144	-1.19248
100689199	chr14:100689199:C:T	1.76453e-10	22.6097	-0.573091
100689200	chr14:100689200:C:G	1.76903e-20	-4.89955e-10	-0.986727
100689968	chr14:100689968:G:T	1.74287e-20	-4.89955e-10	-1.00163
100689981	chr14:100689981:T:G	1.78133e-20	-4.89955e-10	-0.979803
100690079	chr14:100690079:T:C	1.40762e-20	-0.0657658	-1.1495
100690248	chr14:100690248:G:A	3.37447e-13	15.8272	-0.05003
100690277	chr14:100690277:A:G	2.20248e-20	-4.89955e-10	-0.767578
100690279	chr14:100690279:C:A	1.4513e-20	-4.89955e-10	-1.1847
100690513	chr14:100690513:C:T	5.4038e-21	-0.935022	-1.23762
100690540	chr14:100690540:T:G	1.37841e-20	-4.89955e-10	-1.23623
100690587	chr14:100690587:G:A	5.27638e-21	-1.00895	-1.18756
100690732	chr14:100690732:C:T	9.03669e-17	7.55189	-2.77585e-10
100691355	chr14:100691355:C:G	1.83005e-20	-4.89955e-10	-0.952817
100691497	chr14:100691497:C:T	1.80101e-20	-4.89955e-10	-0.968815
100691529	chr14:100691529:C:T	1.47781e-20	-4.89955e-10	-1.1666
100691626	chr14:100691626:C:T	1.40469e-20	-4.89955e-10	-1.21735
100691895	chr14:100691895:C:T	3.8802e-21	-1.30723	-1.19663
100692248	chr14:100692248:C:T	1.87308e-20	-4.89955e-10	-0.929578
100692276	chr14:100692276:T:C	1.92916e-20	-4.89955e-10	-0.900078
100692433	chr14:100692433:T:C	1.85238e-20	-4.89955e-10	-0.940691
100692472	chr14:100692472:C:G	5.19602e-21	-1.22559	-0.986263
100692600	chr14:100692600:C:T	1.91927e-20	-4.89955e-10	-0.905214
100692753	chr14:100692753:A:G	1.52046e-20	-4.89955e-10	-1.13815
100692930	chr14:100692930:G:A	1.6838e-20	-1.03611	-2.77585e-10
100693079	chr14:100693079:T:G	2.39291e-11	20.6311	-0.592513
100693337	chr14:100693337:C:T	3.99749e-11	21.1779	-0.626155
100693638	chr14:100693638:C:T	9.33362e-20	1.44949	-0.773024
100694026	chr14:100694026:A:G	7.86954e-21	-0.731959	-1.06479
100694083	chr14:100694083:G:A	3.97725e-21	-1.29347	-1.18569
100694268	chr14:100694268:T:C	1.73335e-20	-4.89955e-10	-1.00711
100694544	chr14:100694544:C:T	4.80162e-21	-2.29079	-2.77585e-10
100694964	chr14:100694964:G:A	3.85492e-20	0.869949	-1.07776
100695518	chr14:100695518:G:A	4.45415e-21	-1.15543	-1.21048
100695643	chr14:100695643:C:A	1.93105e-20	-4.89955e-10	-0.899096
100695710	chr14:100695710:G:A	3.15966e-07	30.0683	-0.541427
100695958	chr14:100695958:A:T	3.51152e-20	0.942495	-1.24361
100696100	chr14:100696100:A:G	2.45636e-20	-4.89955e-10	-0.658482
100696445	chr14:100696445:T:C	8.87679e-14	15.6807	-1.23891
100696499	chr14:100696499:T:C	1.81451e-20	-4.89955e-10	-0.961343
100696513	chr14:100696513:T:C	4.02778e-19	3.32591	-1.18727
100696717	chr14:100696717:A:T	3.23289e-19	3.09376	-1.17496
100696743	chr14:100696743:T:C	1.4284e-20	-4.89955e-10	-1.2006
100696829	chr14:100696829:A:T	2.07204e-20	-4.89955e-10	-0.828629
100696988	chr14:100696988:A:G	1.24655e-13	15.8952	-1.11392
100697510	chr14:100697510:C:T	1.60263e-20	-4.89955e-10	-1.08552
100697524	chr14:100697524:T:G	1.5723e-20	-4.89955e-10	-1.10462
100697960	chr14:100697960:C:T	2.77883e-17	6.37263	-2.77585e-10
100698070	chr14:100698070:G:C	1.4791e-20	-4.89955e-10	-1.16572
100698378	chr14:100698378:T:A	1.00111e-09	24.9665	-1.19415
100698912	chr14:100698912:G:C	1.40281e-20	-4.89955e-10	-1.21868
100699410	chr14:100699410:C:T	7.58308e-08	29.2715	-1.17168
100699580	chr14:100699580:C:T	1.27319e-07	29.7921	-1.17418
100700475	chr14:100700475:A:G	3.52008e-20	-4.89955e-10	-0.298679
100700586	chr14:100700586:T:G	1.61428e-20	-4.89955e-10	-1.07827
100700587	chr14:100700587:G:C	0.000400912	37.8451	-1.17234
100700607	chr14:100700607:A:G	0.000241102	37.2935	-1.12922
100700912	chr14:100700912:G:A	5.35967e-18	5.43267	-0.705763
100701226	chr14:100701226:C:T	5.89335e-06	33.6894	-1.23655
100701295	chr14:100701295:C:G	0.000249589	37.3914	-1.19255
100701389	chr14:100701389:T:A	1.54594e-20	-4.89955e-10	-1.12153
100701736	chr14:100701736:G:T	6.65336e-19	3.88591	-1.24537
100701764	chr14:100701764:C:G	1.37954e-20	-4.89955e-10	-1.23541
100702154	chr14:100702154:T:C	2.35218e-20	-4.89955e-10	-0.701819
100702250	chr14:100702250:A:G	0.000890307	38.6551	-1.18451
100702402	chr14:100702402:G:A	7.08449e-08	29.2738	-1.24201
100702506	chr14:100702506:A:G	1.54808e-20	-4.89955e-10	-1.12014
100702681	chr14:100702681:A:G	2.06099e-19	-4.89955e-10	1.46861
100702739	chr14:100702739:C:T	4.36136e-18	5.18624	-0.665451
100702892	chr14:100702892:T:C	1.44952e-20	-4.89955e-10	-1.18593
100703380	chr14:100703380:G:A	1.48273e-16	8.04706	-2.77585e-10
100703589	chr14:100703589:G:A	4.47996e-20	-4.89955e-10	-0.0575463
100703727	chr14:100703727:C:T	1.70612e-20	-4.89955e-10	-1.02294
100703807	chr14:100703807:G:A	2.94691e-20	-4.89955e-10	-0.476404
100703889	chr14:100703889:G:A	5.30201e-21	-2.19166	-2.77585e-10
100703954	chr14:100703954:T:A	5.82714e-20	-4.89955e-10	0.205364
100704056	chr14:100704056:A:G	3.89963e-20	-4.89955e-10	-0.19628
100704067	chr14:100704067:T:A	2.60438e-20	-4.89955e-10	-0.599965
100704099	chr14:100704099:G:A	0.000170682	36.9963	-1.17747
100704151	chr14:100704151:A:G	8.40989e-05	36.3552	-1.24421
100704187	chr14:100704187:G:A	1.71518e-20	-4.89955e-10	-1.01764
100704203	chr14:100704203:T:C	0.11161	43.4744	-1.17265
100704496	chr14:100704496:G:A	1.37164e-20	-4.89955e-10	-1.24116
100705143	chr14:100705143:C:A	2.86914e-06	32.8872	-1.15412
100705249	chr14:100705249:C:T	1.56193e-20	-4.89955e-10	-1.11124
100705846	chr14:100705846:C:T	8.74365e-18	6.43396	-1.21762
100706205	chr14:100706205:C:T	0.000129124	36.5855	-1.0457
100706719	chr14:100706719:C:T	0.000139951	36.7937	-1.17336
100706765	chr14:100706765:G:A	1.84989e-20	-4.89955e-10	-0.942033
100706787	chr14:100706787:A:C	1.16711e-06	31.912	-1.0784
100707095	chr14:100707095:G:C	4.91891e-07	30.9983	-1.02882
100707158	chr14:100707158:ACT:A	2.54029e-21	-1.68169	-1.24578
100707314	chr14:100707314:A:G	1.66874e-17	5.75643	0.10623
100707364	chr14:100707364:CT:C	2.79605e-21	-1.70606	-1.12548
100707421	chr14:100707421:CAAAA:C	2.81637e-21	-1.7067	-1.1176
100707479	chr14:100707479:T:TC	1.07294e-19	-4.89955e-10	0.815829
100707822	chr14:100707822:C:T	2.80272e-21	-1.73814	-1.09102
100708178	chr14:100708178:A:G	3.25475e-20	-4.89955e-10	-0.377044
100708331	chr14:100708331:A:T	1.91485e-20	-4.89955e-10	-0.907524
100708337	chr14:100708337:C:T	2.67759e-20	-4.89955e-10	-0.572245
100708484	chr14:100708484:T:A	1.89325e-20	-4.89955e-10	-0.918864
100708511	chr14:100708511:G:A	1.85772e-20	-4.89955e-10	-0.937811
100709331	chr14:100709331:C:T	1.9053e-20	-4.89955e-10	-0.912522
100709461	chr14:100709461:G:A	3.22184e-07	29.421	0.125392
100709630	chr14:100709630:G:A	6.73891e-07	31.4581	-1.17377
100709846	chr14:100709846:C:A	3.93985e-20	-4.89955e-10	-0.186018
100709951	chr14:100709951:G:C	2.24628e-20	-4.89955e-10	-0.747885
100710152	chr14:100710152:T:A	3.00717e-20	-2.24522	1.78906
100710386	chr14:100710386:C:T	4.24299e-21	-1.86075	-0.553728
100710500	chr14:100710500:T:C	2.15325e-20	-4.89955e-10	-0.790183
100710591	chr14:100710591:C:T	1.217e-17	5.95525	-0.408271
100710678	chr14:100710678:C:A	8.96891e-18	5.24177	-2.77585e-10
100710752	chr14:100710752:C:T	2.20269e-20	-4.89955e-10	-0.767481
100710921	chr14:100710921:G:C	2.15474e-20	-4.89955e-10	-0.789489
100710935	chr14:100710935:C:T	7.14697e-18	5.46988	-0.455184
100711157	chr14:100711157:C:T	4.53215e-19	2.25662	-2.77585e-10
100711728	chr14:100711728:T:C	1.5348e-20	-4.89955e-10	-1.12876
100711993	chr14:100711993:G:A	5.78122e-06	33.6434	-1.20977
100712087	chr14:100712087:T:G	4.48821e-19	-4.89955e-10	2.24688
100712124	chr14:100712124:C:T	2.68487e-20	-4.89955e-10	-0.56953
100712171	chr14:100712171:G:A	1.38018e-20	-4.89955e-10	-1.23495
100712218	chr14:100712218:G:A	4.49009e-06	33.3932	-1.21226
100712238	chr14:100712238:A:G	8.34841e-20	-4.89955e-10	0.564909
100712772	chr14:100712772:G:T	1.84969e-18	-4.89955e-10	3.66303
100712903	chr14:100712903:G:A	1.38234e-20	-4.89955e-10	-1.23338
100713680	chr14:100713680:C:T	1.65152e-20	-4.89955e-10	-1.05547
100714042	chr14:100714042:C:T	1.58889e-20	-4.89955e-10	-1.09413
100714048	chr14:100714048:T:C	1.54508e-20	-4.89955e-10	-1.12209
100714121	chr14:100714121:T:C	2.19624e-20	-4.89955e-10	-0.770416
100714170	chr14:100714170:A:G	1.40263e-20	-4.89955e-10	-1.21881
100714306	chr14:100714306:G:A	5.84236e-20	-4.89955e-10	0.207974
100714380	chr14:100714380:G:A	4.98235e-20	-4.89955e-10	0.0487412
100714468	chr14:100714468:T:TCA	2.02023e-20	-4.89955e-10	-0.85395
100714794	chr14:100714794:G:A	1.65041e-18	-4.89955e-10	3.54903
100714852	chr14:100714852:G:A	3.93637e-05	35.5678	-1.21595
100714882	chr14:100714882:C:T	1.93321e-20	-4.89955e-10	-0.897979
100715268	chr14:100715268:C:A	5.06932e-17	6.69922	0.274579
100715427	chr14:100715427:G:A	2.90207e-20	-4.89955e-10	-0.491737
100715947	chr14:100715947:C:T	1.95053e-17	6.44221	-0.423508
100716271	chr14:100716271:C:T	1.90387e-20	-4.89955e-10	-0.913273
100716805	chr14:100716805:C:G	0.886021	45.6009	-1.22736
100717380	chr14:100717380:G:A	1.36755e-18	-4.89955e-10	3.36103
100717802	chr14:100717802:A:G	1.00788e-16	7.362	0.299026
100718564	chr14:100718564:G:A	5.25037e-18	3.68908	1.01722
100718583	chr14:100718583:T:G	1.72899e-20	-4.89955e-10	-1.00962
100718736	chr14:100718736:T:A	1.2589e-19	1.11679	-0.141129
100718850	chr14:100718850:G:C	7.82056e-08	27.0744	1.05621
100718894	chr14:100718894:T:C	1.75129e-20	-4.89955e-10	-0.996808
100719084	chr14:100719084:T:TA	2.85825e-17	6.71992	-0.319112
100719196	chr14:100719196:C:T	1.36858e-20	-4.89955e-10	-1.24339
100719832	chr14:100719832:A:G	3.27005e-21	-1.9566	-0.718346
100719838	chr14:100719838:C:T	5.68386e-16	8.59701	0.793799
100720426	chr14:100720426:C:T	9.51621e-20	-1.7081	2.40393
100720505	chr14:100720505:T:A	2.89099e-21	-1.83841	-0.959735
100720506	chr14:100720506:A:T	6.3335e-20	-1.74278	2.03147
100720507	chr14:100720507:A:T	5.35165e-21	-2.18234	-2.77585e-10
100720587	chr14:100720587:C:T	7.3668e-21	-1.86276	-2.77585e-10
100720690	chr14:100720690:C:T	2.12494e-18	4.89282	-1.09107
100721166	chr14:100721166:A:G	1.37038e-20	-4.89955e-10	-1.24207
100721173	chr14:100721173:C:T	1.62137e-20	-4.89955e-10	-1.07389
100721312	chr14:100721312:C:T	5.48505e-14	15.1012	-1.14081
100722119	chr14:100722119:G:A	3.95719e-20	-4.89955e-10	-0.181627
100722281	chr14:100722281:C:T	5.89809e-21	-1.16224	-0.922876
100722394	chr14:100722394:C:T	1.48619e-06	32.2725	-1.19722
100722485	chr14:100722485:C:T	2.6904e-16	9.69881	-1.05594
100722682	chr14:100722682:C:T	1.06462e-19	1.82058	-1.01254
100723111	chr14:100723111:C:T	1.25267e-20	-0.544	-0.787886
100723112	chr14:100723112:G:A	1.5644e-20	-4.89955e-10	-1.10966
100723130	chr14:100723130:A:G	1.55625e-20	-4.89955e-10	-1.11488
100723301	chr14:100723301:A:G	1.98694e-20	-4.89955e-10	-0.870564
100724332	chr14:100724332:A:G	1.968e-20	-4.89955e-10	-0.880141
100724983	chr14:100724983:C:T	1.4767e-20	-4.89955e-10	-1.16735
100725001	chr14:100725001:C:T	2.88435e-20	-4.89955e-10	-0.497862
100725100	chr14:100725100:C:T	1.51556e-20	-4.89955e-10	-1.14138
100725301	chr14:100725301:C:A	3.10734e-19	2.80144	-0.922252
100725628	chr14:100725628:G:A	1.85348e-20	-4.89955e-10	-0.940096
100725722	chr14:100725722:T:C	1.63884e-20	-4.89955e-10	-1.06317
100727474	chr14:100727474:G:A	4.87667e-21	-2.27528	-2.77585e-10
100727598	chr14:100727598:T:A	1.07152e-20	-0.625718	-0.862369
100727723	chr14:100727723:G:T	2.35709e-20	-4.89955e-10	-0.699735
100727930	chr14:100727930:C:T	1.96579e-20	-4.89955e-10	-0.881266
100728002	chr14:100728002:T:C	4.99205e-21	-1.02802	-1.22388
100728224	chr14:100728224:A:G	1.37362e-20	-4.89955e-10	-1.23971
100728804	chr14:100728804:A:G	1.48835e-20	-4.89955e-10	-1.15949
100729022	chr14:100729022:A:T	1.5796e-20	-4.89955e-10	-1.09999
100729084	chr14:100729084:T:A	1.38565e-20	-4.89955e-10	-1.23099
100729619	chr14:100729619:G:A	5.4681e-21	-2.16081	-2.77585e-10
100730094	chr14:100730094:G:A	1.45598e-20	-4.89955e-10	-1.18148
100730163	chr14:100730163:G:A	1.41583e-19	1.81332	-0.720173
100730363	chr14:100730363:G:A	7.64534e-18	6.21178	-1.12968
100730717	chr14:100730717:G:A	1.40143e-20	-4.89955e-10	-1.21967
100730935	chr14:100730935:C:T	1.26525e-19	1.37694	-0.396248
100731972	chr14:100731972:C:A	5.70197e-21	-2.11893	-2.77585e-10
100732080	chr14:100732080:A:G	1.39938e-20	-4.89955e-10	-1.22113
100732404	chr14:100732404:C:T	1.67323e-19	1.42418	-0.163999
100732662	chr14:100732662:C:T	3.81499e-20	-0.218223	-2.77585e-10
100733017	chr14:100733017:G:A	2.08162e-20	-4.89955e-10	-0.824014
100733026	chr14:100733026:C:T	3.82199e-20	-0.216389	-2.77585e-10
100733196	chr14:100733196:C:T	1.77855e-20	-4.89955e-10	-0.981362
100734108	chr14:100734108:T:C	1.62944e-11	20.796	-1.14162
100734308	chr14:100734308:T:C	1.37428e-11	20.6573	-1.17322
100734443	chr14:100734443:T:C	1.97129e-20	-4.89955e-10	-0.878472
100734523	chr14:100734523:G:A	1.24349e-19	2.20627	-1.24292
100734869	chr14:100734869:C:T	2.4692e-20	-4.89955e-10	-0.653266
100735293	chr14:100735293:C:T	9.66651e-20	1.94702	-1.23551
100735350	chr14:100735350:G:A	1.56268e-20	-1.11076	-2.77585e-10
100735938	chr14:100735938:T:C	6.62864e-20	-4.89955e-10	0.334239
100736479	chr14:100736479:G:A	1.30653e-20	-0.390186	-0.899597
100736657	chr14:100736657:C:T	3.05967e-17	7.00843	-0.539525
100737423	chr14:100737423:A:G	7.50211e-20	0.458023	-2.77585e-10
100737486	chr14:100737486:C:T	4.85909e-20	1.25492	-1.23123
100737866	chr14:100737866:C:A	1.34099e-11	20.6799	-1.22042
100737898	chr14:100737898:C:T	2.39985e-16	9.77409	-1.2455
100737982	chr14:100737982:A:G	5.35508e-11	22.0899	-1.2457
100738279	chr14:100738279:T:C	1.97135e-20	-4.89955e-10	-0.878445
100738312	chr14:100738312:G:A	1.98441e-20	-0.871839	-2.77585e-10
100738369	chr14:100738369:A:AGGAGGCCGCAGGGCTAAGGGG	5.04435e-20	-4.89955e-10	0.0611085
100738491	chr14:100738491:G:A	2.97616e-20	-4.89955e-10	-0.466528
100739205	chr14:100739205:G:A	4.96704e-16	10.4979	-1.24188
100739869	chr14:100739869:T:C	1.36597e-20	-4.89955e-10	-1.2453
100740112	chr14:100740112:T:G	8.09673e-21	-1.76829	-2.77585e-10
100740128	chr14:100740128:C:T	5.93524e-20	-4.89955e-10	0.223746
100740209	chr14:100740209:G:C	3.7991e-21	-2.10708	-0.417905
100740369	chr14:100740369:TG:T	3.50853e-20	-4.89955e-10	-0.301963
100740489	chr14:100740489:A:G	2.34589e-21	-2.28726	-0.719821
100740761	chr14:100740761:C:T	4.93229e-20	-4.89955e-10	0.0386418
100740829	chr14:100740829:C:T	5.74347e-21	-1.06765	-1.04403
100741179	chr14:100741179:G:A	3.90906e-20	-4.89955e-10	-0.193864
100741190	chr14:100741190:C:T	3.39257e-16	10.1204	-1.24564
100741589	chr14:100741589:A:G	2.02312e-15	11.0898	-0.429407
100741862	chr14:100741862:A:G	3.38836e-20	0.908939	-1.24575
100741886	chr14:100741886:C:T	5.89277e-16	10.2777	-0.850747
100741950	chr14:100741950:T:A	1.13599e-15	11.1637	-1.08039
100742130	chr14:100742130:C:T	1.21891e-15	11.2299	-1.07615
100742286	chr14:100742286:G:C	3.45683e-20	0.928602	-1.24541
100742353	chr14:100742353:C:T	2.60133e-15	11.0607	-0.148941
100742869	chr14:100742869:G:A	7.55603e-21	-1.8374	-2.77585e-10
100743154	chr14:100743154:T:C	1.36413e-18	3.35852	-2.77585e-10
100743397	chr14:100743397:T:C	2.92039e-21	-2.28229	-0.505739
100743636	chr14:100743636:G:A	2.5647e-15	11.0273	-0.129743
100744022	chr14:100744022:C:A	1.43609e-20	-4.89955e-10	-1.19524
100744355	chr14:100744355:C:T	2.13693e-19	2.659	-1.1542
100744786	chr14:100744786:A:C	1.73877e-15	11.5638	-1.05483
100744820	chr14:100744820:G:A	3.09681e-15	11.2581	-0.171937
100744882	chr14:100744882:C:T	1.60763e-21	-2.2807	-1.10429
100745592	chr14:100745592:T:A	1.33708e-15	11.2748	-1.02852
100745772	chr14:100745772:C:A	1.1315e-20	-0.224484	-1.20913
100745856	chr14:100745856:A:G	2.36492e-19	2.50483	-0.89866
100746956	chr14:100746956:A:G	2.78169e-20	-4.89955e-10	-0.534103
100747262	chr14:100747262:G:A	1.76911e-20	-4.89955e-10	-0.986687
100747438	chr14:100747438:A:G	1.60365e-20	-4.89955e-10	-1.08488
100747446	chr14:100747446:C:T	1.75628e-20	0.248054	-1.24202
100747539	chr14:100747539:C:T	2.30665e-20	-4.89955e-10	-0.721364
100747686	chr14:100747686:C:T	2.15231e-20	0.281195	-1.07182
100747883	chr14:100747883:T:C	1.43792e-20	-4.89955e-10	-1.19397
100748148	chr14:100748148:C:T	1.51406e-20	-0.267517	-0.874849
100748253	chr14:100748253:G:A	7.02836e-21	-0.751476	-1.15832
100748321	chr14:100748321:G:A	1.69323e-20	0.215144	-1.24567
100748412	chr14:100748412:T:C	4.28935e-18	5.45638	-0.952237
100748656	chr14:100748656:G:A	2.63754e-16	9.50569	-0.882668
100748734	chr14:100748734:C:T	1.1306e-16	7.49026	0.285667
100748998	chr14:100748998:A:G	1.39219e-19	-4.89955e-10	1.0763
100749072	chr14:100749072:A:G	1.59746e-21	-2.19029	-1.20104
100749203	chr14:100749203:G:A	1.50295e-21	-2.2913	-1.16102
100749226	chr14:100749226:C:T	1.73416e-21	-2.20464	-1.10458
100749499	chr14:100749499:T:C	1.93462e-21	-2.24103	-0.958809
100749501	chr14:100749501:TG:T	6.72799e-21	-0.933937	-1.01953
100749504	chr14:100749504:G:A	6.60724e-21	-0.955624	-1.01596
100749561	chr14:100749561:T:A	1.49175e-16	7.78345	0.269682
100749987	chr14:100749987:G:A	2.50003e-20	0.46953	-1.11039
100750053	chr14:100750053:T:C	2.32781e-21	-2.21938	-0.795434
100750155	chr14:100750155:C:T	1.29768e-19	-4.89955e-10	1.006
100750196	chr14:100750196:G:A	2.22281e-20	0.395726	-1.15411
100750371	chr14:100750371:G:A	1.79981e-16	8.99135	-0.750489
100750447	chr14:100750447:T:C	4.05388e-17	7.19769	-0.447419
100750796	chr14:100750796:G:A	2.68428e-16	9.735	-1.09441
100750797	chr14:100750797:C:A	2.75134e-16	9.75931	-1.09405
100751498	chr14:100751498:A:G	3.87694e-20	-4.89955e-10	-0.202115
100751749	chr14:100751749:T:C	1.44179e-20	-4.89955e-10	-1.19127
100752411	chr14:100752411:G:A	2.58727e-21	-2.22864	-0.680498
100752443	chr14:100752443:TA:T	1.67186e-21	-2.27491	-1.0709
100752475	chr14:100752475:T:C	2.53658e-21	-2.23726	-0.691674
100752711	chr14:100752711:T:C	7.21575e-17	6.99193	0.334932
100753315	chr14:100753315:T:G	5.70137e-17	6.87052	0.220779
100754102	chr14:100754102:T:C	1.53053e-20	-4.89955e-10	-1.13155
100754614	chr14:100754614:T:C	1.73866e-15	11.731	-1.2221
100754728	chr14:100754728:G:A	4.12451e-17	6.76754	-2.77585e-10
100754780	chr14:100754780:CTA:C	1.59052e-20	-4.89955e-10	-1.0931
100755107	chr14:100755107:G:A	2.91232e-16	9.83739	-1.11526
100755605	chr14:100755605:T:C	2.31941e-21	-2.15146	-0.866975
100755631	chr14:100755631:C:T	1.44155e-20	-4.89955e-10	-1.19144
100755714	chr14:100755714:A:C	8.47631e-18	5.33985	-0.154562
100756481	chr14:100756481:A:G	3.02817e-16	9.87133	-1.11019
100757440	chr14:100757440:A:G	2.43604e-17	6.75394	-0.512974
100757455	chr14:100757455:G:A	1.16961e-19	0.902091	-2.77585e-10
100757539	chr14:100757539:A:G	1.83997e-16	9.30228	-1.03935
100757711	chr14:100757711:G:T	1.87354e-21	-2.17321	-1.05871
100757731	chr14:100757731:T:C	2.1673e-15	11.8692	-1.13991
100757896	chr14:100757896:T:C	3.29927e-16	9.96215	-1.11527
100758291	chr14:100758291:G:A	9.12828e-17	8.71189	-1.14992
100758585	chr14:100758585:G:A	8.06079e-20	1.7165	-1.18665
100759002	chr14:100759002:C:T	2.80559e-20	-4.89955e-10	-0.525547
100759249	chr14:100759249:G:A	6.45433e-20	-4.89955e-10	0.30759
100760479	chr14:100760479:T:C	2.0028e-20	-4.89955e-10	-0.862613
100760902	chr14:100760902:C:T	1.94018e-20	-4.89955e-10	-0.894379
100761192	chr14:100761192:T:C	1.0946e-18	3.6629	-0.524498
100761252	chr14:100761252:C:T	1.68626e-21	-2.15122	-1.18602
100761839	chr14:100761839:C:T	6.15503e-20	-4.89955e-10	0.260108
100762034	chr14:100762034:G:A	1.38576e-20	-4.89955e-10	-1.23091
100762454	chr14:100762454:A:G	4.89286e-21	-2.27197	-2.77585e-10
100762767	chr14:100762767:T:C	2.02271e-20	-4.89955e-10	-0.852722
100763638	chr14:100763638:G:A	4.31125e-17	6.72761	0.0842071
100763649	chr14:100763649:T:C	1.24114e-18	3.68583	-0.421795
100764068	chr14:100764068:C:T	1.52577e-20	-4.89955e-10	-1.13467
100764221	chr14:100764221:C:T	2.47323e-20	-4.89955e-10	-0.651638
100764388	chr14:100764388:G:T	1.97728e-20	-4.89955e-10	-0.87544
100764523	chr14:100764523:C:T	1.39015e-20	-4.89955e-10	-1.22775
100765143	chr14:100765143:C:T	2.01452e-20	-4.89955e-10	-0.856781
100765504	chr14:100765504:C:T	1.45479e-20	-4.89955e-10	-1.1823
100765730	chr14:100765730:T:C	3.24e-21	-1.44078	-1.24339
100766308	chr14:100766308:C:T	1.99888e-20	-4.89955e-10	-0.864572
100766909	chr14:100766909:G:A	9.24966e-18	6.34897	-1.07638
100766942	chr14:100766942:A:G	1.58962e-21	-2.15052	-1.24573
100767306	chr14:100767306:T:C	1.76006e-21	-2.15188	-1.14252
100767356	chr14:100767356:G:A	5.14494e-21	-2.22173	-2.77585e-10
100768145	chr14:100768145:C:T	2.13044e-20	-4.89955e-10	-0.800834
100768379	chr14:100768379:C:T	1.08835e-17	6.68099	-1.24572
100768428	chr14:100768428:C:T	1.36624e-20	-4.89955e-10	-1.2451
100768506	chr14:100768506:T:C	7.39807e-18	6.21852	-1.16929
100768805	chr14:100768805:C:T	9.13435e-19	2.95747	-2.77585e-10
100768828	chr14:100768828:G:A	1.69593e-20	-4.89955e-10	-1.02893
100769093	chr14:100769093:C:T	2.33283e-20	-0.710079	-2.77585e-10
100769118	chr14:100769118:C:T	5.73069e-21	-1.00046	-1.11345
100769487	chr14:100769487:C:T	7.47248e-18	6.24925	-1.19002
100769614	chr14:100769614:C:T	1.36531e-20	-4.89955e-10	-1.24578
100769882	chr14:100769882:G:A	3.28067e-20	-4.89955e-10	-0.369112
100770194	chr14:100770194:A:C	1.99357e-21	-1.9773	-1.19252
100770204	chr14:100770204:G:A	2.20619e-20	-4.89955e-10	-0.765893
100770470	chr14:100770470:A:G	1.33179e-19	2.13045	-1.0985
100770586	chr14:100770586:A:G	1.05013e-17	6.47488	-1.07537
100770731	chr14:100770731:G:A	1.56272e-20	-4.89955e-10	-1.11073
100770860	chr14:100770860:G:C	3.40075e-21	-2.23671	-0.399039
100771184	chr14:100771184:G:A	9.27277e-20	1.91167	-1.24175
100771309	chr14:100771309:A:AGGCCCAGG	2.4504e-20	-4.89955e-10	-0.660908
100771703	chr14:100771703:G:A	4.86355e-19	3.02932	-0.702129
100772198	chr14:100772198:T:G	1.67593e-20	-4.89955e-10	-1.04079
100772362	chr14:100772362:G:A	2.33467e-21	-2.11631	-0.89557
100772726	chr14:100772726:C:T	3.79387e-19	2.96256	-0.88375
100772750	chr14:100772750:G:A	1.52177e-21	-2.19449	-1.24538
100772850	chr14:100772850:A:G	1.75501e-19	2.35978	-1.05188
100772926	chr14:100772926:CA:C	1.67786e-19	2.49895	-1.23601
100772927	chr14:100772927:A:T	8.60208e-20	-4.89955e-10	0.594843
100772962	chr14:100772962:G:A	1.9962e-20	-1.09667	0.23075
100773648	chr14:100773648:A:T	1.68511e-20	-4.89955e-10	-1.03533
100774234	chr14:100774234:A:G	4.29393e-20	-4.89955e-10	-0.0999591
100774309	chr14:100774309:G:A	2.7693e-20	0.65501	-1.19358
100774368	chr14:100774368:CAGGTGT:C	2.88908e-20	0.701047	-1.19727
100774519	chr14:100774519:G:A	4.03036e-18	5.6346	-1.19274
100774732	chr14:100774732:G:A	1.66664e-20	-4.89955e-10	-1.04635
100774753	chr14:100774753:C:T	1.76224e-21	-2.06958	-1.22358
100775336	chr14:100775336:A:T	6.33889e-21	-2.01304	-2.77585e-10
100775517	chr14:100775517:G:C	4.84156e-21	-2.28251	-2.77585e-10
100775679	chr14:100775679:C:T	1.61385e-20	-4.89955e-10	-1.07854
100775743	chr14:100775743:G:A	4.99297e-20	-4.89955e-10	0.0508695
100776048	chr14:100776048:C:T	1.69004e-20	-4.89955e-10	-1.03241
100776602	chr14:100776602:C:G	2.58111e-20	-4.89955e-10	-0.608943
100776772	chr14:100776772:C:T	2.37756e-20	-4.89955e-10	-0.691085
100776915	chr14:100776915:G:A	9.9848e-18	5.98984	-0.640771
100776984	chr14:100776984:C:T	1.4982e-20	-4.89955e-10	-1.1529
100776989	chr14:100776989:A:G	3.78862e-21	-1.8322	-0.695543
100777047	chr14:100777047:T:C	5.74386e-21	-1.64051	-0.471103
100777325	chr14:100777325:G:A	2.10677e-21	-1.98304	-1.13155
100777471	chr14:100777471:A:G	3.10165e-19	3.12314	-1.24578
100777805	chr14:100777805:G:A	6.10161e-20	-4.89955e-10	0.251391
100777824	chr14:100777824:A:T	9.7165e-21	-0.353662	-1.23226
100777920	chr14:100777920:G:A	2.6624e-20	-4.89955e-10	-0.577934
100777956	chr14:100777956:G:A	4.80374e-21	-2.29035	-2.77585e-10
100778183	chr14:100778183:T:C	3.90063e-21	-2.25654	-0.242068
100778245	chr14:100778245:C:T	1.52595e-20	-4.89955e-10	-1.13455
100778459	chr14:100778459:C:T	1.37052e-20	-4.89955e-10	-1.24197
100778748	chr14:100778748:T:G	2.38885e-21	-2.17248	-0.81645
100778872	chr14:100778872:A:T	2.82269e-21	-1.98966	-0.832391
100779738	chr14:100779738:G:A	2.69022e-20	-4.89955e-10	-0.567538
100779852	chr14:100779852:A:C	1.98751e-21	-2.03366	-1.1392
100780012	chr14:100780012:C:A	1.72823e-20	-4.89955e-10	-1.01006
100780085	chr14:100780085:G:A	1.47291e-20	0.0175611	-1.18748
100780348	chr14:100780348:C:T	1.482e-20	-4.89955e-10	-1.16377
100780819	chr14:100780819:C:T	5.43225e-21	-2.16739	-2.77585e-10
100781185	chr14:100781185:G:T	1.40262e-20	-4.89955e-10	-1.21882
100781338	chr14:100781338:T:C	2.70284e-20	-4.89955e-10	-0.562858
100781379	chr14:100781379:T:C	2.04029e-20	-4.89955e-10	-0.844069
100781629	chr14:100781629:C:T	7.97528e-20	-4.89955e-10	0.519186
100781693	chr14:100781693:C:T	1.3982e-21	-2.2911	-1.23346
100781724	chr14:100781724:G:A	5.70875e-19	2.63786	-0.150432
100781763	chr14:100781763:C:T	4.38445e-20	-4.89955e-10	-0.0790972
100781811	chr14:100781811:G:A	2.52828e-19	2.83518	-1.16222
100781959	chr14:100781959:T:C	3.26519e-21	-2.28647	-0.389959
100781993	chr14:100781993:T:C	1.38606e-21	-2.29009	-1.2432
100782032	chr14:100782032:G:A	4.6064e-20	-4.89955e-10	-0.0297133
100783192	chr14:100783192:C:T	7.10701e-19	3.09029	-0.383787
100783206	chr14:100783206:T:G	5.31851e-21	-2.18855	-2.77585e-10
100783303	chr14:100783303:C:T	2.30543e-21	-1.78141	-1.24306
100783404	chr14:100783404:A:T	1.65231e-21	-2.26546	-1.09211
100783695	chr14:100783695:G:A	2.46652e-20	-4.89955e-10	-0.654352
100783829	chr14:100783829:A:G	1.78791e-20	-4.89955e-10	-0.976113
100784015	chr14:100784015:G:A	1.36707e-20	-4.89955e-10	-1.24449
100784821	chr14:100784821:G:A	3.30426e-20	-4.89955e-10	-0.361948
100784922	chr14:100784922:C:T	1.41752e-20	-4.89955e-10	-1.20825
100784971	chr14:100784971:A:G	1.05459e-19	2.01322	-1.21464
100785095	chr14:100785095:T:C	1.3747e-20	-4.89955e-10	-1.23892
100785566	chr14:100785566:T:C	1.42218e-20	-4.89955e-10	-1.20497
100785812	chr14:100785812:G:A	1.41451e-20	-4.89955e-10	-1.21038
100785821	chr14:100785821:T:C	2.12164e-20	-4.89955e-10	-0.80497
100786026	chr14:100786026:C:T	3.00274e-20	-4.89955e-10	-0.457635
100786097	chr14:100786097:T:C	3.05195e-20	-4.89955e-10	-0.44138
100786170	chr14:100786170:C:T	1.9706e-20	-4.89955e-10	-0.878825
100786721	chr14:100786721:A:T	2.04341e-20	-4.89955e-10	-0.842539
100788210	chr14:100788210:C:G	1.92783e-21	-2.07453	-1.12882
100788345	chr14:100788345:A:G	1.38317e-20	-4.89955e-10	-1.23278
100788367	chr14:100788367:C:T	1.9201e-20	-4.89955e-10	-0.904785
100788459	chr14:100788459:A:T	2.15825e-21	-2.11192	-0.978529
100788657	chr14:100788657:G:A	3.18433e-21	-1.83809	-0.863418
100788746	chr14:100788746:G:T	6.02588e-21	-2.06368	-2.77585e-10
100788835	chr14:100788835:A:G	3.17551e-21	-1.88406	-0.820216
100788948	chr14:100788948:G:A	1.51551e-20	-4.89955e-10	-1.14141
100789084	chr14:100789084:G:A	1.10901e-20	-0.472005	-0.981689
100789697	chr14:100789697:G:A	1.46816e-20	-4.89955e-10	-1.17315
100790063	chr14:100790063:C:T	5.03412e-21	-2.24351	-2.77585e-10
100790572	chr14:100790572:G:A	1.70856e-20	-1.02151	-2.77585e-10
100790689	chr14:100790689:G:A	1.44634e-20	-4.89955e-10	-1.18812
100790749	chr14:100790749:G:C	1.72167e-20	-4.89955e-10	-1.01387
100791418	chr14:100791418:C:T	1.44851e-21	-2.24981	-1.2394
100791844	chr14:100791844:C:T	1.41674e-20	-4.89955e-10	-1.2088
100792247	chr14:100792247:C:T	6.06384e-21	-1.24778	-0.809625
100794032	chr14:100794032:A:G	1.59404e-20	-4.89955e-10	-1.09089
100794185	chr14:100794185:C:T	1.90387e-21	-2.28917	-0.926682
100794278	chr14:100794278:C:T	1.6451e-21	-2.21157	-1.15037
100794694	chr14:100794694:C:T	5.10011e-21	-2.23048	-2.77585e-10
100794719	chr14:100794719:C:G	1.51698e-20	-4.89955e-10	-1.14044
100795628	chr14:100795628:T:C	1.42394e-20	-1.20373	-2.77585e-10
100795844	chr14:100795844:C:T	2.27667e-20	-4.89955e-10	-0.734447
100795948	chr14:100795948:T:C	5.15563e-21	-2.21966	-2.77585e-10
100795988	chr14:100795988:T:C	3.69148e-20	-4.89955e-10	-0.251133
100795989	chr14:100795989:G:A	4.58182e-20	-4.89955e-10	-0.0350656
100795992	chr14:100795992:C:T	4.57384e-20	-4.89955e-10	-0.036809
100796000	chr14:100796000:C:T	1.96869e-21	-2.24401	-0.938367
100796879	chr14:100796879:G:A	1.28278e-20	-1.30813	-2.77585e-10
100797137	chr14:100797137:C:A	1.39138e-20	-1.22687	-2.77585e-10
100797444	chr14:100797444:C:T	4.95873e-21	-2.2586	-2.77585e-10
100797454	chr14:100797454:G:A	9.84468e-21	-1.57281	-2.77585e-10
100797544	chr14:100797544:G:A	1.43392e-21	-2.28064	-1.21869
100797755	chr14:100797755:C:T	1.41503e-21	-2.28187	-1.23073
100797853	chr14:100797853:T:C	1.52614e-20	-1.13442	-2.77585e-10
100797961	chr14:100797961:AGGAGACACTTGAACCTGGGAGGC:A	1.46267e-20	-4.89955e-10	-1.1769
100798540	chr14:100798540:G:A	1.13753e-19	1.87731	-1.00302
100798766	chr14:100798766:T:C	4.83151e-21	-2.28459	-2.77585e-10
100799330	chr14:100799330:T:C	1.51979e-20	-4.89955e-10	-1.13859
100799542	chr14:100799542:G:A	4.83248e-20	-4.89955e-10	0.0181995
100799727	chr14:100799727:A:G	2.11871e-20	-4.89955e-10	-0.806353
100800341	chr14:100800341:A:C	2.82563e-21	-2.26437	-0.556644
100800345	chr14:100800345:C:A	1.37387e-20	-1.23953	-2.77585e-10
100800674	chr14:100800674:C:T	5.32493e-21	-2.18735	-2.77585e-10
100800812	chr14:100800812:C:T	1.4773e-20	-4.89955e-10	-1.16694
100800826	chr14:100800826:T:C	1.50237e-20	-1.15012	-2.77585e-10
100800979	chr14:100800979:C:T	1.49024e-20	-1.15822	-2.77585e-10
100801009	chr14:100801009:C:A	1.36258e-19	-4.89955e-10	1.05481
100801081	chr14:100801081:C:T	1.47036e-20	-4.89955e-10	-1.17165
100801330	chr14:100801330:A:T	4.56187e-20	-4.89955e-10	-0.0394294
100801720	chr14:100801720:A:G	2.81167e-20	-0.523383	-2.77585e-10
100801743	chr14:100801743:C:G	5.06451e-21	-1.75755	-0.47994
100802090	chr14:100802090:C:T	1.59404e-20	-1.09089	-2.77585e-10
100802457	chr14:100802457:G:A	3.19587e-20	-4.89955e-10	-0.395301
100802542	chr14:100802542:G:A	1.47605e-20	-1.16779	-2.77585e-10
100802638	chr14:100802638:G:C	1.39567e-20	-4.89955e-10	-1.22379
100803256	chr14:100803256:G:A	1.68163e-21	-2.11731	-1.22267
100803417	chr14:100803417:T:C	5.14156e-20	-4.89955e-10	0.0801961
100803585	chr14:100803585:A:T	6.17479e-21	-1.945	-0.0942668
100803672	chr14:100803672:T:C	1.39588e-20	-4.89955e-10	-1.22364
100803701	chr14:100803701:A:G	3.8503e-21	-1.78213	-0.729465
100803813	chr14:100803813:G:A	1.52126e-20	-4.89955e-10	-1.13762
100803823	chr14:100803823:T:C	4.71974e-20	-4.89955e-10	-0.00540809
100803882	chr14:100803882:C:T	1.86628e-20	-1.31697	0.383753
100804114	chr14:100804114:T:G	1.38542e-20	-4.89955e-10	-1.23116
100804139	chr14:100804139:C:T	1.3888e-20	-4.89955e-10	-1.22872
100804143	chr14:100804143:T:C	1.48559e-20	-1.22697	0.0656172
100804146	chr14:100804146:GCA:G	1.46048e-21	-2.23661	-1.24437
100804551	chr14:100804551:C:A	4.02578e-20	-4.89955e-10	-0.164444
100804614	chr14:100804614:A:G	7.0523e-21	-1.52486	-0.381535
100804664	chr14:100804664:C:T	2.33088e-21	-2.13149	-0.882011
100804800	chr14:100804800:T:C	1.47233e-20	-0.699601	-0.470713
100804988	chr14:100804988:A:T	1.00708e-20	-0.450531	-1.09957
100805111	chr14:100805111:C:T	1.45739e-21	-2.23901	-1.24409
100805623	chr14:100805623:C:T	1.77915e-19	-4.89955e-10	1.32156
100805756	chr14:100805756:A:G	1.66947e-20	-0.64618	-0.398475
100805958	chr14:100805958:G:A	1.49536e-21	-2.26285	-1.19453
100806372	chr14:100806372:G:A	2.90778e-20	-4.89955e-10	-0.48977
100806509	chr14:100806509:T:C	2.85611e-21	-1.88935	-0.92094
100806777	chr14:100806777:G:A	4.48432e-20	-4.89955e-10	-0.0565749
100807089	chr14:100807089:T:C	5.85431e-20	0.210017	-2.77585e-10
100807222	chr14:100807222:A:C	1.08325e-20	-0.231685	-1.24551
100807279	chr14:100807279:C:T	1.59287e-20	-0.613222	-0.478399
100807403	chr14:100807403:G:A	1.37872e-20	-1.23601	-2.77585e-10
100807452	chr14:100807452:A:G	1.37089e-20	-4.89955e-10	-1.2417
100807621	chr14:100807621:G:T	2.77603e-21	-1.63013	-1.2086
100807724	chr14:100807724:C:T	7.69968e-21	-1.81857	-2.77585e-10
100807756	chr14:100807756:C:A	1.09861e-19	-4.89955e-10	0.839467
100808246	chr14:100808246:T:G	1.87125e-21	-2.08929	-1.14385
100808467	chr14:100808467:A:C	1.40638e-20	-4.89955e-10	-1.21614
100808650	chr14:100808650:T:C	1.85752e-20	-4.89955e-10	-0.93792
100808674	chr14:100808674:C:T	6.02325e-21	-1.22241	-0.84171
100808681	chr14:100808681:G:T	1.32498e-20	-1.27576	-2.77585e-10
100808987	chr14:100808987:A:G	4.82525e-21	-2.28588	-2.77585e-10
100809272	chr14:100809272:G:A	1.57161e-20	-4.89955e-10	-1.10506
100809346	chr14:100809346:T:C	3.35121e-21	-1.67797	-0.972455
100809613	chr14:100809613:G:A	1.5617e-21	-2.22173	-1.19224
100809763	chr14:100809763:C:T	2.01348e-20	-4.89955e-10	-0.857296
100809807	chr14:100809807:A:G	4.79906e-21	-2.29133	-2.77585e-10
100810115	chr14:100810115:C:T	9.5005e-21	-1.6084	-2.77585e-10
100810466	chr14:100810466:A:G	3.51603e-21	-1.62971	-0.9727
100810591	chr14:100810591:C:T	1.37762e-20	-4.89955e-10	-1.2368
100810948	chr14:100810948:G:A	3.5422e-20	-4.89955e-10	-0.292412
100811114	chr14:100811114:C:T	1.45007e-20	-4.89955e-10	-1.18555
100811434	chr14:100811434:A:G	1.44599e-21	-2.28785	-1.2031
100811552	chr14:100811552:G:A	2.76967e-20	-4.89955e-10	-0.538433
100811871	chr14:100811871:A:G	9.48585e-21	-1.41902	-0.190925
100812042	chr14:100812042:C:T	1.49269e-21	-2.27072	-1.18844
100812452	chr14:100812452:C:G	1.40571e-21	-2.2844	-1.23481
100812485	chr14:100812485:A:T	1.4551e-21	-2.27705	-1.20761
100812603	chr14:100812603:A:G	9.29609e-21	-1.63015	-2.77585e-10
100812687	chr14:100812687:A:G	1.16155e-20	-0.661754	-0.745653
100812827	chr14:100812827:G:A	2.0829e-20	-4.89955e-10	-0.8234
100812938	chr14:100812938:T:C	1.37175e-20	-4.89955e-10	-1.24107
100813179	chr14:100813179:C:T	1.4574e-20	-4.89955e-10	-1.1805
100813244	chr14:100813244:G:A	1.49778e-20	-4.89955e-10	-1.15317
100813331	chr14:100813331:G:A	3.38863e-20	-4.89955e-10	-0.336735
100813374	chr14:100813374:CT:C	2.40412e-20	-4.89955e-10	-0.679979
100814068	chr14:100814068:T:C	5.20927e-21	-1.05924	-1.15006
100814324	chr14:100814324:G:A	1.4592e-21	-2.28829	-1.19357
100814519	chr14:100814519:A:G	3.71441e-20	-0.387161	0.142219
100814555	chr14:100814555:A:G	9.57926e-21	-1.60015	-2.77585e-10
100814577	chr14:100814577:A:G	3.63923e-20	-0.382707	0.117317
100814924	chr14:100814924:C:T	1.45614e-21	-2.27167	-1.21229
100814934	chr14:100814934:G:A	9.77383e-21	-1.58004	-2.77585e-10
100815048	chr14:100815048:A:C	2.04799e-20	-4.89955e-10	-0.8403
100815086	chr14:100815086:A:G	6.94671e-21	-0.803593	-1.11788
100815099	chr14:100815099:T:C	9.17185e-21	-0.510767	-1.13284
100815258	chr14:100815258:G:T	1.53353e-21	-2.20658	-1.2256
100815386	chr14:100815386:T:C	2.21207e-20	-4.89955e-10	-0.763232
100815392	chr14:100815392:C:T	9.71134e-21	-1.58645	-2.77585e-10
100816211	chr14:100816211:G:A	2.139e-20	-4.89955e-10	-0.796822
100816451	chr14:100816451:C:T	4.17019e-19	-4.89955e-10	2.17338
100816726	chr14:100816726:C:T	1.01821e-20	-1.89876	0.359646
100816759	chr14:100816759:A:G	1.06661e-20	-1.49267	-2.77585e-10
100816959	chr14:100816959:T:C	3.42178e-20	-0.315132	-0.0118675
100817053	chr14:100817053:T:C	4.18643e-20	-0.392625	0.267313
100817564	chr14:100817564:T:C	1.85477e-20	-0.141228	-0.798171
100817623	chr14:100817623:G:A	7.73544e-21	-1.81393	-2.77585e-10
100817803	chr14:100817803:C:T	1.6891e-20	-4.89955e-10	-1.03297
100818771	chr14:100818771:T:A	1.54459e-20	-4.89955e-10	-1.1224
100818846	chr14:100818846:C:T	3.56978e-20	-4.89955e-10	-0.284656
100819010	chr14:100819010:G:C	1.09705e-20	-0.219462	-1.24508
100819020	chr14:100819020:G:A	1.44452e-20	-4.89955e-10	-1.18939
100819199	chr14:100819199:T:C	3.50999e-20	-0.301548	-2.77585e-10
100819335	chr14:100819335:C:T	1.3741e-20	-4.89955e-10	-1.23936
100819361	chr14:100819361:C:G	3.42089e-20	-0.32726	-2.77585e-10
100819484	chr14:100819484:A:AACT	2.54335e-21	-2.25819	-0.668076
100819824	chr14:100819824:A:C	1.03631e-20	-0.359639	-1.16186
100820168	chr14:100820168:G:A	4.81748e-21	-2.2875	-2.77585e-10
100820443	chr14:100820443:C:T	1.96044e-20	-4.89955e-10	-0.883991
100820621	chr14:100820621:A:G	7.71514e-21	-1.49583	-0.320733
100820629	chr14:100820629:A:C	4.42783e-20	-4.89955e-10	-0.0692517
100820714	chr14:100820714:C:T	1.25793e-18	3.27748	-2.77585e-10
100820867	chr14:100820867:G:A	5.52949e-21	-1.93186	-0.217789
100821041	chr14:100821041:AAC:A	3.36596e-20	-0.343448	-2.77585e-10
100821174	chr14:100821174:G:A	1.59022e-20	-1.09329	-2.77585e-10
100821355	chr14:100821355:G:T	3.35605e-20	-0.346397	-2.77585e-10
100821365	chr14:100821365:G:T	1.97687e-20	0.227696	-1.10334
100821433	chr14:100821433:A:G	1.6703e-21	-2.22613	-1.12061
100821636	chr14:100821636:A:G	4.47228e-21	-1.6664	-0.695449
100821694	chr14:100821694:C:T	7.60138e-21	-1.24847	-0.58295
100821787	chr14:100821787:C:T	4.31971e-20	-4.89955e-10	-0.0939728
100822536	chr14:100822536:G:A	7.23296e-21	-0.640106	-1.24099
100822558	chr14:100822558:T:C	2.7644e-20	-0.540336	-2.77585e-10
100822645	chr14:100822645:C:T	2.97543e-20	-0.466774	-2.77585e-10
100822991	chr14:100822991:A:C	1.46482e-20	-1.17543	-2.77585e-10
100823074	chr14:100823074:A:C	3.36378e-20	-0.344096	-2.77585e-10
100823442	chr14:100823442:A:T	6.39822e-20	-4.89955e-10	0.298859
100823735	chr14:100823735:T:C	2.83286e-20	-4.89955e-10	-0.515874
100823897	chr14:100823897:T:A	3.00951e-20	-0.455383	-2.77585e-10
100824157	chr14:100824157:A:G	1.67738e-20	-4.89955e-10	-1.03993
100824233	chr14:100824233:C:T	1.65837e-20	-4.89955e-10	-1.05133
100824684	chr14:100824684:C:G	7.73414e-21	-1.8141	-2.77585e-10
100824997	chr14:100824997:C:A	6.94804e-21	-1.17678	-0.744508
100825770	chr14:100825770:A:G	1.38494e-20	-4.89955e-10	-1.23151
100826509	chr14:100826509:T:C	1.593e-20	-4.89955e-10	-1.09154
100827430	chr14:100827430:G:A	1.83822e-20	-4.89955e-10	-0.948365
100827522	chr14:100827522:AC:A	1.37022e-20	-4.89955e-10	-1.24219
100827586	chr14:100827586:A:T	6.68287e-20	0.342386	-2.77585e-10
100827667	chr14:100827667:A:C	1.67379e-20	-4.89955e-10	-1.04207
100827865	chr14:100827865:T:C	1.43138e-20	-4.89955e-10	-1.19853
100829311	chr14:100829311:T:C	4.83241e-21	-2.2844	-2.77585e-10
100829493	chr14:100829493:G:C	1.48087e-21	-2.24269	-1.22443
100829760	chr14:100829760:T:C	6.15471e-20	0.260057	-2.77585e-10
100830325	chr14:100830325:T:C	8.42301e-21	-1.75634	0.0275647
100831178	chr14:100831178:A:G	5.40347e-21	-1.62759	-0.545112
100831626	chr14:100831626:T:G	5.8833e-21	-1.61518	-0.472444
100831694	chr14:100831694:A:G	5.21772e-21	-1.59081	-0.616878
100831830	chr14:100831830:G:C	2.09594e-20	-4.89955e-10	-0.817157
100831954	chr14:100831954:T:G	5.08529e-21	-2.23339	-2.77585e-10
100832453	chr14:100832453:C:A	6.89702e-20	0.373928	-2.77585e-10
100832663	chr14:100832663:C:T	1.7674e-21	-2.26186	-1.02838
100833062	chr14:100833062:T:C	2.55493e-20	-4.89955e-10	-0.619138
100833353	chr14:100833353:G:A	1.34351e-20	-1.26187	-2.77585e-10
100833355	chr14:100833355:G:A	1.4466e-20	-4.89955e-10	-1.18794
100833537	chr14:100833537:C:T	1.39625e-20	-4.89955e-10	-1.22337
100833590	chr14:100833590:T:C	1.92827e-21	-2.23838	-0.964739
100833623	chr14:100833623:T:C	3.03321e-21	-2.02363	-0.726494
100833755	chr14:100833755:A:G	4.87267e-21	-2.2761	-2.77585e-10
100833936	chr14:100833936:C:T	2.91084e-21	-1.82988	-0.961429
100834609	chr14:100834609:T:G	1.36617e-20	-4.89955e-10	-1.24515
100834701	chr14:100834701:C:G	3.88674e-20	0.965723	-1.16531
100834924	chr14:100834924:C:T	3.86004e-21	-1.80569	-0.703381
100834938	chr14:100834938:G:A	2.24423e-20	-4.89955e-10	-0.748797
100835500	chr14:100835500:C:T	1.41342e-21	-2.27213	-1.2416
100835749	chr14:100835749:C:T	4.44321e-21	-1.60602	-0.76235
100835753	chr14:100835753:C:T	2.49931e-21	-2.16884	-0.774893
100835874	chr14:100835874:G:T	1.91805e-21	-2.0163	-1.19213
100835946	chr14:100835946:C:T	8.0762e-21	-1.44121	-0.329612
100835968	chr14:100835968:T:C	4.54031e-21	-1.63876	-0.707988
100835988	chr14:100835988:CT:C	2.24695e-21	-1.99219	-1.05798
100836120	chr14:100836120:C:T	6.19664e-21	-2.03574	-2.77585e-10
100836463	chr14:100836463:C:G	4.05433e-21	-1.70034	-0.759621
100836502	chr14:100836502:G:A	4.62594e-21	-1.9224	-0.405664
100836831	chr14:100836831:T:C	4.91198e-21	-2.26807	-2.77585e-10
100836875	chr14:100836875:G:A	1.66407e-20	-4.89955e-10	-1.0479
100836889	chr14:100836889:A:T	9.65855e-21	-1.5919	-2.77585e-10
100836890	chr14:100836890:C:T	4.12772e-21	-1.67394	-0.768085
100837091	chr14:100837091:G:A	6.86681e-21	-1.93305	-2.77585e-10
100837300	chr14:100837300:T:C	4.11098e-21	-1.69408	-0.752008
100837344	chr14:100837344:C:T	1.36707e-20	-4.89955e-10	-1.24449
100837389	chr14:100837389:G:C	2.19964e-20	-4.89955e-10	-0.768865
100837523	chr14:100837523:A:G	1.49346e-20	-4.89955e-10	-1.15607
100837657	chr14:100837657:G:A	5.00308e-21	-2.24969	-2.77585e-10
100837661	chr14:100837661:T:C	2.04739e-21	-1.91609	-1.22709
100837690	chr14:100837690:T:A	5.04127e-21	-2.24209	-2.77585e-10
100837707	chr14:100837707:T:TC	1.93467e-21	-2.07623	-1.12358
100837841	chr14:100837841:G:A	1.58402e-20	-4.89955e-10	-1.09719
100837902	chr14:100837902:G:T	4.35358e-21	-1.869	-0.519746
100838360	chr14:100838360:A:G	1.88931e-21	-2.28785	-0.935685
100838521	chr14:100838521:A:G	4.89396e-21	-2.27174	-2.77585e-10
100838538	chr14:100838538:A:G	5.40589e-21	-2.07421	-0.0980442
100838783	chr14:100838783:T:C	3.60428e-21	-1.67029	-0.907333
100839194	chr14:100839194:C:T	2.54232e-21	-1.94514	-0.98153
100839251	chr14:100839251:A:G	4.8975e-21	-2.27102	-2.77585e-10
100839437	chr14:100839437:T:C	1.8462e-21	-2.01521	-1.2314
100839462	chr14:100839462:C:T	2.63409e-21	-1.66525	-1.22595
100839708	chr14:100839708:A:G	5.30494e-21	-1.09338	-1.09772
100839783	chr14:100839783:G:T	2.11341e-21	-1.87661	-1.23483
100840110	chr14:100840110:T:C	7.61517e-21	-0.98763	-0.841974
100840177	chr14:100840177:C:T	2.01464e-21	-1.95089	-1.20841
100840271	chr14:100840271:G:A	1.55642e-20	-4.89955e-10	-1.11477
100840784	chr14:100840784:A:G	5.4236e-21	-1.50621	-0.662776
100841205	chr14:100841205:A:G	6.45734e-21	-0.929591	-1.06494
100841366	chr14:100841366:G:A	4.30977e-21	-1.31772	-1.08114
100841389	chr14:100841389:G:A	1.41361e-20	-4.89955e-10	-1.21101
100841465	chr14:100841465:T:C	2.16368e-20	-4.89955e-10	-0.785349
100842059	chr14:100842059:G:C	1.42704e-21	-2.29085	-1.2133
100842147	chr14:100842147:T:C	5.21527e-21	-2.20815	-2.77585e-10
100842337	chr14:100842337:A:G	1.00744e-20	-1.54975	-2.77585e-10
100842621	chr14:100842621:G:A	2.77473e-21	-1.86274	-0.976451
100842693	chr14:100842693:T:C	5.04653e-21	-2.24105	-2.77585e-10
100842907	chr14:100842907:C:T	1.93666e-20	-4.89955e-10	-0.896198
100843107	chr14:100843107:C:T	4.85347e-21	-2.28005	-2.77585e-10
100843340	chr14:100843340:G:A	4.83736e-21	-2.28338	-2.77585e-10
100843344	chr14:100843344:C:T	5.07493e-21	-2.23543	-2.77585e-10
100843422	chr14:100843422:G:A	3.57639e-21	-1.91108	-0.674316
100843760	chr14:100843760:AGGC:A	4.80665e-21	-2.28975	-2.77585e-10
100843826	chr14:100843826:G:A	5.02739e-21	-2.24484	-2.77585e-10
100843925	chr14:100843925:T:C	1.41842e-20	-4.89955e-10	-1.20762
100843999	chr14:100843999:T:C	1.90085e-21	-2.27736	-0.940082
100844309	chr14:100844309:G:A	2.57127e-20	-4.89955e-10	-0.612762
100844406	chr14:100844406:C:G	4.87604e-21	-2.27541	-2.77585e-10
100844458	chr14:100844458:T:G	1.56522e-20	-4.89955e-10	-1.10913
100844466	chr14:100844466:T:C	4.80783e-21	-2.2895	-2.77585e-10
100844637	chr14:100844637:G:A	4.93925e-21	-2.26253	-2.77585e-10
100844748	chr14:100844748:G:A	1.48252e-20	-4.89955e-10	-1.16342
100844909	chr14:100844909:T:C	4.98863e-21	-2.25258	-2.77585e-10
100844962	chr14:100844962:C:T	2.30072e-20	-4.89955e-10	-0.723941
100845039	chr14:100845039:C:G	4.835e-21	-2.28386	-2.77585e-10
100845081	chr14:100845081:C:T	4.82343e-21	-2.28626	-2.77585e-10
100845429	chr14:100845429:C:T	2.42316e-21	-1.81496	-1.15971
100845451	chr14:100845451:G:C	4.81698e-21	-2.2876	-2.77585e-10
100845658	chr14:100845658:C:T	1.11846e-20	-1.44521	-2.77585e-10
100845906	chr14:100845906:T:TG	4.82138e-21	-2.28669	-2.77585e-10
100846157	chr14:100846157:C:G	5.08839e-21	-2.23279	-2.77585e-10
100846532	chr14:100846532:G:A	4.46614e-21	-1.13135	-1.23188
100846565	chr14:100846565:G:C	5.06939e-21	-2.23653	-2.77585e-10
100846917	chr14:100846917:GAC:G	1.37871e-20	-4.89955e-10	-1.23601
100846953	chr14:100846953:C:T	4.91796e-21	-2.26685	-2.77585e-10
100847081	chr14:100847081:A:G	5.09783e-21	-2.23093	-2.77585e-10
100847305	chr14:100847305:A:G	4.80036e-21	-2.29105	-2.77585e-10
100848174	chr14:100848174:T:G	2.03334e-20	-4.89955e-10	-0.84748
100848210	chr14:100848210:GA:G	4.81702e-21	-2.28759	-2.77585e-10
100848242	chr14:100848242:T:C	1.37697e-20	-4.89955e-10	-1.23727
100848506	chr14:100848506:C:G	4.82745e-21	-2.28543	-2.77585e-10
100848509	chr14:100848509:G:T	4.80636e-21	-2.28981	-2.77585e-10
100848608	chr14:100848608:A:AG	2.1394e-21	-2.01332	-1.08589
100848702	chr14:100848702:C:T	5.16546e-21	-2.21775	-2.77585e-10
100848826	chr14:100848826:A:G	5.76234e-21	-0.869803	-1.2386
100848922	chr14:100848922:C:T	4.86279e-21	-2.27813	-2.77585e-10
100849144	chr14:100849144:A:C	6.32069e-21	-0.780832	-1.23508
100849197	chr14:100849197:A:G	4.86612e-21	-2.27745	-2.77585e-10
100849322	chr14:100849322:G:C	5.00847e-21	-2.24862	-2.77585e-10
100850181	chr14:100850181:G:A	5.79486e-21	-0.86461	-1.23817
100850404	chr14:100850404:G:A	6.47822e-21	-1.9913	-2.77585e-10
100851828	chr14:100851828:A:AGTT	2.96321e-20	-4.89955e-10	-0.470888
100851974	chr14:100851974:C:G	4.16529e-21	-1.19982	-1.23314
100853087	chr14:100853087:A:G	1.89795e-21	-1.97421	-1.24477
100853096	chr14:100853096:G:A	1.65836e-20	-4.89955e-10	-1.05133
100853318	chr14:100853318:A:G	5.40516e-21	-1.75263	-0.41976
100853366	chr14:100853366:C:T	3.09352e-20	-4.89955e-10	-0.427852
100853505	chr14:100853505:A:T	1.94551e-20	-4.89955e-10	-0.891637
100853577	chr14:100853577:C:T	1.06469e-20	-1.49447	-2.77585e-10
100853627	chr14:100853627:A:G	4.84636e-21	-2.28152	-2.77585e-10
100853697	chr14:100853697:A:G	2.38445e-21	-2.2607	-0.730075
100853795	chr14:100853795:A:G	1.67529e-20	-4.89955e-10	-1.04117
100853982	chr14:100853982:G:A	6.2567e-21	-0.795035	-1.23106
100854554	chr14:100854554:G:A	1.37684e-20	-4.89955e-10	-1.23737
100855175	chr14:100855175:G:A	5.52092e-21	-1.04167	-1.10953
100855178	chr14:100855178:T:C	1.51225e-21	-2.28835	-1.15779
100855389	chr14:100855389:C:T	4.23771e-21	-1.33286	-1.08286
100855414	chr14:100855414:C:G	5.19564e-21	-2.21193	-2.77585e-10
100855421	chr14:100855421:C:T	3.54319e-21	-1.58762	-1.0071
100855451	chr14:100855451:G:A	1.33498e-20	-0.0438058	-1.22444
100855734	chr14:100855734:C:T	5.11132e-21	-2.22829	-2.77585e-10
100856874	chr14:100856874:C:T	7.96805e-21	-0.89312	-0.891186
100857020	chr14:100857020:G:A	1.37199e-20	-4.89955e-10	-1.2409
100857209	chr14:100857209:A:G	3.0128e-20	-0.34704	-0.10725
100857426	chr14:100857426:C:T	1.4672e-20	-4.89955e-10	-1.17381
100857696	chr14:100857696:G:A	1.33817e-20	-0.0426978	-1.22316
100858186	chr14:100858186:G:A	1.29763e-20	-1.29662	-2.77585e-10
100858259	chr14:100858259:G:A	9.28187e-21	-1.63168	-2.77585e-10
100858285	chr14:100858285:C:T	5.10025e-20	-4.89955e-10	0.0721294
100858638	chr14:100858638:T:C	1.39206e-20	-1.22638	-2.77585e-10
100858888	chr14:100858888:T:C	1.54582e-20	-4.89955e-10	-1.1216
100859263	chr14:100859263:G:C	1.36685e-20	-4.89955e-10	-1.24465
100859490	chr14:100859490:C:T	1.55789e-21	-2.26718	-1.14923
100859625	chr14:100859625:C:T	4.82981e-21	-1.38163	-0.903308
100860070	chr14:100860070:C:T	5.87986e-18	4.81954	-2.77585e-10
100860100	chr14:100860100:T:C	3.52171e-20	-4.89955e-10	-0.298213
100860159	chr14:100860159:G:A	4.80027e-21	-2.29107	-2.77585e-10
100860345	chr14:100860345:G:A	2.76541e-20	-4.89955e-10	-0.539973
100860746	chr14:100860746:G:C	4.98923e-21	-2.25247	-2.77585e-10
100860980	chr14:100860980:G:A	3.45125e-20	-4.89955e-10	-0.318425
100861144	chr14:100861144:TA:T	1.92653e-20	-4.89955e-10	-0.901441
100861910	chr14:100861910:G:T	1.37686e-20	-4.89955e-10	-1.23735
100861924	chr14:100861924:C:T	4.81255e-21	-1.08865	-1.19987
100862978	chr14:100862978:C:T	1.43032e-20	-4.89955e-10	-1.19927
100863000	chr14:100863000:T:C	1.40075e-20	-4.89955e-10	-1.22015
100863019	chr14:100863019:C:A	1.40169e-20	-4.89955e-10	-1.21948
100863372	chr14:100863372:C:A	2.59857e-21	-1.94757	-0.957215
100863589	chr14:100863589:G:A	2.44669e-20	-1.23294	0.570515
100863774	chr14:100863774:C:T	1.36693e-20	-4.89955e-10	-1.24459
100863964	chr14:100863964:C:G	1.49454e-21	-2.26329	-1.19464
100864272	chr14:100864272:G:A	1.41403e-20	-4.89955e-10	-1.21072
100864343	chr14:100864343:T:A	4.0023e-20	-4.89955e-10	-0.170291
100864484	chr14:100864484:A:T	2.72934e-20	-4.89955e-10	-0.5531
100864549	chr14:100864549:C:T	2.51667e-20	-4.89955e-10	-0.634224
100864558	chr14:100864558:T:C	4.98343e-21	-2.25363	-2.77585e-10
100866065	chr14:100866065:T:C	1.41304e-20	-4.89955e-10	-1.21142
100866112	chr14:100866112:G:A	3.54319e-21	-1.59683	-0.997886
100866219	chr14:100866219:G:A	4.94663e-21	-2.26104	-2.77585e-10
100866428	chr14:100866428:A:G	1.66333e-19	-4.89955e-10	1.25425
100866934	chr14:100866934:C:T	5.86312e-21	-2.09106	-2.77585e-10
100867438	chr14:100867438:T:C	1.66774e-21	-2.16158	-1.18669
100867624	chr14:100867624:C:T	2.17882e-21	-2.28825	-0.792714
100868082	chr14:100868082:A:G	2.7369e-21	-1.69901	-1.15391
100868408	chr14:100868408:G:T	7.19729e-21	-0.807598	-1.07844
100868418	chr14:100868418:T:C	5.7333e-21	-1.05749	-1.05596
100868502	chr14:100868502:A:G	1.50385e-20	-4.89955e-10	-1.14913
100870992	chr14:100870992:A:G	1.40607e-21	-2.27683	-1.24212
100871052	chr14:100871052:T:A	2.53007e-21	-2.24162	-0.689878
100871219	chr14:100871219:C:T	1.51256e-21	-2.29	-1.15594
100871951	chr14:100871951:CCT:C	2.76825e-21	-1.61996	-1.22157
100872311	chr14:100872311:C:T	1.36831e-20	-4.89955e-10	-1.24359
100872547	chr14:100872547:G:T	1.3972e-20	-4.89955e-10	-1.22269
100872642	chr14:100872642:T:C	1.75613e-20	-4.89955e-10	-0.994049
100872687	chr14:100872687:T:C	2.6384e-20	-4.89955e-10	-0.586989
100872737	chr14:100872737:A:G	2.84521e-21	-2.29058	-0.523527
100872760	chr14:100872760:G:A	1.40754e-20	-4.89955e-10	-1.21532
100872964	chr14:100872964:C:T	2.40447e-21	-1.74895	-1.23347
100873757	chr14:100873757:G:T	2.65055e-21	-1.6842	-1.20078
100874132	chr14:100874132:G:C	1.42239e-20	-0.196561	-1.00826
100874235	chr14:100874235:T:C	1.8417e-21	-2.24754	-1.00151
100874297	chr14:100874297:A:G	2.27722e-21	-1.79354	-1.24325
100874375	chr14:100874375:T:C	2.06796e-20	-4.89955e-10	-0.830597
100874698	chr14:100874698:C:T	4.80958e-21	-2.28914	-2.77585e-10
100874954	chr14:100874954:G:A	1.40494e-20	-4.89955e-10	-1.21716
100876034	chr14:100876034:C:A	1.81345e-20	-4.89955e-10	-0.96193
100876324	chr14:100876324:TC:T	1.91932e-21	-2.21927	-0.988505
100876384	chr14:100876384:A:G	3.74051e-21	-1.44951	-1.09101
100876519	chr14:100876519:T:C	1.87108e-20	-4.89955e-10	-0.930646
100876668	chr14:100876668:A:G	2.51373e-21	-2.0956	-0.842373
100876732	chr14:100876732:T:C	2.12096e-21	-2.06254	-1.04533
100876990	chr14:100876990:G:A	1.65867e-21	-2.14218	-1.21154
100877215	chr14:100877215:C:T	1.42852e-21	-2.26063	-1.24248
100877805	chr14:100877805:G:T	2.03229e-20	-4.89955e-10	-0.847999
100877851	chr14:100877851:C:T	3.04039e-20	-4.89955e-10	-0.445176
100877896	chr14:100877896:A:G	4.16397e-20	-4.89955e-10	-0.130692
100878412	chr14:100878412:A:G	1.62687e-21	-2.17404	-1.19905
100878799	chr14:100878799:G:A	3.84952e-20	-4.89955e-10	-0.209213
100878987	chr14:100878987:G:A	1.3673e-20	-4.89955e-10	-1.24433
100879167	chr14:100879167:C:T	1.46229e-21	-2.23396	-1.24578
100879292	chr14:100879292:G:A	1.48983e-21	-2.21663	-1.24445
100879309	chr14:100879309:G:A	1.40799e-21	-2.27245	-1.24513
100879436	chr14:100879436:T:C	1.41579e-21	-2.27119	-1.24087
100879470	chr14:100879470:G:A	1.47279e-21	-2.227	-1.24559
100879699	chr14:100879699:C:A	1.44711e-21	-2.25566	-1.23452
100879977	chr14:100879977:C:T	2.33186e-21	-1.79367	-1.21941
100880315	chr14:100880315:A:G	3.61611e-21	-1.8946	-0.679745
100880322	chr14:100880322:C:T	1.4667e-20	-4.89955e-10	-1.17415
100880481	chr14:100880481:G:A	1.38424e-20	-4.89955e-10	-1.23201
100880600	chr14:100880600:G:C	2.29344e-20	-4.89955e-10	-0.727107
100880700	chr14:100880700:AG:A	2.28199e-21	-1.79999	-1.23471
100880753	chr14:100880753:C:T	1.49406e-20	-4.89955e-10	-1.15566
100882235	chr14:100882235:C:T	7.44748e-21	-1.85187	-2.77585e-10
100882247	chr14:100882247:C:G	1.06532e-20	-2.29127	0.797386
100883117	chr14:100883117:G:T	8.04208e-21	-1.77506	-2.77585e-10
100883427	chr14:100883427:C:T	1.90374e-21	-1.97273	-1.2432
100883937	chr14:100883937:C:T	7.91266e-21	-1.79128	-2.77585e-10
100883961	chr14:100883961:T:C	2.63264e-21	-2.15959	-0.732172
100884333	chr14:100884333:C:CTCT	1.55956e-21	-2.18522	-1.23012
100884946	chr14:100884946:C:G	5.5429e-21	-2.27471	0.127478
100885031	chr14:100885031:G:A	5.4441e-21	-2.16521	-2.77585e-10
100885527	chr14:100885527:T:G	1.38771e-20	-4.89955e-10	-1.22951
100886324	chr14:100886324:C:A	1.55564e-20	-4.89955e-10	-1.11527
100886721	chr14:100886721:AAAT:A	2.40794e-21	-1.73834	-1.24263
100886732	chr14:100886732:TCTAATTGAAATACAAA:T	2.40884e-21	-1.73584	-1.24476
100886784	chr14:100886784:A:T	5.25816e-20	-1.04042	1.14304
100886796	chr14:100886796:A:G	1.36532e-20	-4.89955e-10	-1.24577
100887432	chr14:100887432:A:G	2.24099e-21	-1.82137	-1.23146
100887645	chr14:100887645:TTCTCC:T	5.60246e-21	-2.28767	0.151135
100887673	chr14:100887673:T:C	5.71073e-21	-2.1174	-2.77585e-10
100887934	chr14:100887934:CAGCCTGGG:C	2.57849e-20	-1.53092	0.920958
100888354	chr14:100888354:A:G	1.75322e-21	-2.25961	-1.03869
100888451	chr14:100888451:G:T	1.76992e-20	-2.29091	1.30469
100888470	chr14:100888470:A:AAGCC	2.36803e-20	-2.20319	1.50809
100888474	chr14:100888474:C:G	4.8916e-21	-2.27223	-2.77585e-10
100888622	chr14:100888622:A:G	5.05381e-21	-2.2396	-2.77585e-10
100888741	chr14:100888741:A:G	2.21853e-21	-1.84901	-1.21389
100889014	chr14:100889014:C:T	3.29103e-20	-4.89955e-10	-0.36596
100889063	chr14:100889063:A:G	2.20393e-21	-1.85957	-1.20994
100889329	chr14:100889329:T:C	1.88201e-20	-4.89955e-10	-0.924821
100889570	chr14:100889570:T:A	2.27668e-21	-1.79991	-1.23712
100889673	chr14:100889673:A:G	3.59342e-21	-1.39803	-1.18261
100889831	chr14:100889831:C:A	2.13537e-21	-1.87016	-1.23095
100889837	chr14:100889837:G:A	4.93641e-21	-2.26311	-2.77585e-10
100890131	chr14:100890131:A:G	2.85064e-20	-4.89955e-10	-0.509618
100890361	chr14:100890361:C:T	1.01759e-20	-1.53972	-2.77585e-10
100890465	chr14:100890465:G:A	7.39031e-21	-1.85958	-2.77585e-10
100890708	chr14:100890708:T:A	1.54796e-20	-4.89955e-10	-1.12022
100890745	chr14:100890745:T:C	6.25877e-21	-2.02576	-2.77585e-10
100890748	chr14:100890748:A:G	6.82565e-21	-1.93906	-2.77585e-10
100891007	chr14:100891007:T:C	1.43429e-20	-4.89955e-10	-1.19649
100891319	chr14:100891319:G:A	1.37735e-20	-4.89955e-10	-1.237
100891664	chr14:100891664:G:A	1.168e-20	-1.40187	-2.77585e-10
100891757	chr14:100891757:T:C	1.43351e-20	-4.89955e-10	-1.19704
100892031	chr14:100892031:G:A	9.37023e-21	-1.62221	-2.77585e-10
100892203	chr14:100892203:A:G	2.69429e-20	0.249124	-0.81515
100892668	chr14:100892668:C:T	4.84642e-21	-2.28151	-2.77585e-10
100893740	chr14:100893740:ACT:A	2.50705e-20	-0.638053	-2.77585e-10
100893752	chr14:100893752:G:A	1.38692e-20	-4.89955e-10	-1.23008
100893817	chr14:100893817:T:C	2.0448e-20	-0.623457	-0.218405
100893831	chr14:100893831:C:T	1.3008e-20	-0.399098	-0.895087
100893953	chr14:100893953:T:C	1.37042e-20	-4.89955e-10	-1.24204
100893983	chr14:100893983:A:C	1.37032e-20	-4.89955e-10	-1.24211
100894053	chr14:100894053:G:A	6.81601e-21	-1.94047	-2.77585e-10
100894108	chr14:100894108:A:G	1.36618e-20	-4.89955e-10	-1.24514
100894654	chr14:100894654:T:G	1.81359e-20	-4.89955e-10	-0.961855
100894703	chr14:100894703:C:T	1.07817e-20	-1.48189	-2.77585e-10
100895066	chr14:100895066:T:C	5.04266e-20	-0.109533	0.170305
100895224	chr14:100895224:G:A	1.36726e-20	-4.89955e-10	-1.24435
100895281	chr14:100895281:A:G	1.13408e-20	-1.43134	-2.77585e-10
100895497	chr14:100895497:C:A	1.18482e-20	-1.38757	-2.77585e-10
100895584	chr14:100895584:G:A	7.42946e-21	-0.623377	-1.23092
100895676	chr14:100895676:G:A	2.015e-20	-4.89955e-10	-0.856544
100896230	chr14:100896230:C:G	1.37164e-20	-4.89955e-10	-1.24115
100897005	chr14:100897005:A:C	1.36555e-20	-4.89955e-10	-1.24561
100897021	chr14:100897021:T:C	2.49515e-21	-2.27678	-0.668617
100897091	chr14:100897091:G:A	3.75608e-20	-4.89955e-10	-0.233785
100897166	chr14:100897166:C:T	6.08712e-21	-2.05357	-2.77585e-10
100897484	chr14:100897484:A:C	2.12464e-20	-4.89955e-10	-0.803558
100898229	chr14:100898229:G:T	1.45031e-21	-2.2756	-1.21237
100898450	chr14:100898450:T:G	3.74599e-21	-1.37967	-1.15939
100898465	chr14:100898465:A:C	3.71024e-20	-0.61833	0.372266
100898684	chr14:100898684:G:A	1.90424e-20	-1.58904	0.67596
100898710	chr14:100898710:C:T	1.92111e-20	-4.89955e-10	-0.90426
100898715	chr14:100898715:G:A	2.61679e-21	-1.9055	-0.9923
100898771	chr14:100898771:T:C	1.62384e-21	-2.2262	-1.14875
100898928	chr14:100898928:C:A	1.70376e-21	-2.29101	-1.03589
100899053	chr14:100899053:C:T	1.30969e-20	-1.28737	-2.77585e-10
100899054	chr14:100899054:G:A	1.79673e-20	-4.89955e-10	-0.971193
100899201	chr14:100899201:G:A	4.8771e-21	-1.2746	-1.00059
100899217	chr14:100899217:A:G	2.2927e-21	-2.17076	-0.859251
100899228	chr14:100899228:C:T	2.54065e-21	-2.07722	-0.8501
100899359	chr14:100899359:C:T	8.05644e-21	-1.77327	-2.77585e-10
100899469	chr14:100899469:C:T	1.42177e-20	-4.89955e-10	-1.20526
100900616	chr14:100900616:G:A	1.51048e-20	-4.89955e-10	-1.14473
100900886	chr14:100900886:C:T	1.21045e-20	-1.36617	-2.77585e-10
100900901	chr14:100900901:A:C	3.07329e-20	-4.89955e-10	-0.434412
100900995	chr14:100900995:G:A	1.79396e-21	-2.2069	-1.06842
100901312	chr14:100901312:C:T	1.59563e-21	-2.16313	-1.22935
100902154	chr14:100902154:G:A	5.22654e-21	-2.206	-2.77585e-10
100902779	chr14:100902779:G:T	2.2953e-21	-2.11022	-0.918661
100902894	chr14:100902894:C:T	4.12847e-20	-4.89955e-10	-0.139254
100903111	chr14:100903111:A:G	1.56982e-20	-4.89955e-10	-1.1062
100903224	chr14:100903224:A:G	2.11877e-21	-2.14075	-0.968157
100903434	chr14:100903434:T:C	3.54036e-20	-4.89955e-10	-0.292933
100904072	chr14:100904072:C:T	1.75262e-20	-4.89955e-10	-0.996049
100904264	chr14:100904264:C:A	2.71721e-21	-2.28738	-0.57276
100904922	chr14:100904922:G:A	1.36729e-20	-4.89955e-10	-1.24433
100905933	chr14:100905933:GA:G	4.25632e-20	-4.89955e-10	-0.108756
100906070	chr14:100906070:T:A	5.33221e-21	-2.18598	-2.77585e-10
100906159	chr14:100906159:A:G	1.61368e-20	-4.89955e-10	-1.07865
100906188	chr14:100906188:G:A	1.66506e-20	-4.89955e-10	-1.0473
100906404	chr14:100906404:T:G	3.64074e-20	0.562076	-0.827049
100906597	chr14:100906597:G:A	1.46322e-20	-4.89955e-10	-1.17652
100906731	chr14:100906731:A:G	3.0338e-20	-4.89955e-10	-0.447344
100906902	chr14:100906902:T:C	2.76807e-20	-4.89955e-10	-0.539012
100906948	chr14:100906948:G:T	2.76456e-20	-4.89955e-10	-0.540278
100907124	chr14:100907124:T:C	2.82229e-20	-4.89955e-10	-0.519612
100907636	chr14:100907636:A:G	1.76157e-21	-2.23951	-1.05403
100907656	chr14:100907656:G:A	7.29039e-21	-2.15612	0.282932
100907694	chr14:100907694:C:A	4.18838e-20	-4.89955e-10	-0.124846
100908221	chr14:100908221:C:T	2.47161e-20	-4.89955e-10	-0.652291
100908236	chr14:100908236:AC:A	5.98916e-20	-4.89955e-10	0.232791
100908265	chr14:100908265:A:G	2.61984e-20	-4.89955e-10	-0.594049
100908412	chr14:100908412:T:C	1.49991e-20	-4.89955e-10	-1.15175
100908488	chr14:100908488:T:C	2.7231e-20	-4.89955e-10	-0.555392
100908493	chr14:100908493:G:C	5.42916e-20	-4.89955e-10	0.134624
100908542	chr14:100908542:G:A	4.12463e-20	1.09197	-1.23216
100908573	chr14:100908573:A:G	2.91776e-20	-4.89955e-10	-0.486343
100908928	chr14:100908928:C:T	2.8475e-20	-4.89955e-10	-0.510718
100908981	chr14:100908981:T:G	2.57825e-20	-4.89955e-10	-0.610049
100908982	chr14:100908982:T:A	2.58687e-20	-4.89955e-10	-0.606712
100909088	chr14:100909088:G:A	1.96967e-20	0.0309226	-0.910215
100909557	chr14:100909557:G:C	1.49264e-20	-4.89955e-10	-1.15662
100910611	chr14:100910611:G:C	5.071e-20	-4.89955e-10	0.0663764
100910828	chr14:100910828:T:C	6.24665e-20	-4.89955e-10	0.274885
100911320	chr14:100911320:C:A	2.43399e-20	-4.89955e-10	-0.66763
100911372	chr14:100911372:C:T	3.87374e-20	-4.89955e-10	-0.202941
100911399	chr14:100911399:A:G	2.18895e-21	-2.28887	-0.78745
100911688	chr14:100911688:GA:G	4.95657e-20	-4.89955e-10	0.0435525
100911891	chr14:100911891:A:G	4.20566e-20	-4.89955e-10	-0.120729
100912871	chr14:100912871:C:T	6.74559e-20	-4.89955e-10	0.351727
100913136	chr14:100913136:C:T	2.03537e-21	-2.19483	-0.95424
100913593	chr14:100913593:A:G	1.5902e-21	-2.19853	-1.19736
100914097	chr14:100914097:A:G	5.33089e-21	-2.18623	-2.77585e-10
100914523	chr14:100914523:T:C	1.36532e-20	-4.89955e-10	-1.24577
100914644	chr14:100914644:C:T	1.71854e-21	-2.27046	-1.04781
100914746	chr14:100914746:T:C	2.01516e-20	-4.89955e-10	-0.856463
100914797	chr14:100914797:A:G	3.99736e-20	-4.89955e-10	-0.171527
100914798	chr14:100914798:G:A	2.55489e-20	-4.89955e-10	-0.61915
100914839	chr14:100914839:G:C	4.2958e-21	-2.2539	-0.148203
100915333	chr14:100915333:A:T	5.21635e-20	-4.89955e-10	0.0946364
100915774	chr14:100915774:A:G	1.38811e-20	-4.89955e-10	-1.22922
100915789	chr14:100915789:T:C	1.36556e-20	-4.89955e-10	-1.2456
100916156	chr14:100916156:C:T	1.36769e-20	-4.89955e-10	-1.24404
100917148	chr14:100917148:C:A	1.64088e-21	-2.1733	-1.19121
100918030	chr14:100918030:ACAG:A	1.70695e-20	-4.89955e-10	-1.02246
100918249	chr14:100918249:TCTTTTTA:T	3.48171e-21	-1.38106	-1.23116
100918430	chr14:100918430:A:G	1.96336e-21	-2.22892	-0.956165
100918988	chr14:100918988:A:G	1.33771e-20	-1.31395	0.0477521
100919018	chr14:100919018:T:A	4.65103e-21	-2.21668	-0.10598
100919124	chr14:100919124:T:A	1.36533e-20	-4.89955e-10	-1.24577
100919141	chr14:100919141:A:G	2.0415e-21	-2.27223	-0.873828
100919148	chr14:100919148:TCTTGATCTTAACC:T	1.37332e-20	-4.89955e-10	-1.23993
100919401	chr14:100919401:C:T	9.5131e-20	-4.89955e-10	0.695509
100919936	chr14:100919936:G:A	1.97544e-21	-2.22672	-0.95224
100920165	chr14:100920165:G:A	1.4944e-20	-4.89955e-10	-1.15543
100920199	chr14:100920199:A:T	1.49893e-21	-2.23414	-1.22085
100920657	chr14:100920657:TGAA:T	4.88716e-21	-2.27313	-2.77585e-10
100921154	chr14:100921154:A:G	1.38143e-20	-4.89955e-10	-1.23404
100921364	chr14:100921364:T:G	2.90257e-20	-4.89955e-10	-0.491564
100921706	chr14:100921706:A:G	1.41292e-20	-4.89955e-10	-1.2115
100922154	chr14:100922154:A:T	2.63542e-20	-4.89955e-10	-0.588119
100922200	chr14:100922200:TG:T	2.83978e-21	-2.26894	-0.547084
100922375	chr14:100922375:T:C	4.871e-21	-2.05156	-0.224888
100922406	chr14:100922406:A:G	3.66373e-20	-4.89955e-10	-0.258679
100922559	chr14:100922559:T:C	1.84709e-20	-4.89955e-10	-0.943548
100922738	chr14:100922738:A:G	1.21712e-20	-2.25069	0.890011
100922769	chr14:100922769:GTA:G	8.80288e-21	-1.68467	-2.77585e-10
100923181	chr14:100923181:G:A	2.08477e-20	-4.89955e-10	-0.822503
100923341	chr14:100923341:A:G	2.60207e-21	-1.72079	-1.18265
100923650	chr14:100923650:T:A	1.40521e-21	-2.27659	-1.24297
100924394	chr14:100924394:G:A	1.63817e-21	-2.17637	-1.1898
100924607	chr14:100924607:C:T	1.97311e-20	-4.89955e-10	-0.877552
100925017	chr14:100925017:G:T	1.38111e-21	-2.29129	-1.24557
100925172	chr14:100925172:G:A	3.20532e-20	-4.89955e-10	-0.392349
100925454	chr14:100925454:A:T	6.01636e-21	-2.06526	-2.77585e-10
100925555	chr14:100925555:T:G	1.36557e-20	-4.89955e-10	-1.24559
100926157	chr14:100926157:G:A	6.59329e-20	-4.89955e-10	0.328892
100926508	chr14:100926508:G:T	3.48971e-20	-4.89955e-10	-0.307342
100926866	chr14:100926866:T:C	6.69412e-20	-4.89955e-10	0.344068
100926955	chr14:100926955:G:A	2.24436e-21	-2.16034	-0.890985
100927859	chr14:100927859:A:G	1.43341e-21	-2.255	-1.24469
100928604	chr14:100928604:G:A	2.1996e-21	-2.22358	-0.847895
100928689	chr14:100928689:C:G	2.38471e-20	-4.89955e-10	-0.688085
100928803	chr14:100928803:A:G	1.38374e-21	-2.28948	-1.24548
100929327	chr14:100929327:G:C	6.33549e-20	-4.89955e-10	0.289006
100929369	chr14:100929369:A:G	1.38406e-21	-2.28922	-1.24551
100929577	chr14:100929577:A:G	3.81684e-20	-4.89955e-10	-0.217739
100929992	chr14:100929992:A:T	6.5883e-20	-4.89955e-10	0.328135
100930242	chr14:100930242:A:T	4.05806e-20	-4.89955e-10	-0.156456
100930387	chr14:100930387:A:T	1.4236e-20	-4.89955e-10	-1.20397
100930513	chr14:100930513:A:C	1.38134e-21	-2.29112	-1.24557
100930897	chr14:100930897:C:T	8.34321e-20	-4.89955e-10	0.564286
100931724	chr14:100931724:GGGTT:G	4.22345e-20	-4.89955e-10	-0.116508
100932104	chr14:100932104:G:A	2.31042e-21	-1.927	-1.09532
100932287	chr14:100932287:C:T	1.52717e-21	-2.2467	-1.18963
100932413	chr14:100932413:C:T	2.21654e-21	-2.00318	-1.06061
100932832	chr14:100932832:C:T	1.38107e-21	-2.29111	-1.24578
100932866	chr14:100932866:C:T	5.198e-20	-4.89955e-10	0.0911134
100932867	chr14:100932867:A:G	2.0195e-21	-2.23878	-0.918115
100933104	chr14:100933104:T:C	2.02921e-20	-4.89955e-10	-0.849513
100933384	chr14:100933384:A:C	4.14512e-20	-4.89955e-10	-0.135229
100933450	chr14:100933450:C:T	1.47184e-21	-2.24558	-1.22765
100933653	chr14:100933653:A:G	1.45309e-21	-2.26449	-1.22156
100933733	chr14:100933733:A:G	1.47581e-21	-2.24844	-1.2221
100934136	chr14:100934136:G:A	7.7867e-21	-1.80733	-2.77585e-10
100934139	chr14:100934139:T:C	1.40227e-20	-4.89955e-10	-1.21907
100934177	chr14:100934177:A:C	1.4043e-20	-4.89955e-10	-1.21763
100934410	chr14:100934410:G:A	1.48992e-21	-2.24583	-1.21519
100935137	chr14:100935137:A:G	2.10236e-21	-1.99339	-1.1233
100935856	chr14:100935856:G:A	2.0735e-20	-4.89955e-10	-0.827925
100935970	chr14:100935970:C:CAG	1.49051e-21	-2.24717	-1.21346
100936665	chr14:100936665:A:C	3.74844e-20	-4.89955e-10	-0.235822
100936735	chr14:100936735:T:C	1.49886e-21	-2.24961	-1.20543
100937342	chr14:100937342:G:A	1.92469e-21	-2.24112	-0.963863
100937697	chr14:100937697:A:G	4.80809e-21	-2.28945	-2.77585e-10
100937718	chr14:100937718:A:G	5.75581e-20	-4.89955e-10	0.193049
100937793	chr14:100937793:G:C	1.45875e-21	-2.26409	-1.21808
100937930	chr14:100937930:A:G	8.62756e-21	-1.70478	-2.77585e-10
100939099	chr14:100939099:T:C	7.59224e-20	-4.89955e-10	0.469966
100939322	chr14:100939322:T:C	3.64428e-20	-4.89955e-10	-0.264003
100939383	chr14:100939383:G:T	1.04198e-20	-1.51604	-2.77585e-10
100939674	chr14:100939674:G:A	1.47962e-21	-2.24715	-1.22081
100939685	chr14:100939685:T:A	1.38812e-21	-2.29053	-1.24126
100939878	chr14:100939878:A:T	1.47749e-21	-2.25066	-1.21874
100939922	chr14:100939922:A:G	4.50278e-20	-4.89955e-10	-0.0524655
100940773	chr14:100940773:A:C	1.68887e-21	-2.23654	-1.09914
100941267	chr14:100941267:T:C	1.07569e-20	-1.4842	-2.77585e-10
100942785	chr14:100942785:G:C	2.36541e-20	-4.89955e-10	-0.696211
100943426	chr14:100943426:A:G	1.39103e-21	-2.29109	-1.23862
100943549	chr14:100943549:C:T	5.52121e-21	-2.15115	-2.77585e-10
100943594	chr14:100943594:A:G	4.8802e-20	-4.89955e-10	0.0280259
100944003	chr14:100944003:C:G	1.71096e-20	-4.89955e-10	-1.0201
100944968	chr14:100944968:G:A	1.16941e-19	-4.89955e-10	0.901922
100945024	chr14:100945024:A:G	5.68403e-20	-4.89955e-10	0.1805
100945616	chr14:100945616:A:G	2.03565e-21	-2.19441	-0.954527
100945865	chr14:100945865:G:A	3.164e-20	-4.89955e-10	-0.405325
100946767	chr14:100946767:C:T	3.63374e-20	-4.89955e-10	-0.266899
100947470	chr14:100947470:A:G	1.49995e-20	-4.89955e-10	-1.15173
100947979	chr14:100947979:G:A	1.49506e-21	-2.24124	-1.21634
100947998	chr14:100947998:T:C	1.48108e-21	-2.24037	-1.2266
100948132	chr14:100948132:G:T	2.02592e-21	-2.23991	-0.913818
100948579	chr14:100948579:C:G	8.2496e-21	-1.74958	-2.77585e-10
100948657	chr14:100948657:T:C	1.97462e-21	-2.25822	-0.921157
100949076	chr14:100949076:T:C	1.40317e-21	-2.28943	-1.23158
100949264	chr14:100949264:G:A	2.97556e-20	-4.89955e-10	-0.466728
100949839	chr14:100949839:T:C	1.38378e-20	-4.89955e-10	-1.23234
100950234	chr14:100950234:AT:A	1.38614e-21	-2.28873	-1.2445
100950687	chr14:100950687:A:G	1.40082e-20	-4.89955e-10	-1.2201
100950695	chr14:100950695:T:C	2.90515e-20	-4.89955e-10	-0.490677
100950971	chr14:100950971:C:T	2.37214e-20	-4.89955e-10	-0.693368
100950972	chr14:100950972:G:A	1.38203e-21	-2.29067	-1.24553
100951148	chr14:100951148:G:A	5.25328e-21	-2.20089	-2.77585e-10
100951253	chr14:100951253:G:A	1.47995e-20	-4.89955e-10	-1.16516
100951319	chr14:100951319:G:C	1.45926e-21	-2.24969	-1.23213
100951566	chr14:100951566:T:G	6.66742e-20	-4.89955e-10	0.340071
100951945	chr14:100951945:A:T	1.60495e-20	-4.89955e-10	-1.08407
100952071	chr14:100952071:C:T	2.19092e-21	-2.20457	-0.870854
100952397	chr14:100952397:A:G	5.92852e-21	-2.07997	-2.77585e-10
100952445	chr14:100952445:A:T	2.34215e-20	-4.89955e-10	-0.70609
100953275	chr14:100953275:G:A	4.93088e-21	-2.26423	-2.77585e-10
100953353	chr14:100953353:C:A	1.38434e-20	-4.89955e-10	-1.23194
100953551	chr14:100953551:T:C	1.70298e-20	-4.89955e-10	-1.02478
100953582	chr14:100953582:G:A	2.54e-21	-2.28202	-0.645561
100954071	chr14:100954071:C:T	4.41903e-20	-0.0712402	-2.77585e-10
100954138	chr14:100954138:C:G	9.34885e-21	-2.25038	0.625886
100954157	chr14:100954157:T:G	3.00817e-21	-1.98319	-0.775223
100954235	chr14:100954235:G:A	1.4491e-21	-2.2603	-1.2285
100954384	chr14:100954384:A:G	6.20321e-20	-4.89955e-10	0.267906
100955566	chr14:100955566:G:A	1.5809e-21	-2.23205	-1.16971
100955651	chr14:100955651:C:T	1.45775e-21	-2.25261	-1.23024
100956035	chr14:100956035:T:C	2.0438e-21	-2.23886	-0.906073
100956054	chr14:100956054:C:A	1.36553e-20	-4.89955e-10	-1.24562
100956230	chr14:100956230:G:A	2.24105e-20	-4.89955e-10	-0.750217
100956498	chr14:100956498:T:G	4.50871e-21	-1.15575	-1.19799
100957297	chr14:100957297:T:C	1.49525e-20	-4.89955e-10	-1.15486
100957545	chr14:100957545:A:G	2.24919e-20	-0.746591	-2.77585e-10
100957723	chr14:100957723:A:ATTTTT	3.46685e-20	-4.89955e-10	-0.313914
100958037	chr14:100958037:A:T	1.384e-20	-4.89955e-10	-1.23218
100958240	chr14:100958240:A:T	2.4378e-20	-4.89955e-10	-0.666064
100958299	chr14:100958299:C:T	4.62834e-21	-1.71018	-0.617368
100958338	chr14:100958338:T:C	7.714e-21	-1.81671	-2.77585e-10
100958387	chr14:100958387:C:A	1.31739e-20	-1.28151	-2.77585e-10
100958969	chr14:100958969:A:G	7.7051e-21	-1.81786	-2.77585e-10
100959431	chr14:100959431:G:A	1.3959e-20	-4.89955e-10	-1.22362
100959468	chr14:100959468:A:G	2.18123e-20	-0.777272	-2.77585e-10
100959986	chr14:100959986:C:A	4.80849e-21	-2.28936	-2.77585e-10
100959991	chr14:100959991:A:G	3.07246e-21	-1.99687	-0.740398
100960042	chr14:100960042:C:T	2.95622e-21	-1.99095	-0.784886
100961759	chr14:100961759:A:G	1.37279e-20	-4.89955e-10	-1.24031
100961923	chr14:100961923:T:C	1.78742e-21	-2.27248	-1.0065
100962053	chr14:100962053:T:C	2.52336e-21	-2.22467	-0.709484
100962281	chr14:100962281:CAG:C	1.77349e-20	-4.89955e-10	-0.984214
100962468	chr14:100962468:A:T	2.66796e-21	-1.71135	-1.16708
100962632	chr14:100962632:T:A	1.4248e-21	-2.29132	-1.2144
100962691	chr14:100962691:T:A	1.63325e-20	-4.89955e-10	-1.06659
100962741	chr14:100962741:G:A	1.39164e-21	-2.29116	-1.2381
100962950	chr14:100962950:G:A	3.20757e-21	-1.5349	-1.15933
100963122	chr14:100963122:G:C	1.87181e-21	-1.98707	-1.24577
100963194	chr14:100963194:C:T	1.64149e-20	-4.89955e-10	-1.06156
100963231	chr14:100963231:G:A	1.44175e-21	-2.29112	-1.20276
100963322	chr14:100963322:G:A	1.4443e-21	-2.29132	-1.2008
100963599	chr14:100963599:T:C	1.42077e-21	-2.29131	-1.21723
100963869	chr14:100963869:AT:A	3.82683e-20	-4.89955e-10	-0.215126
100964385	chr14:100964385:T:A	7.81093e-20	-4.89955e-10	0.498363
100964682	chr14:100964682:G:A	1.37397e-20	-4.89955e-10	-1.23946
100964857	chr14:100964857:A:G	2.52972e-21	-2.28614	-0.645494
100964879	chr14:100964879:C:G	1.89917e-21	-1.99389	-1.22443
100965669	chr14:100965669:G:A	4.80623e-21	-2.28983	-2.77585e-10
100965682	chr14:100965682:G:A	8.26172e-20	-4.89955e-10	0.554471
100965850	chr14:100965850:A:G	2.87225e-21	-1.65758	-1.14707
100966034	chr14:100966034:C:T	1.40625e-20	-4.89955e-10	-1.21624
100966280	chr14:100966280:T:A	8.28963e-20	-4.89955e-10	0.557845
100967048	chr14:100967048:AAAG:A	2.87007e-21	-1.61787	-1.18754
100967132	chr14:100967132:A:T	1.40838e-21	-2.28464	-1.23267
100967425	chr14:100967425:G:A	1.43781e-21	-2.27275	-1.22388
100967494	chr14:100967494:G:A	2.77306e-21	-1.65087	-1.18893
100967568	chr14:100967568:G:A	1.44205e-21	-2.28803	-1.20565
100967837	chr14:100967837:T:A	7.53194e-20	-4.89955e-10	0.461992
100968612	chr14:100968612:A:G	1.98268e-20	-4.89955e-10	-0.87271
100968894	chr14:100968894:C:T	8.00808e-20	-4.89955e-10	0.52329
100969034	chr14:100969034:A:G	1.38616e-21	-2.28894	-1.24427
100969178	chr14:100969178:T:C	1.82252e-21	-2.03306	-1.22647
100970098	chr14:100970098:T:C	2.6968e-21	-1.65321	-1.21447
100970232	chr14:100970232:A:AT	2.54345e-21	-2.27448	-0.651744
100970361	chr14:100970361:C:T	2.93598e-21	-1.63489	-1.14782
100970368	chr14:100970368:T:C	1.42912e-21	-2.2587	-1.24399
100970386	chr14:100970386:G:A	3.15395e-20	-4.89955e-10	-0.408504
100970519	chr14:100970519:G:A	2.62019e-21	-1.67624	-1.22026
100971311	chr14:100971311:T:C	8.00878e-20	-4.89955e-10	0.523377
100971510	chr14:100971510:T:A	8.03267e-20	-4.89955e-10	0.526356
100971697	chr14:100971697:A:T	2.92136e-21	-1.63897	-1.14872
100971814	chr14:100971814:G:A	2.93458e-21	-1.63556	-1.14762
100972155	chr14:100972155:G:A	3.6295e-20	-4.89955e-10	-0.268065
100972219	chr14:100972219:T:C	1.64168e-20	-4.89955e-10	-1.06144
100973533	chr14:100973533:G:T	1.43312e-21	-2.25783	-1.24207
100973579	chr14:100973579:T:G	1.38382e-21	-2.29133	-1.24357
100973841	chr14:100973841:T:C	3.06951e-21	-1.58953	-1.1487
100974096	chr14:100974096:C:G	9.55864e-20	-4.89955e-10	0.700285
100974143	chr14:100974143:C:G	1.41353e-21	-2.26944	-1.24422
100974146	chr14:100974146:T:G	3.56208e-21	-1.34752	-1.24189
100974972	chr14:100974972:AGATT:A	7.03726e-21	-1.39084	-0.517684
100975263	chr14:100975263:C:CAT	1.34767e-20	-1.25879	-2.77585e-10
100975574	chr14:100975574:C:G	1.64637e-21	-2.13074	-1.23043
100975615	chr14:100975615:T:C	2.31809e-21	-2.27959	-0.739406
100975637	chr14:100975637:C:T	2.5991e-21	-1.73643	-1.16816
100975676	chr14:100975676:T:C	1.3873e-21	-2.29022	-1.24217
100975881	chr14:100975881:A:G	1.38816e-21	-2.29131	-1.24046
100976282	chr14:100976282:A:G	1.38123e-21	-2.29101	-1.24576
100976456	chr14:100976456:T:C	1.66309e-21	-2.11837	-1.23269
100976737	chr14:100976737:CTT:C	5.94193e-21	-0.836101	-1.24161
100976772	chr14:100976772:T:C	5.20509e-21	-2.21011	-2.77585e-10
100976952	chr14:100976952:T:C	1.39997e-21	-2.28939	-1.23391
100977039	chr14:100977039:A:C	1.68468e-21	-2.2776	-1.06057
100977103	chr14:100977103:A:T	2.48302e-19	-4.89955e-10	1.6549
100977661	chr14:100977661:G:T	8.61744e-20	-4.89955e-10	0.596627
100977811	chr14:100977811:C:T	1.64813e-21	-2.11458	-1.24553
100978675	chr14:100978675:A:G	1.39722e-21	-2.28061	-1.24466
100978743	chr14:100978743:T:C	1.47715e-20	-4.89955e-10	-1.16705
100979458	chr14:100979458:GA:G	1.84412e-20	-4.89955e-10	-0.94516
100980786	chr14:100980786:A:G	7.00323e-20	-4.89955e-10	0.389211
100981036	chr14:100981036:T:C	1.57137e-21	-2.17052	-1.23728
100981480	chr14:100981480:G:A	2.59981e-20	-4.89955e-10	-0.601722
100981536	chr14:100981536:C:CA	1.7011e-21	-2.21947	-1.109
100981576	chr14:100981576:C:T	1.7569e-21	-2.0731	-1.2231
100982121	chr14:100982121:T:C	1.8977e-20	-4.89955e-10	-0.916516
100982496	chr14:100982496:T:A	4.85898e-21	-1.85528	-0.423637
100983882	chr14:100983882:G:A	1.65065e-20	-4.89955e-10	-1.05599
100984601	chr14:100984601:G:A	3.88931e-21	-2.08733	-0.414185
100984697	chr14:100984697:G:A	6.75595e-21	-2.19214	0.242814
100985292	chr14:100985292:C:T	4.2933e-21	-1.9103	-0.492387
100985624	chr14:100985624:G:A	4.80288e-21	-1.04486	-1.24566
100985947	chr14:100985947:T:C	1.47104e-20	-1.17119	-2.77585e-10
100986237	chr14:100986237:T:C	4.58345e-21	-1.92844	-0.408853
100986581	chr14:100986581:C:CG	2.4555e-21	-1.75962	-1.20179
100986650	chr14:100986650:T:G	1.40823e-20	-4.89955e-10	-1.21483
100986945	chr14:100986945:T:G	2.87098e-20	-4.89955e-10	-0.502508
100987642	chr14:100987642:T:A	1.16351e-19	-4.89955e-10	0.896865
100987810	chr14:100987810:G:T	1.49853e-20	-4.89955e-10	-1.15267
100988066	chr14:100988066:G:C	2.33678e-21	-1.80176	-1.20921
100988241	chr14:100988241:A:G	8.61984e-21	-1.1328	-0.572882
100988257	chr14:100988257:A:G	8.21232e-21	-1.18307	-0.571037
100988413	chr14:100988413:T:C	1.59495e-21	-2.14837	-1.24454
100988431	chr14:100988431:C:G	5.264e-21	-2.19885	-2.77585e-10
100988463	chr14:100988463:G:C	4.55494e-21	-1.85438	-0.489153
100988669	chr14:100988669:C:A	2.27872e-21	-2.20207	-0.834064
100988764	chr14:100988764:G:A	2.50593e-20	-4.89955e-10	-0.638502
100988885	chr14:100988885:G:A	2.47592e-21	-1.74423	-1.2089
100991097	chr14:100991097:C:T	2.39193e-21	-1.79045	-1.1972
100992007	chr14:100992007:T:G	1.15617e-19	-4.89955e-10	0.890533
100992304	chr14:100992304:T:C	1.47255e-21	-2.22697	-1.24578
100992385	chr14:100992385:C:T	6.50015e-21	-1.52298	-0.464944
100993086	chr14:100993086:A:G	2.05061e-20	-4.89955e-10	-0.839024
100993349	chr14:100993349:T:A	3.41314e-21	-1.49832	-1.13379
100994015	chr14:100994015:A:G	1.09095e-19	-4.89955e-10	0.832473
100994116	chr14:100994116:C:T	3.56789e-20	-4.89955e-10	-0.285187
100994665	chr14:100994665:A:G	4.58404e-21	-1.83608	-0.501081
100994705	chr14:100994705:C:A	1.37568e-20	-4.89955e-10	-1.23821
100994710	chr14:100994710:A:C	1.36859e-20	-4.89955e-10	-1.24338
100994767	chr14:100994767:G:A	5.31e-21	-2.19015	-2.77585e-10
100994791	chr14:100994791:A:G	8.34532e-21	-1.73804	-2.77585e-10
100994833	chr14:100994833:G:A	2.6043e-21	-1.7441	-1.15848
100995201	chr14:100995201:G:A	3.17381e-20	-4.89955e-10	-0.402227
100995969	chr14:100995969:C:A	8.51011e-21	-1.71849	-2.77585e-10
100996099	chr14:100996099:C:A	5.68157e-21	-1.56944	-0.553081
100996705	chr14:100996705:G:A	1.39337e-20	-4.89955e-10	-1.22544
100996882	chr14:100996882:C:T	1.07996e-19	-4.89955e-10	0.822349
100997463	chr14:100997463:C:A	1.63666e-21	-2.2488	-1.11829
100997654	chr14:100997654:A:G	1.40671e-21	-2.29056	-1.22793
100997923	chr14:100997923:T:A	2.16128e-21	-2.25645	-0.832597
100998278	chr14:100998278:C:T	2.15241e-21	-2.26741	-0.825752
100998570	chr14:100998570:T:A	1.60745e-20	-4.89955e-10	-1.08251
100998647	chr14:100998647:G:T	4.98741e-21	-1.06251	-1.19032
100999290	chr14:100999290:G:A	1.4028e-21	-2.2876	-1.23368
100999384	chr14:100999384:G:A	5.49902e-21	-2.15518	-2.77585e-10
100999664	chr14:100999664:G:A	6.9604e-21	-2.29091	0.371398
101000014	chr14:101000014:G:T	8.58931e-21	-1.70923	-2.77585e-10
101000582	chr14:101000582:G:A	1.42493e-20	-4.89955e-10	-1.20304
101000717	chr14:101000717:T:C	2.95056e-20	-4.89955e-10	-0.475166
101001355	chr14:101001355:G:A	2.06232e-20	-4.89955e-10	-0.833328
101001628	chr14:101001628:G:T	1.39545e-20	-4.89955e-10	-1.22394
101001774	chr14:101001774:G:A	5.21335e-19	-4.89955e-10	2.39665
101001921	chr14:101001921:C:A	1.45469e-20	-4.89955e-10	-1.18237
101002030	chr14:101002030:T:C	7.04075e-20	-4.89955e-10	0.394554
101002045	chr14:101002045:C:T	1.51605e-21	-2.21927	-1.22436
101002665	chr14:101002665:T:A	1.3867e-20	-4.89955e-10	-1.23024
101002925	chr14:101002925:C:T	5.90734e-21	-2.16107	0.0775182
101002957	chr14:101002957:G:A	1.37549e-20	-4.89955e-10	-1.23835
101003387	chr14:101003387:A:G	1.45634e-20	-4.89955e-10	-1.18123
101003610	chr14:101003610:G:A	1.02318e-19	-4.89955e-10	0.768336
101003725	chr14:101003725:C:T	1.65404e-20	-1.05394	-2.77585e-10
101004146	chr14:101004146:A:G	1.57276e-20	-4.89955e-10	-1.10433
101004166	chr14:101004166:T:C	1.41894e-20	-4.89955e-10	-1.20725
101004259	chr14:101004259:G:A	2.29027e-21	-1.88332	-1.14775
101004377	chr14:101004377:G:A	1.4344e-20	-4.89955e-10	-1.19641
101005200	chr14:101005200:G:A	1.72847e-20	-4.89955e-10	-1.00993
101005202	chr14:101005202:T:G	4.45251e-20	-2.15103	2.08734
101005207	chr14:101005207:G:A	1.86185e-19	-4.89955e-10	1.367
101005440	chr14:101005440:T:A	5.71397e-21	-2.11683	-2.77585e-10
101005561	chr14:101005561:G:A	4.91019e-21	-1.17437	-1.09406
101006130	chr14:101006130:C:T	1.36817e-20	-4.89955e-10	-1.24369
101006279	chr14:101006279:T:C	2.1392e-21	-1.85375	-1.24557
101006363	chr14:101006363:G:A	1.45388e-20	-4.89955e-10	-1.18293
101006383	chr14:101006383:A:G	1.99695e-21	-1.92265	-1.24547
101006561	chr14:101006561:C:T	1.43223e-20	-4.89955e-10	-1.19793
101006799	chr14:101006799:C:T	1.42463e-20	-4.89955e-10	-1.20325
101006988	chr14:101006988:ATGCCAC:A	4.43612e-21	-2.2362	-0.133764
101007418	chr14:101007418:G:A	1.6963e-20	-4.89955e-10	-1.02871
101007479	chr14:101007479:T:C	3.52152e-21	-2.24452	-0.356333
101008210	chr14:101008210:C:T	2.72422e-20	-1.15992	0.604937
101008247	chr14:101008247:T:C	1.49914e-20	-0.828685	-0.323584
101008312	chr14:101008312:C:T	1.53612e-20	-4.89955e-10	-1.1279
101008321	chr14:101008321:G:C	1.15755e-20	-1.32693	-0.0839294
101008326	chr14:101008326:T:G	1.19214e-20	-1.28782	-0.0935952
101008479	chr14:101008479:G:T	5.34279e-20	-4.89955e-10	0.118588
101008645	chr14:101008645:T:G	6.61254e-21	-0.935381	-1.0354
101008869	chr14:101008869:G:T	3.88605e-20	-0.199768	-2.77585e-10
101009051	chr14:101009051:G:T	1.44645e-20	-4.89955e-10	-1.18805
101009061	chr14:101009061:G:A	1.45001e-20	-4.89955e-10	-1.18559
101009065	chr14:101009065:G:A	1.48504e-20	-4.89955e-10	-1.16172
101009086	chr14:101009086:A:T	1.4307e-20	-4.89955e-10	-1.19899
101009204	chr14:101009204:G:A	1.44637e-20	-4.89955e-10	-1.18811
101009254	chr14:101009254:G:A	1.44645e-20	-4.89955e-10	-1.18805
101009433	chr14:101009433:G:A	2.4014e-20	-2.03798	1.35687
101009562	chr14:101009562:A:G	9.18371e-21	-1.64232	-2.77585e-10
101009856	chr14:101009856:T:C	1.04214e-20	-1.51589	-2.77585e-10
101010314	chr14:101010314:C:G	1.36537e-20	-4.89955e-10	-1.24573
101011531	chr14:101011531:G:A	9.18282e-21	-1.64241	-2.77585e-10
101011574	chr14:101011574:G:A	4.89079e-21	-2.27239	-2.77585e-10
101011648	chr14:101011648:A:T	1.00631e-20	-2.2755	0.724628
101011759	chr14:101011759:T:G	1.6413e-21	-2.13137	-1.23289
101012034	chr14:101012034:C:T	1.4692e-21	-2.28451	-1.19052
101012614	chr14:101012614:G:A	2.80518e-20	-0.587869	0.0621761
101012690	chr14:101012690:T:C	1.76194e-20	-4.89955e-10	-0.990746
101013040	chr14:101013040:G:A	2.52092e-20	-0.759176	0.12664
101013092	chr14:101013092:C:T	4.39457e-20	-4.89955e-10	-0.0767913
101013380	chr14:101013380:G:T	5.98608e-20	0.232276	-2.77585e-10
101013433	chr14:101013433:T:C	2.44756e-20	-0.672944	0.0108746
101013709	chr14:101013709:T:C	1.85266e-20	-4.89955e-10	-0.940539
101013718	chr14:101013718:A:G	1.59984e-21	-2.15718	-1.23266
101013826	chr14:101013826:GT:G	5.08906e-20	-4.89955e-10	0.0699326
101014632	chr14:101014632:G:C	1.85603e-20	-1.44337	0.504647
101014857	chr14:101014857:A:T	1.48942e-20	-4.89955e-10	-1.15877
101014859	chr14:101014859:TC:T	1.48796e-20	-4.89955e-10	-1.15975
101014948	chr14:101014948:G:A	2.25986e-20	-1.33344	0.591588
101014989	chr14:101014989:A:G	3.21138e-20	-0.390461	-2.77585e-10
101015164	chr14:101015164:T:G	2.53412e-20	-4.89955e-10	-0.627316
101015452	chr14:101015452:C:T	6.76692e-21	-1.9477	-2.77585e-10
101015498	chr14:101015498:A:G	1.58715e-21	-2.16499	-1.23282
101016368	chr14:101016368:A:G	5.77311e-20	-4.89955e-10	0.19605
101016374	chr14:101016374:T:C	8.01252e-21	-1.77874	-2.77585e-10
101016494	chr14:101016494:G:A	1.865e-20	-4.89955e-10	-0.933902
101016730	chr14:101016730:C:G	1.84959e-20	-4.89955e-10	-0.942199
101017051	chr14:101017051:T:C	1.51439e-21	-2.27578	-1.16896
101017292	chr14:101017292:A:C	7.42252e-21	-1.65104	-0.204189
101017650	chr14:101017650:C:T	3.6309e-21	-2.21734	-0.352923
101017687	chr14:101017687:C:A	1.17211e-20	-2.0889	0.690543
101017975	chr14:101017975:G:A	5.67644e-21	-2.12342	-2.77585e-10
101018175	chr14:101018175:A:C	3.14859e-21	-2.1974	-0.51539
101018429	chr14:101018429:C:G	1.68606e-21	-2.10453	-1.23282
101019019	chr14:101019019:A:G	5.37074e-21	-2.17878	-2.77585e-10
101019180	chr14:101019180:A:G	1.60761e-20	-0.979928	-0.102483
101019982	chr14:101019982:C:T	5.95869e-21	-2.0749	-2.77585e-10
101020587	chr14:101020587:C:G	1.86376e-21	-1.99448	-1.24267
101020833	chr14:101020833:A:G	2.56502e-18	3.98998	-2.77585e-10
101020979	chr14:101020979:A:G	1.8829e-20	-4.89955e-10	-0.924349
101021123	chr14:101021123:T:C	1.68937e-21	-2.29131	-1.04409
101021314	chr14:101021314:A:G	1.99717e-20	-2.2532	1.38777
101021485	chr14:101021485:G:A	2.99616e-20	0.664556	-1.12439
101021494	chr14:101021494:T:C	5.11712e-20	-4.89955e-10	0.0754315
101021571	chr14:101021571:T:A	1.38911e-21	-2.28651	-1.24457
101021611	chr14:101021611:G:A	4.80112e-21	-2.2909	-2.77585e-10
101021654	chr14:101021654:A:G	1.42648e-20	-4.89955e-10	-1.20195
101021665	chr14:101021665:G:A	3.02158e-20	-4.89955e-10	-0.451381
101022196	chr14:101022196:G:A	1.97674e-20	-2.27322	1.39751
101022691	chr14:101022691:T:C	1.67646e-20	-4.89955e-10	-1.04048
101022998	chr14:101022998:C:T	1.39863e-20	-4.89955e-10	-1.22167
101023020	chr14:101023020:C:T	1.48332e-20	-2.26074	1.09786
101023151	chr14:101023151:C:T	1.37621e-20	-4.89955e-10	-1.23783
101023279	chr14:101023279:G:A	1.46302e-20	-4.89955e-10	-1.17666
101023366	chr14:101023366:T:C	7.98196e-21	-1.78256	-2.77585e-10
101023521	chr14:101023521:C:T	1.7757e-20	-2.12329	1.14032
101024075	chr14:101024075:A:G	1.64079e-21	-2.29058	-1.07399
101024134	chr14:101024134:A:G	2.67526e-20	0.554618	-1.12773
101024164	chr14:101024164:C:T	2.46156e-20	-4.89955e-10	-0.656366
101024179	chr14:101024179:G:A	1.62211e-21	-2.29133	-1.08469
101024282	chr14:101024282:T:C	1.17274e-20	-2.27619	0.878366
101024879	chr14:101024879:T:A	3.91541e-20	-4.89955e-10	-0.19224
101025887	chr14:101025887:T:C	2.54408e-21	-2.07652	-0.849453
101025938	chr14:101025938:G:A	1.48758e-20	-4.89955e-10	-1.16001
101025997	chr14:101025997:C:T	1.40602e-20	-4.89955e-10	-1.2164
101026397	chr14:101026397:C:T	1.39623e-20	-4.89955e-10	-1.22339
101026406	chr14:101026406:C:T	2.51345e-20	-4.89955e-10	-0.635504
101026434	chr14:101026434:T:G	4.86367e-21	-2.28594	0.00799252
101026508	chr14:101026508:C:T	4.91837e-21	-2.24319	-0.0235766
101026543	chr14:101026543:A:G	3.77613e-20	-4.89955e-10	-0.22846
101026657	chr14:101026657:A:T	2.46261e-20	-4.89955e-10	-0.655937
101026963	chr14:101026963:G:A	2.89163e-21	-1.69856	-1.09937
101027233	chr14:101027233:T:A	1.51062e-20	-4.89955e-10	-1.14464
101027252	chr14:101027252:G:T	1.44132e-20	-4.89955e-10	-1.1916
101027511	chr14:101027511:C:T	1.62172e-20	-4.89955e-10	-1.07368
101027610	chr14:101027610:G:A	1.55895e-20	-4.89955e-10	-1.11315
101027744	chr14:101027744:C:A	8.72024e-21	-1.67589	-0.0182113
101028058	chr14:101028058:G:A	2.11157e-20	-4.89955e-10	-0.80973
101028105	chr14:101028105:G:A	6.39759e-20	-2.25817	2.55693
101028269	chr14:101028269:T:C	1.44435e-20	-4.89955e-10	-1.1895
101028365	chr14:101028365:G:A	1.55745e-20	-4.89955e-10	-1.11411
101028687	chr14:101028687:A:C	5.57449e-20	-2.23422	2.39526
101028715	chr14:101028715:GA:G	1.5937e-20	-4.89955e-10	-1.0911
101028743	chr14:101028743:T:C	1.48169e-20	-4.89955e-10	-1.16398
101029241	chr14:101029241:C:T	1.64451e-20	-4.89955e-10	-1.05972
101029450	chr14:101029450:G:A	1.40254e-20	-1.21888	-2.77585e-10
101029462	chr14:101029462:G:A	1.48238e-20	-4.89955e-10	-1.16351
101029793	chr14:101029793:G:A	1.53753e-20	-4.89955e-10	-1.12698
101029808	chr14:101029808:A:G	3.96698e-21	-1.76054	-0.721206
101029945	chr14:101029945:T:G	2.19231e-21	-1.85304	-1.22175
101030368	chr14:101030368:T:G	3.41856e-20	-2.28987	1.96193
101030949	chr14:101030949:G:A	2.20576e-21	-1.83727	-1.2314
101031026	chr14:101031026:C:T	1.95114e-20	-4.89955e-10	-0.888745
101031654	chr14:101031654:T:C	1.90645e-20	-4.89955e-10	-0.911916
101031668	chr14:101031668:C:T	1.91176e-20	-4.89955e-10	-0.909136
101032166	chr14:101032166:T:C	6.41568e-20	0.301584	-2.77585e-10
101032437	chr14:101032437:G:A	9.90924e-20	-2.2712	3.00751
101032544	chr14:101032544:G:A	1.48705e-21	-2.27096	-1.19199
101032825	chr14:101032825:A:G	6.1687e-21	-2.04026	-2.77585e-10
101033167	chr14:101033167:T:G	2.54675e-21	-1.81741	-1.10752
101033544	chr14:101033544:G:A	1.36824e-20	-4.89955e-10	-1.24364
101033600	chr14:101033600:A:G	2.71987e-21	-1.74061	-1.11856
101033612	chr14:101033612:G:T	6.83224e-20	-2.28251	2.647
101033690	chr14:101033690:C:T	4.80339e-21	-2.29042	-2.77585e-10
101034288	chr14:101034288:C:T	1.66749e-21	-2.11141	-1.23702
101034677	chr14:101034677:A:G	1.20822e-19	-2.29132	3.2259
101034802	chr14:101034802:G:A	5.17317e-21	-2.21626	-2.77585e-10
101034948	chr14:101034948:T:C	1.16688e-19	-2.29124	3.19099
101035519	chr14:101035519:G:A	7.04954e-20	-2.26891	2.66471
101035670	chr14:101035670:A:T	2.46992e-20	-4.89955e-10	-0.652976
101035768	chr14:101035768:A:G	1.68477e-20	-1.03553	-2.77585e-10
101035781	chr14:101035781:C:T	7.48211e-19	-4.89955e-10	2.75794
101035782	chr14:101035782:G:A	2.00478e-20	-4.89955e-10	-0.861628
101035821	chr14:101035821:C:T	5.21024e-21	-2.20912	-2.77585e-10
101035931	chr14:101035931:T:C	2.30186e-21	-1.78025	-1.24578
101035964	chr14:101035964:C:T	8.02779e-21	-2.08869	0.311853
101036092	chr14:101036092:G:A	1.46473e-20	-4.89955e-10	-1.17549
101036119	chr14:101036119:C:T	1.87832e-21	-1.9844	-1.24497
101036416	chr14:101036416:C:G	2.94575e-19	-4.89955e-10	1.82579
101036528	chr14:101036528:T:C	1.75113e-20	-4.89955e-10	-0.996897
101036929	chr14:101036929:G:A	1.26861e-18	-4.89955e-10	3.28593
101037505	chr14:101037505:C:T	1.82634e-21	-2.04183	-1.2156
101037575	chr14:101037575:T:TC	6.27598e-21	-1.88327	-0.139747
101037630	chr14:101037630:C:T	1.72338e-20	-4.89955e-10	-1.01287
101037672	chr14:101037672:C:T	1.20503e-20	-0.893956	-0.476702
101037784	chr14:101037784:T:C	2.3172e-20	-4.89955e-10	-0.716803
101038113	chr14:101038113:A:G	2.93781e-21	-1.95924	-0.822838
101038879	chr14:101038879:G:T	1.21932e-19	2.01839	-1.07467
101038903	chr14:101038903:A:G	3.84975e-21	-1.27875	-1.23299
101038972	chr14:101038972:T:G	1.75682e-20	-4.89955e-10	-0.993654
101039125	chr14:101039125:G:A	4.92601e-21	-1.1199	-1.14532
101039562	chr14:101039562:G:A	2.89057e-21	-1.85798	-0.940316
101039996	chr14:101039996:C:T	1.61871e-20	-4.89955e-10	-1.07553
101040218	chr14:101040218:A:G	9.50153e-21	-1.60829	-2.77585e-10
101040315	chr14:101040315:C:T	1.53359e-20	-4.89955e-10	-1.12955
101041204	chr14:101041204:A:G	3.28357e-20	-4.89955e-10	-0.36823
101041390	chr14:101041390:C:T	4.87248e-20	-1.09207	1.11851
101041520	chr14:101041520:G:A	1.68566e-20	-4.89955e-10	-1.035
101042339	chr14:101042339:A:G	1.62587e-20	-1.07112	-2.77585e-10
101042372	chr14:101042372:T:C	1.43224e-20	-4.89955e-10	-1.19792
101042707	chr14:101042707:C:T	1.78789e-20	-4.89955e-10	-0.976125
101042791	chr14:101042791:T:G	2.31874e-20	-4.89955e-10	-0.716137
101042927	chr14:101042927:C:G	3.54808e-20	-4.89955e-10	-0.290756
101042933	chr14:101042933:C:T	5.6379e-21	-2.13023	-2.77585e-10
101042937	chr14:101042937:G:A	2.90541e-21	-1.63411	-1.15907
101043723	chr14:101043723:T:C	7.67959e-21	-2.13842	0.317244
101043847	chr14:101043847:C:T	2.4036e-20	-4.89955e-10	-0.680195
101044079	chr14:101044079:A:G	1.72033e-20	-4.89955e-10	-1.01464
101044525	chr14:101044525:A:G	1.40408e-20	-4.89955e-10	-1.21778
101044692	chr14:101044692:TGGTAGGCCAGCCCCAGGAG:T	1.90128e-21	-2.08265	-1.13457
101045140	chr14:101045140:G:A	2.03701e-20	-4.89955e-10	-0.845677
101045243	chr14:101045243:C:T	1.43392e-21	-2.29035	-1.20898
101045364	chr14:101045364:G:T	2.93062e-20	0.671916	-1.15386
101045434	chr14:101045434:C:A	7.45732e-21	-1.85055	-2.77585e-10
101045468	chr14:101045468:C:T	3.62142e-20	-4.89955e-10	-0.270296
101045521	chr14:101045521:C:T	3.97799e-20	-4.89955e-10	-0.176384
101045622	chr14:101045622:T:G	3.02627e-20	-4.89955e-10	-0.449831
101045735	chr14:101045735:G:A	3.13185e-21	-1.73856	-0.979563
101045845	chr14:101045845:C:T	1.70206e-20	-4.89955e-10	-1.02532
101046163	chr14:101046163:A:G	1.41714e-21	-2.27542	-1.23569
101046240	chr14:101046240:G:A	5.60189e-20	-4.89955e-10	0.165943
101046243	chr14:101046243:A:C	2.52479e-20	-4.89955e-10	-0.631004
101046635	chr14:101046635:C:T	4.63393e-21	-1.22786	-1.09848
101046750	chr14:101046750:C:T	4.29583e-21	-1.29511	-1.10699
101046935	chr14:101046935:C:A	5.99529e-20	-4.89955e-10	0.233813
101047166	chr14:101047166:G:A	5.38382e-20	-4.89955e-10	0.126238
101047217	chr14:101047217:G:A	5.48344e-21	-2.15801	-2.77585e-10
101047458	chr14:101047458:C:T	1.68314e-20	-1.0365	-2.77585e-10
101047566	chr14:101047566:C:T	2.99476e-20	-4.89955e-10	-0.460296
101047728	chr14:101047728:A:G	2.77228e-20	-4.89955e-10	-0.537491
101048034	chr14:101048034:T:C	2.47208e-21	-2.08336	-0.871323
101048142	chr14:101048142:T:C	4.86458e-21	-2.27777	-2.77585e-10
101048272	chr14:101048272:G:A	4.75359e-20	-4.89955e-10	0.00173819
101048613	chr14:101048613:A:T	2.82549e-21	-1.60335	-1.21771
101048920	chr14:101048920:C:T	3.15352e-20	-4.89955e-10	-0.408643
101049283	chr14:101049283:G:A	8.99876e-20	-4.89955e-10	0.639926
101049412	chr14:101049412:A:G	1.60026e-20	-4.89955e-10	-1.08699
101049426	chr14:101049426:A:G	1.42262e-20	-4.89955e-10	-1.20466
101049930	chr14:101049930:G:A	1.68304e-20	-4.89955e-10	-1.03656
101050046	chr14:101050046:C:A	1.01816e-19	-4.89955e-10	0.763424
101050259	chr14:101050259:A:T	6.77575e-21	-1.9464	-2.77585e-10
101050418	chr14:101050418:G:T	8.5797e-20	-4.89955e-10	0.592237
101050655	chr14:101050655:G:T	1.73245e-20	-4.89955e-10	-1.00762
101050702	chr14:101050702:T:C	7.23759e-20	-4.89955e-10	0.422128
101050861	chr14:101050861:G:A	1.3657e-20	-4.89955e-10	-1.2455
101051272	chr14:101051272:A:T	2.0362e-20	-4.89955e-10	-0.846075
101051686	chr14:101051686:T:C	6.43886e-21	-0.964411	-1.03298
101051960	chr14:101051960:G:A	5.22817e-20	-4.89955e-10	0.0969006
101051965	chr14:101051965:T:A	9.47762e-20	-4.89955e-10	0.691773
101052318	chr14:101052318:G:A	3.10916e-20	-0.422809	-2.77585e-10
101052423	chr14:101052423:G:A	5.56602e-21	-1.15058	-0.992483
101052846	chr14:101052846:C:T	1.52378e-20	-4.89955e-10	-1.13597
101052942	chr14:101052942:C:T	1.60506e-20	-4.89955e-10	-1.084
101052947	chr14:101052947:G:A	1.61691e-20	-4.89955e-10	-1.07664
101053625	chr14:101053625:C:CA	7.59959e-21	-1.83165	-2.77585e-10
101054190	chr14:101054190:A:C	3.7455e-21	-1.45703	-1.08216
101054492	chr14:101054492:C:T	2.55218e-20	-4.89955e-10	-0.620211
101055073	chr14:101055073:G:A	6.06167e-20	-4.89955e-10	0.244825
101055164	chr14:101055164:C:G	5.99365e-20	-4.89955e-10	0.233539
101055634	chr14:101055634:A:G	1.43042e-20	-4.89955e-10	-1.19919
101055984	chr14:101055984:C:A	1.86033e-20	-4.89955e-10	-0.936406
101056041	chr14:101056041:A:G	7.80238e-20	-4.89955e-10	0.497268
101056219	chr14:101056219:T:C	6.98637e-21	-0.931923	-0.983862
101056445	chr14:101056445:C:T	1.68137e-21	-2.28413	-1.05601
101056582	chr14:101056582:T:C	2.31216e-20	-4.89955e-10	-0.718979
101056741	chr14:101056741:C:T	1.45971e-20	-4.89955e-10	-1.17893
101057418	chr14:101057418:G:A	1.46233e-20	-4.89955e-10	-1.17713
101057557	chr14:101057557:A:G	1.37673e-20	-4.89955e-10	-1.23745
101057653	chr14:101057653:C:G	1.5156e-20	-4.89955e-10	-1.14135
101058131	chr14:101058131:C:T	2.14446e-19	1.50831	-2.77585e-10
101058819	chr14:101058819:A:G	1.36807e-20	-4.89955e-10	-1.24376
101059742	chr14:101059742:T:G	8.23728e-20	-4.89955e-10	0.551509
101059963	chr14:101059963:G:A	3.92226e-20	-0.190494	-2.77585e-10
101060278	chr14:101060278:T:TCCTCGAAAGAGG	1.36731e-20	-4.89955e-10	-1.24432
101060291	chr14:101060291:C:T	1.56724e-20	-4.89955e-10	-1.10784
101060391	chr14:101060391:C:G	4.9835e-21	-1.01066	-1.24295
101060781	chr14:101060781:C:T	7.66021e-21	-1.82371	-2.77585e-10
101061413	chr14:101061413:G:A	1.36981e-20	-4.89955e-10	-1.24249
101061773	chr14:101061773:G:T	1.14227e-20	-0.223488	-1.20066
101061782	chr14:101061782:A:C	8.18981e-20	-4.89955e-10	0.54573
101062149	chr14:101062149:G:A	5.98501e-20	-4.89955e-10	0.232097
101062509	chr14:101062509:G:A	7.61392e-21	-0.644667	-1.1851
101062805	chr14:101062805:C:A	2.55003e-21	-1.70367	-1.21998
101062924	chr14:101062924:G:GA	5.26299e-21	-1.13374	-1.0653
101062976	chr14:101062976:G:A	5.14108e-21	-1.19824	-1.02425
101063077	chr14:101063077:G:A	3.58991e-21	-1.48442	-1.0972
101063100	chr14:101063100:G:A	3.43929e-21	-1.52492	-1.09956
101063112	chr14:101063112:G:A	1.70633e-21	-2.11945	-1.20595
101063516	chr14:101063516:C:T	3.67758e-20	-4.89955e-10	-0.254906
101063519	chr14:101063519:G:A	6.28344e-20	-4.89955e-10	0.280756
101063860	chr14:101063860:A:C	4.25546e-21	-1.50988	-0.90166
101063926	chr14:101063926:G:A	8.15625e-21	-1.76096	-2.77585e-10
101063994	chr14:101063994:C:T	3.14624e-20	-4.89955e-10	-0.410952
101064098	chr14:101064098:G:C	2.06119e-20	-4.89955e-10	-0.833875
101064211	chr14:101064211:C:T	1.02989e-19	0.774875	-2.77585e-10
101065091	chr14:101065091:T:G	1.58987e-20	-4.89955e-10	-1.09351
101065396	chr14:101065396:C:T	1.17848e-20	-1.39293	-2.77585e-10
101065469	chr14:101065469:C:T	1.96961e-20	-4.89955e-10	-0.879327
101065517	chr14:101065517:A:G	2.13938e-21	-2.26546	-0.833773
101065877	chr14:101065877:C:T	4.55499e-20	-4.89955e-10	-0.0409386
101065880	chr14:101065880:G:A	2.40217e-21	-2.2705	-0.712871
101065899	chr14:101065899:C:T	1.98225e-20	-4.89955e-10	-0.872929
101066124	chr14:101066124:G:A	1.66086e-20	-4.89955e-10	-1.04983
101066137	chr14:101066137:G:A	2.72556e-20	-4.89955e-10	-0.554486
101066270	chr14:101066270:C:T	2.17954e-20	-4.89955e-10	-0.778047
101066344	chr14:101066344:A:G	1.79704e-21	-2.28985	-0.98375
101066415	chr14:101066415:T:A	5.07312e-21	-2.29	0.0542133
101066439	chr14:101066439:CTGAGGAGAGG:C	5.0796e-20	-4.89955e-10	0.0680716
101066883	chr14:101066883:G:A	1.65119e-20	-4.89955e-10	-1.05567
101066951	chr14:101066951:A:G	1.57878e-20	-4.89955e-10	-1.10051
101067289	chr14:101067289:C:T	1.41748e-21	-2.26548	-1.24539
101067419	chr14:101067419:C:G	2.04626e-21	-2.13928	-1.00445
101067551	chr14:101067551:C:G	1.43506e-20	-4.89955e-10	-1.19595
101067557	chr14:101067557:G:A	1.56442e-19	-4.89955e-10	1.19294
101067660	chr14:101067660:G:A	3.56186e-21	-2.07984	-0.509621
101067768	chr14:101067768:G:A	4.80212e-21	-2.29069	-2.77585e-10
101067853	chr14:101067853:T:C	1.41037e-20	-0.0566415	-1.15667
101067932	chr14:101067932:C:T	1.66761e-20	-4.89955e-10	-1.04577
101068206	chr14:101068206:G:A	1.3846e-21	-2.28873	-1.24561
101068311	chr14:101068311:A:G	1.39497e-20	-4.89955e-10	-1.22429
101068388	chr14:101068388:A:G	1.36537e-20	-4.89955e-10	-1.24574
101068521	chr14:101068521:A:G	1.86657e-20	-4.89955e-10	-0.933058
101068554	chr14:101068554:T:C	1.44161e-20	-4.89955e-10	-1.1914
101069050	chr14:101069050:A:C	1.37628e-20	-4.89955e-10	-1.23778
101069062	chr14:101069062:G:A	5.97566e-21	-1.2045	-0.86755
101069482	chr14:101069482:G:A	3.04384e-20	0.700536	-1.14458
101069499	chr14:101069499:G:A	5.76757e-21	-1.19989	-0.907603
101069510	chr14:101069510:G:A	2.01382e-20	-4.89955e-10	-0.857128
101069604	chr14:101069604:T:C	6.19096e-20	0.265929	-2.77585e-10
101069619	chr14:101069619:T:A	2.41793e-21	-1.75094	-1.2259
101069690	chr14:101069690:C:A	1.63054e-20	-4.89955e-10	-1.06825
101069920	chr14:101069920:A:G	2.47728e-21	-1.74102	-1.21156
101069956	chr14:101069956:G:A	1.86766e-20	-4.89955e-10	-0.932476
101070076	chr14:101070076:A:G	1.76805e-20	-4.89955e-10	-0.987282
101070262	chr14:101070262:G:A	1.37628e-20	-4.89955e-10	-1.23778
101070645	chr14:101070645:T:C	5.49534e-21	-0.935512	-1.22033
101070710	chr14:101070710:A:G	5.48483e-19	3.68645	-1.23904
101070885	chr14:101070885:C:T	2.16153e-20	-4.89955e-10	-0.786344
101070939	chr14:101070939:T:A	1.83718e-20	0.286115	-1.23504
101070941	chr14:101070941:A:G	5.72026e-19	3.72839	-1.23895
101070947	chr14:101070947:T:A	1.91483e-20	0.32751	-1.23504
101071040	chr14:101071040:C:T	1.89512e-20	0.318471	-1.23635
101071520	chr14:101071520:A:G	2.82872e-21	-1.82056	-0.999364
101071563	chr14:101071563:C:A	1.61611e-20	-4.89955e-10	-1.07714
101071608	chr14:101071608:C:T	1.80854e-20	-4.89955e-10	-0.964641
101071899	chr14:101071899:C:G	3.89831e-19	3.3219	-1.21593
101072095	chr14:101072095:T:C	2.79818e-20	-4.89955e-10	-0.528192
101072276	chr14:101072276:C:T	6.03418e-21	-0.859507	-1.2028
101072455	chr14:101072455:C:T	4.96022e-21	-2.2583	-2.77585e-10
101072507	chr14:101072507:A:T	4.56663e-19	3.48793	-1.22373
101072648	chr14:101072648:G:A	6.1191e-20	0.386398	-0.132144
101072753	chr14:101072753:A:G	1.38641e-21	-2.29118	-1.24184
101072794	chr14:101072794:G:A	9.80071e-21	-2.01037	0.433079
101072860	chr14:101072860:C:T	8.16149e-21	-2.08281	0.322495
101072883	chr14:101072883:A:C	1.41359e-18	4.63992	-1.24578
101072932	chr14:101072932:T:A	1.48864e-20	-4.89955e-10	-1.1593
101073047	chr14:101073047:C:T	5.52904e-21	-1.85745	-0.292281
101073435	chr14:101073435:C:T	5.24018e-21	-2.20339	-2.77585e-10
101073662	chr14:101073662:C:T	4.06858e-21	-1.89872	-0.557731
101073694	chr14:101073694:G:A	4.61989e-21	-2.27751	-0.0518705
101073822	chr14:101073822:G:T	4.39508e-21	-2.26848	-0.110782
101074114	chr14:101074114:A:G	3.04816e-20	-0.261718	-0.180904
101074193	chr14:101074193:T:A	1.65687e-20	-4.89955e-10	-1.05223
101074210	chr14:101074210:C:T	1.61068e-20	-4.89955e-10	-1.08051
101074341	chr14:101074341:C:T	1.51081e-20	-4.89955e-10	-1.14451
101074385	chr14:101074385:A:T	4.61283e-21	-2.27778	-0.0531285
101074479	chr14:101074479:AC:A	6.06221e-21	-2.05767	-2.77585e-10
101074621	chr14:101074621:G:A	1.50722e-20	-4.89955e-10	-1.1469
101074668	chr14:101074668:T:C	1.00647e-20	-0.669467	-0.881248
101074788	chr14:101074788:C:A	1.45996e-20	-4.89955e-10	-1.17875
101074894	chr14:101074894:C:G	3.31555e-19	1.6147	0.329343
101074998	chr14:101074998:AG:A	5.76111e-21	-2.10862	-2.77585e-10
101075000	chr14:101075000:G:T	1.54634e-21	-2.2255	-1.19835
101075216	chr14:101075216:G:C	1.52567e-20	-4.89955e-10	-1.13473
101075303	chr14:101075303:A:C	1.48369e-20	-4.89955e-10	-1.16263
101075354	chr14:101075354:G:A	3.00926e-20	-4.89955e-10	-0.455467
101075395	chr14:101075395:CA:C	2.89335e-20	-4.89955e-10	-0.494747
101075571	chr14:101075571:G:A	1.56529e-20	-4.89955e-10	-1.10909
101075729	chr14:101075729:T:C	2.13387e-21	-2.29096	-0.810849
101075768	chr14:101075768:C:A	2.22039e-21	-2.04909	-1.01298
101075968	chr14:101075968:C:T	1.48526e-20	-4.89955e-10	-1.16157
101075969	chr14:101075969:G:A	3.04456e-21	-1.55234	-1.19405
101076205	chr14:101076205:C:T	1.45284e-20	-4.89955e-10	-1.18364
101076235	chr14:101076235:G:A	1.96002e-21	-2.17935	-1.00744
101076263	chr14:101076263:G:T	7.10653e-21	-0.732221	-1.16651
101076304	chr14:101076304:T:G	2.26085e-19	1.36035	0.200817
101076330	chr14:101076330:T:A	2.84012e-21	-2.02818	-0.78772
101076333	chr14:101076333:C:A	2.80923e-21	-2.04383	-0.783008
101076415	chr14:101076415:T:C	5.53988e-19	1.26478	1.19261
101076564	chr14:101076564:A:G	1.94768e-19	1.59579	-0.183728
101076630	chr14:101076630:A:G	1.155e-20	-0.559585	-0.853476
101076710	chr14:101076710:T:C	1.48018e-20	-4.89955e-10	-1.165
101077005	chr14:101077005:C:T	5.13352e-21	-0.98307	-1.24089
101077045	chr14:101077045:G:GA	3.04382e-21	-1.50816	-1.23847
101077127	chr14:101077127:T:TGGAGGC	1.66048e-20	-4.89955e-10	-1.05005
101077219	chr14:101077219:G:A	5.26834e-21	-1.14724	-1.05079
101077257	chr14:101077257:A:G	2.27303e-21	-1.89557	-1.14306
101077928	chr14:101077928:T:C	3.4848e-21	-2.27943	-0.331903
101078021	chr14:101078021:C:T	2.49461e-21	-2.11365	-0.83196
101078091	chr14:101078091:C:T	7.36093e-21	-2.09576	0.232202
101078202	chr14:101078202:A:C	2.87966e-21	-2.28932	-0.512749
101078328	chr14:101078328:C:T	2.17764e-21	-1.90681	-1.1747
101078446	chr14:101078446:A:G	4.1003e-20	-4.89955e-10	-0.146101
101078759	chr14:101078759:T:C	5.74296e-21	-1.07563	-1.03614
101078819	chr14:101078819:G:A	3.96874e-20	-4.89955e-10	-0.178713
101078910	chr14:101078910:A:T	2.39767e-20	-4.89955e-10	-0.682665
101078999	chr14:101078999:G:C	3.92613e-20	-4.89955e-10	-0.189507
101079061	chr14:101079061:A:G	3.61318e-20	-4.89955e-10	-0.272573
101079106	chr14:101079106:G:A	1.48103e-20	-4.89955e-10	-1.16442
101079377	chr14:101079377:T:G	3.6033e-21	-1.87987	-0.698024
101079491	chr14:101079491:C:A	2.41991e-21	-2.19311	-0.782908
101079708	chr14:101079708:G:A	3.83871e-21	-1.37051	-1.1441
101079865	chr14:101079865:T:C	4.02736e-21	-2.29097	-0.175666
101080116	chr14:101080116:A:C	3.4144e-21	-1.88057	-0.751178
101080895	chr14:101080895:C:A	1.57862e-21	-2.1784	-1.2248
101081083	chr14:101081083:A:C	4.25538e-20	-4.89955e-10	-0.108978
101081192	chr14:101081192:C:G	1.60328e-20	-4.89955e-10	-1.08511
101081414	chr14:101081414:C:T	3.76228e-20	-4.89955e-10	-0.232136
101081426	chr14:101081426:GA:G	1.5059e-20	-4.89955e-10	-1.14777
101081443	chr14:101081443:A:C	1.37748e-20	-4.89955e-10	-1.23691
101081506	chr14:101081506:A:G	1.34474e-20	-0.0961085	-1.16485
101081579	chr14:101081579:A:T	1.50523e-20	-4.89955e-10	-1.14822
101081704	chr14:101081704:T:C	4.40589e-20	-4.89955e-10	-0.0742177
101081718	chr14:101081718:G:T	1.74806e-20	-4.89955e-10	-0.998656
101081745	chr14:101081745:T:C	2.11783e-20	-4.89955e-10	-0.806771
101081746	chr14:101081746:T:G	2.54668e-21	-1.88965	-1.03531
101081830	chr14:101081830:T:C	4.26218e-20	-4.89955e-10	-0.107379
101081857	chr14:101081857:C:A	6.8109e-21	-0.793758	-1.14746
101082040	chr14:101082040:G:A	5.6718e-21	-1.00394	-1.1203
101082135	chr14:101082135:T:C	4.24005e-20	-4.89955e-10	-0.112585
101082219	chr14:101082219:G:A	2.31455e-21	-1.99761	-1.02292
101082364	chr14:101082364:C:T	1.66698e-20	-4.89955e-10	-1.04615
101082433	chr14:101082433:C:T	2.18098e-20	-4.89955e-10	-0.777385
101082686	chr14:101082686:T:G	2.32998e-21	-1.85602	-1.15787
101082882	chr14:101082882:A:G	3.66843e-20	-0.680363	0.422966
101082939	chr14:101082939:A:AGCCCAC	1.42732e-20	-4.89955e-10	-1.20136
101083067	chr14:101083067:T:G	1.23376e-20	-0.243875	-1.10322
101083106	chr14:101083106:G:A	3.17433e-20	-4.89955e-10	-0.402066
101083109	chr14:101083109:C:T	3.91849e-20	-4.89955e-10	-0.191454
101083219	chr14:101083219:A:G	2.96015e-21	-1.88787	-0.886637
101083368	chr14:101083368:T:A	2.21951e-20	-4.89955e-10	-0.759873
101083620	chr14:101083620:A:C	7.68072e-21	-2.25241	0.431378
101083700	chr14:101083700:C:G	1.1101e-20	-0.586184	-0.86653
101083836	chr14:101083836:C:T	3.99363e-21	-1.35043	-1.12461
101083874	chr14:101083874:T:A	1.45745e-20	-4.89955e-10	-1.18047
101083895	chr14:101083895:G:C	2.69108e-20	-4.89955e-10	-0.56722
101084013	chr14:101084013:C:T	1.93659e-21	-2.06707	-1.13175
101084163	chr14:101084163:C:T	4.80058e-21	-2.28274	-0.00826766
101084311	chr14:101084311:G:A	2.1538e-21	-1.90833	-1.18418
101084639	chr14:101084639:C:T	2.3946e-21	-1.88342	-1.10311
101084739	chr14:101084739:T:A	4.15943e-20	-0.331752	0.19997
101085002	chr14:101085002:G:A	1.15776e-19	-4.89955e-10	0.891912
101085032	chr14:101085032:TCCA:T	1.37108e-20	-4.89955e-10	-1.24156
101085658	chr14:101085658:A:G	1.70225e-21	-2.16398	-1.16382
101085812	chr14:101085812:A:G	1.82372e-20	-4.89955e-10	-0.956282
101085890	chr14:101085890:G:A	1.52802e-21	-2.28624	-1.14954
101085958	chr14:101085958:G:A	4.9531e-21	-2.25973	-2.77585e-10
101086249	chr14:101086249:G:A	2.93853e-20	-4.89955e-10	-0.479253
101086255	chr14:101086255:T:G	1.43105e-20	-4.89955e-10	-1.19875
101086281	chr14:101086281:A:G	6.65107e-21	-1.5001	-0.464872
101086554	chr14:101086554:A:G	2.9702e-20	-0.842755	0.374225
101087092	chr14:101087092:A:G	1.60465e-21	-2.14513	-1.24171
101087130	chr14:101087130:G:A	1.65239e-20	-4.89955e-10	-1.05494
101087451	chr14:101087451:G:A	2.48419e-21	-2.24437	-0.705428
101087480	chr14:101087480:C:A	1.39712e-20	-4.89955e-10	-1.22274
101087495	chr14:101087495:C:T	7.62919e-21	-0.978699	-0.849066
101087779	chr14:101087779:T:C	2.02443e-21	-2.29095	-0.863505
101087816	chr14:101087816:T:C	2.4115e-20	-4.89955e-10	-0.676911
101087994	chr14:101087994:T:C	1.59934e-19	-4.89955e-10	1.21501
101088047	chr14:101088047:T:C	1.59398e-20	-1.09093	-2.77585e-10
101088131	chr14:101088131:C:G	5.20686e-21	-1.18931	-1.02046
101088330	chr14:101088330:T:C	1.11693e-20	-0.518699	-0.92788
101088394	chr14:101088394:T:C	1.52757e-20	-4.89955e-10	-1.13348
101088411	chr14:101088411:G:A	1.36531e-20	-4.89955e-10	-1.24578
101088654	chr14:101088654:G:A	5.52871e-21	-2.14979	-2.77585e-10
101088723	chr14:101088723:G:A	1.38356e-20	-4.89955e-10	-1.2325
101088953	chr14:101088953:G:A	1.53513e-20	-1.12855	-2.77585e-10
101089046	chr14:101089046:T:C	8.60446e-21	-1.70747	-2.77585e-10
101089133	chr14:101089133:A:G	3.37216e-21	-1.42686	-1.21733
101089307	chr14:101089307:G:A	1.38277e-20	-4.89955e-10	-1.23307
101089426	chr14:101089426:C:T	1.89265e-20	-4.89955e-10	-0.919186
101089489	chr14:101089489:G:A	8.18071e-21	-1.75797	-2.77585e-10
101089515	chr14:101089515:G:A	2.34374e-21	-1.99124	-1.01675
101090243	chr14:101090243:A:G	6.93396e-21	-1.92332	-2.77585e-10
101090381	chr14:101090381:T:C	1.49273e-20	-1.15656	-2.77585e-10
101090520	chr14:101090520:C:G	1.76074e-21	-2.28993	-1.00408
101090537	chr14:101090537:T:C	5.73264e-21	-1.75501	-0.358556
101090632	chr14:101090632:T:C	1.71227e-20	-1.01934	-2.77585e-10
101090703	chr14:101090703:C:T	1.52058e-20	-4.89955e-10	-1.13807
101090719	chr14:101090719:T:C	7.48264e-21	-1.00213	-0.84503
101090786	chr14:101090786:G:A	1.37138e-20	-4.89955e-10	-1.24134
101090796	chr14:101090796:A:G	1.39237e-20	-1.22616	-2.77585e-10
101090864	chr14:101090864:T:C	1.57521e-20	-4.89955e-10	-1.10277
101090933	chr14:101090933:C:A	1.94995e-20	-4.89955e-10	-0.889356
101091026	chr14:101091026:A:T	4.80674e-21	-2.28973	-2.77585e-10
101091059	chr14:101091059:G:A	2.3684e-20	-1.4317	0.73675
101091106	chr14:101091106:G:A	1.00444e-20	-0.675118	-0.877616
101091357	chr14:101091357:A:C	2.40885e-20	-1.37076	0.692751
101091688	chr14:101091688:C:A	9.86467e-20	0.731799	-2.77585e-10
101092049	chr14:101092049:C:T	3.11067e-20	-4.89955e-10	-0.422322
101092164	chr14:101092164:T:C	5.5763e-20	-4.89955e-10	0.161365
101092170	chr14:101092170:A:T	5.58994e-20	-4.89955e-10	0.163807
101092905	chr14:101092905:G:A	1.60405e-20	-1.08463	-2.77585e-10
101093178	chr14:101093178:C:T	2.1878e-20	-4.89955e-10	-0.774264
101093331	chr14:101093331:C:T	6.66407e-20	-4.89955e-10	0.339569
101093521	chr14:101093521:G:A	1.88206e-21	-2.20473	-1.02264
101093651	chr14:101093651:A:T	6.42652e-20	-4.89955e-10	0.303272
101093953	chr14:101093953:A:T	3.89805e-20	-1.02305	0.826368
101094172	chr14:101094172:T:A	2.48042e-21	-2.20036	-0.750956
101094384	chr14:101094384:C:A	2.50313e-21	-2.18316	-0.759047
101094517	chr14:101094517:G:A	2.05424e-21	-1.89461	-1.24523
101094858	chr14:101094858:G:A	4.92551e-21	-2.26532	-2.77585e-10
101094895	chr14:101094895:C:A	3.28864e-20	-1.1671	0.800413
101095057	chr14:101095057:C:T	4.84074e-21	-2.28268	-2.77585e-10
101095059	chr14:101095059:T:G	4.82975e-21	-2.28495	-2.77585e-10
101095174	chr14:101095174:T:G	1.36567e-20	-4.89955e-10	-1.24552
101095195	chr14:101095195:T:C	2.57646e-20	-4.89955e-10	-0.610744
101095447	chr14:101095447:G:T	2.30646e-21	-2.23138	-0.792653
101095627	chr14:101095627:T:C	1.37506e-20	-4.89955e-10	-1.23866
101095948	chr14:101095948:GC:G	1.3768e-19	1.06519	-2.77585e-10
101095996	chr14:101095996:C:T	1.36619e-20	-4.89955e-10	-1.24514
101096068	chr14:101096068:TTAAC:T	2.49318e-20	-4.89955e-10	-0.643602
101096540	chr14:101096540:C:A	1.36652e-20	-4.89955e-10	-1.24489
101096851	chr14:101096851:C:T	2.95881e-20	-4.89955e-10	-0.472376
101097367	chr14:101097367:A:G	1.88822e-20	-4.89955e-10	-0.921526
101097716	chr14:101097716:T:A	7.53263e-21	-1.15224	-0.688261
101097907	chr14:101097907:TA:T	2.52497e-21	-2.29132	-0.642196
101097953	chr14:101097953:A:T	2.6992e-20	-4.89955e-10	-0.564207
101098007	chr14:101098007:C:G	4.46217e-21	-2.29108	-0.0730331
101098043	chr14:101098043:C:T	1.39781e-20	-4.89955e-10	-1.22225
101099212	chr14:101099212:G:T	1.24361e-20	-0.383964	-0.955176
101099339	chr14:101099339:AT:A	2.2735e-21	-2.29003	-0.748395
101099553	chr14:101099553:C:T	2.10205e-20	-4.89955e-10	-0.814248
101099801	chr14:101099801:G:A	2.64995e-20	-4.89955e-10	-0.582619
101099936	chr14:101099936:C:T	3.9038e-21	-1.33414	-1.16365
101100003	chr14:101100003:C:T	2.20835e-20	-4.89955e-10	-0.764914
101100110	chr14:101100110:T:A	1.47606e-20	-4.89955e-10	-1.16778
101100222	chr14:101100222:C:T	3.74788e-20	-4.89955e-10	-0.235971
101100300	chr14:101100300:C:T	1.58741e-20	-4.89955e-10	-1.09506
101100346	chr14:101100346:A:G	1.37717e-20	-4.89955e-10	-1.23713
101100649	chr14:101100649:C:A	2.18806e-20	-4.89955e-10	-0.774144
101100763	chr14:101100763:G:A	7.45515e-21	-1.85084	-2.77585e-10
101101084	chr14:101101084:C:T	1.38906e-20	-4.89955e-10	-1.22853
101101209	chr14:101101209:T:C	1.61527e-20	-4.89955e-10	-1.07766
101101311	chr14:101101311:A:G	1.42735e-21	-2.28299	-1.22094
101101330	chr14:101101330:A:T	1.77316e-20	-4.89955e-10	-0.984397
101101393	chr14:101101393:G:A	1.50341e-20	-4.89955e-10	-1.14943
101101625	chr14:101101625:A:T	9.22828e-21	-1.63747	-2.77585e-10
101101692	chr14:101101692:G:T	1.50057e-21	-2.25893	-1.19497
101101893	chr14:101101893:A:T	1.42422e-21	-2.29035	-1.21578
101102126	chr14:101102126:A:G	2.48104e-21	-2.25608	-0.694985
101102294	chr14:101102294:C:T	1.50117e-21	-2.2758	-1.1777
101102422	chr14:101102422:G:A	6.00163e-21	-2.06771	-2.77585e-10
101102483	chr14:101102483:C:T	1.52015e-21	-2.28608	-1.15486
101102505	chr14:101102505:C:T	1.5382e-21	-2.28678	-1.14235
101102622	chr14:101102622:T:C	1.36758e-20	-4.89955e-10	-1.24412
101102753	chr14:101102753:G:A	1.4905e-21	-2.23138	-1.22926
101102761	chr14:101102761:C:T	3.86028e-20	-4.89955e-10	-0.206422
101102877	chr14:101102877:G:C	1.51374e-20	-4.89955e-10	-1.14258
101103229	chr14:101103229:G:A	1.42029e-20	-4.89955e-10	-1.2063
101103424	chr14:101103424:C:T	1.65975e-20	-1.0505	-2.77585e-10
101103461	chr14:101103461:G:A	3.76875e-21	-1.31182	-1.22119
101103528	chr14:101103528:C:T	6.26236e-21	-2.02519	-2.77585e-10
101103564	chr14:101103564:C:T	1.45166e-20	-4.89955e-10	-1.18446
101103892	chr14:101103892:T:G	3.33555e-21	-1.65576	-0.999352
101103988	chr14:101103988:T:C	3.47881e-20	-4.89955e-10	-0.31047
101104136	chr14:101104136:A:G	1.36532e-20	-4.89955e-10	-1.24577
101104155	chr14:101104155:G:T	1.46962e-20	-4.89955e-10	-1.17216
101104365	chr14:101104365:A:C	3.98253e-21	-2.15871	-0.319123
101104428	chr14:101104428:A:C	2.07877e-20	-4.89955e-10	-0.825383
101104526	chr14:101104526:T:C	4.79856e-21	-1.86895	-0.422484
101104887	chr14:101104887:G:A	5.18037e-20	-4.89955e-10	0.0877163
101105044	chr14:101105044:A:AG	3.15378e-20	-4.89955e-10	-0.40856
101105285	chr14:101105285:C:T	1.30413e-20	-0.667955	-0.623668
101105372	chr14:101105372:T:C	4.64086e-21	-1.08648	-1.23837
101105448	chr14:101105448:C:T	2.88244e-21	-1.6244	-1.1767
101105625	chr14:101105625:A:G	3.20093e-20	-4.89955e-10	-0.393718
101105718	chr14:101105718:T:C	1.37186e-20	-4.89955e-10	-1.24099
101105761	chr14:101105761:T:A	1.76671e-20	-0.228122	-0.759921
101105890	chr14:101105890:T:C	1.1529e-20	-1.6976	0.28272
101106073	chr14:101106073:G:A	3.15378e-20	-4.89955e-10	-0.40856
101106111	chr14:101106111:G:A	3.15378e-20	-4.89955e-10	-0.40856
101106147	chr14:101106147:C:G	1.1998e-20	-0.305538	-1.06947
101106168	chr14:101106168:AT:A	1.38126e-20	-4.89955e-10	-1.23416
101106273	chr14:101106273:C:T	4.81295e-21	-2.28844	-2.77585e-10
101106274	chr14:101106274:G:A	4.926e-21	-2.26522	-2.77585e-10
101106318	chr14:101106318:C:T	2.48299e-20	-4.89955e-10	-0.647696
101106487	chr14:101106487:T:C	1.36585e-20	-4.89955e-10	-1.24538
101106588	chr14:101106588:T:C	3.41458e-20	-4.89955e-10	-0.329106
101106821	chr14:101106821:T:A	3.15378e-20	-4.89955e-10	-0.40856
101106870	chr14:101106870:A:G	1.80938e-20	-4.89955e-10	-0.964179
101107607	chr14:101107607:C:A	3.48642e-20	-4.89955e-10	-0.308286
101107718	chr14:101107718:G:C	1.39349e-20	-4.89955e-10	-1.22535
101107835	chr14:101107835:C:T	5.43958e-21	-2.16604	-2.77585e-10
101108094	chr14:101108094:G:A	8.10116e-21	-0.713278	-1.05446
101108204	chr14:101108204:G:T	1.99824e-21	-1.93228	-1.2352
101108644	chr14:101108644:G:A	5.56406e-20	-4.89955e-10	0.159166
101108855	chr14:101108855:C:T	1.8898e-21	-2.03125	-1.19202
101109327	chr14:101109327:G:A	3.63224e-21	-2.03869	-0.531206
101109697	chr14:101109697:C:T	2.68702e-21	-2.25023	-0.621089
101109707	chr14:101109707:T:C	1.32918e-20	-0.659773	-0.612824
101109991	chr14:101109991:A:G	1.39811e-20	-4.89955e-10	-1.22204
101110035	chr14:101110035:T:C	2.4168e-21	-1.74279	-1.23451
101110103	chr14:101110103:C:T	2.01143e-21	-2.05622	-1.10469
101110314	chr14:101110314:G:A	1.839e-20	-4.89955e-10	-0.947938
101110385	chr14:101110385:A:G	1.66922e-21	-2.10202	-1.24537
101110444	chr14:101110444:G:A	2.70121e-21	-1.67878	-1.18727
101110565	chr14:101110565:C:T	1.46438e-20	-4.89955e-10	-1.17573
101110617	chr14:101110617:C:G	1.44563e-20	-4.89955e-10	-1.18862
101110919	chr14:101110919:TG:T	7.69048e-21	-1.81976	-2.77585e-10
101110950	chr14:101110950:G:A	1.38476e-20	-4.89955e-10	-1.23164
101110976	chr14:101110976:G:A	6.6227e-21	-1.96924	-2.77585e-10
101111513	chr14:101111513:A:G	1.7253e-21	-2.29131	-1.02303
101111586	chr14:101111586:T:C	2.47798e-21	-2.09308	-0.85922
101111633	chr14:101111633:C:A	1.48871e-20	-1.15925	-2.77585e-10
101111636	chr14:101111636:A:G	2.10214e-20	-4.89955e-10	-0.814204
101111748	chr14:101111748:A:G	1.74869e-21	-2.11885	-1.18203
101111988	chr14:101111988:G:A	1.39168e-20	-4.89955e-10	-1.22665
101112175	chr14:101112175:C:T	4.81192e-21	-2.28865	-2.77585e-10
101112621	chr14:101112621:A:G	1.16427e-20	-2.01076	0.605694
101113117	chr14:101113117:A:G	5.62878e-20	-4.89955e-10	0.170732
101113157	chr14:101113157:C:A	2.01676e-21	-2.11054	-1.04771
101113325	chr14:101113325:T:C	6.26633e-21	-1.18038	-0.844175
101113459	chr14:101113459:T:C	2.41158e-20	-4.89955e-10	-0.67688
101113645	chr14:101113645:C:A	2.08794e-21	-2.29014	-0.833423
101113689	chr14:101113689:A:G	1.14108e-20	-0.897119	-0.528063
101113913	chr14:101113913:G:A	1.5988e-20	-4.89955e-10	-1.08791
101114023	chr14:101114023:C:T	1.38645e-21	-2.29062	-1.24238
101114260	chr14:101114260:A:T	2.25411e-21	-1.82724	-1.21976
101114493	chr14:101114493:G:T	7.16817e-20	-4.89955e-10	0.41249
101114794	chr14:101114794:G:A	2.71485e-20	-4.89955e-10	-0.558424
101114956	chr14:101114956:G:T	1.3654e-20	-4.89955e-10	-1.24572
101114957	chr14:101114957:C:T	1.36542e-20	-4.89955e-10	-1.2457
101115048	chr14:101115048:G:A	1.39745e-21	-2.28202	-1.24308
101115222	chr14:101115222:C:T	1.40627e-21	-2.27464	-1.24416
101115227	chr14:101115227:G:A	2.77989e-20	-4.89955e-10	-0.534748
101115530	chr14:101115530:TGCATAC:T	3.01201e-21	-1.72254	-1.0346
101115551	chr14:101115551:T:C	3.16895e-21	-1.69574	-1.0106
101115609	chr14:101115609:C:T	1.40819e-20	-4.89955e-10	-1.21485
101115675	chr14:101115675:C:T	1.42619e-21	-2.28383	-1.22091
101115676	chr14:101115676:A:G	6.35961e-21	-1.32946	-0.680317
101115893	chr14:101115893:G:A	2.9209e-21	-1.69451	-1.09335
101115974	chr14:101115974:A:G	3.11934e-21	-1.64913	-1.07299
101115979	chr14:101115979:G:A	1.73934e-20	-4.89955e-10	-1.00365
101115990	chr14:101115990:G:A	8.26175e-21	-1.28216	-0.465949
101116093	chr14:101116093:T:A	3.23264e-21	-1.61657	-1.06988
101116182	chr14:101116182:G:A	1.4813e-21	-2.28676	-1.18006
101116271	chr14:101116271:C:A	4.88758e-21	-1.24435	-1.02869
101116329	chr14:101116329:T:C	5.10907e-21	-2.22873	-2.77585e-10
101116458	chr14:101116458:C:T	7.86658e-21	-1.28316	-0.513962
101116739	chr14:101116739:C:T	7.58645e-21	-1.29145	-0.541928
101116759	chr14:101116759:T:C	2.67831e-21	-1.7805	-1.09406
101116914	chr14:101116914:CT:C	1.38417e-21	-2.29133	-1.24332
101117083	chr14:101117083:G:T	5.04452e-20	-4.89955e-10	0.0611415
101117226	chr14:101117226:A:G	1.81935e-21	-2.28024	-0.981025
101117400	chr14:101117400:G:A	6.53983e-21	-1.98183	-2.77585e-10
101117634	chr14:101117634:CT:C	7.61358e-21	-1.21569	-0.614124
101118481	chr14:101118481:T:C	8.8291e-21	-1.16246	-0.51923
101118494	chr14:101118494:G:A	1.40521e-21	-2.28877	-1.23079
101118655	chr14:101118655:A:C	1.38874e-20	-4.89955e-10	-1.22877
101118665	chr14:101118665:T:C	7.85111e-21	-1.27986	-0.51923
101118868	chr14:101118868:C:T	4.10636e-20	-0.408676	0.264051
101118992	chr14:101118992:T:C	1.42787e-21	-2.27897	-1.22459
101119143	chr14:101119143:C:T	1.42006e-21	-2.28313	-1.22592
101119254	chr14:101119254:C:T	1.41007e-20	-4.89955e-10	-1.21352
101119414	chr14:101119414:G:A	3.79181e-21	-1.37356	-1.15334
101119426	chr14:101119426:G:A	1.41369e-20	-4.89955e-10	-1.21095
101119487	chr14:101119487:C:T	5.91156e-20	-4.89955e-10	0.219749
101119546	chr14:101119546:T:C	1.4308e-21	-2.28295	-1.21856
101119554	chr14:101119554:A:G	7.77585e-21	-1.28949	-0.51923
101119617	chr14:101119617:A:G	3.65434e-20	-0.261246	-2.77585e-10
101119755	chr14:101119755:T:C	3.98307e-20	-4.89955e-10	-0.175107
101119963	chr14:101119963:T:C	3.29861e-20	-4.89955e-10	-0.363659
101120187	chr14:101120187:C:T	4.35178e-20	-4.89955e-10	-0.0865762
101120294	chr14:101120294:A:G	4.95751e-21	-2.25884	-2.77585e-10
101120418	chr14:101120418:G:A	6.93962e-20	0.0629479	0.317138
101120427	chr14:101120427:G:C	1.45962e-20	-0.598204	-0.580778
101120492	chr14:101120492:A:T	1.36094e-20	-0.628499	-0.620484
101120517	chr14:101120517:T:G	8.65448e-21	-1.17555	-0.526122
101120545	chr14:101120545:G:A	1.44281e-20	-4.89955e-10	-1.19057
101120556	chr14:101120556:T:C	1.36016e-20	-0.66878	-0.580778
101120566	chr14:101120566:C:T	3.2073e-20	-4.89955e-10	-0.391733
101120684	chr14:101120684:G:A	1.43429e-20	-4.89955e-10	-1.19649
101120729	chr14:101120729:T:C	2.94859e-21	-1.57562	-1.2028
101120730	chr14:101120730:G:A	1.43429e-20	-4.89955e-10	-1.19649
101120867	chr14:101120867:G:C	1.5014e-20	-0.594417	-0.556349
101120943	chr14:101120943:G:C	8.63837e-21	-1.1762	-0.527333
101121038	chr14:101121038:C:A	9.16369e-21	-0.63384	-1.01066
101121199	chr14:101121199:C:T	5.92563e-21	-2.2135	0.133042
101121220	chr14:101121220:G:A	6.46347e-21	-1.85182	-0.141754
101121250	chr14:101121250:C:T	1.48982e-20	-4.89955e-10	-1.15851
101121292	chr14:101121292:C:T	5.97236e-20	0.10724	0.122741
101121374	chr14:101121374:C:T	1.39175e-20	-4.89955e-10	-1.2266
101121534	chr14:101121534:A:G	9.08083e-21	-1.12888	-0.524706
101121602	chr14:101121602:G:A	1.77595e-20	-4.89955e-10	-0.982824
101121668	chr14:101121668:G:C	1.42266e-20	-4.89955e-10	-1.20463
101121677	chr14:101121677:A:G	8.80117e-21	-1.15753	-0.527333
101121813	chr14:101121813:C:G	2.0436e-21	-2.22587	-0.919159
101121887	chr14:101121887:G:A	1.37699e-20	-4.89955e-10	-1.23726
101121937	chr14:101121937:T:C	4.44939e-21	-1.89248	-0.474495
101122183	chr14:101122183:C:A	1.60328e-21	-2.245	-1.14269
101122395	chr14:101122395:C:T	2.46235e-20	-1.59538	0.939329
101122716	chr14:101122716:T:C	7.74505e-21	-1.29435	-0.518346
101122993	chr14:101122993:G:A	1.44007e-21	-2.28905	-1.20601
101123206	chr14:101123206:C:T	1.64115e-21	-2.29039	-1.07396
101123309	chr14:101123309:T:C	1.37129e-20	-4.89955e-10	-1.24141
101123325	chr14:101123325:G:A	1.37359e-20	-4.89955e-10	-1.23973
101123331	chr14:101123331:TGACTGGAGG:T	1.2975e-19	-4.89955e-10	1.00586
101123635	chr14:101123635:C:T	2.42685e-20	-4.89955e-10	-0.670566
101123966	chr14:101123966:G:A	1.79482e-20	-4.89955e-10	-0.972255
101124088	chr14:101124088:T:C	6.50053e-21	-1.3301	-0.657762
101124197	chr14:101124197:A:G	2.65785e-20	-4.89955e-10	-0.579645
101124213	chr14:101124213:T:C	1.46588e-20	-4.89955e-10	-1.17471
101124332	chr14:101124332:G:A	2.22604e-20	-4.89955e-10	-0.756937
101124521	chr14:101124521:C:G	2.05036e-20	-4.89955e-10	-0.839144
101125044	chr14:101125044:G:T	3.52034e-21	-1.50528	-1.09591
101125062	chr14:101125062:C:T	1.39058e-20	-4.89955e-10	-1.22744
101125339	chr14:101125339:T:G	2.08809e-20	-2.02458	1.20367
101125608	chr14:101125608:C:T	2.7024e-20	-4.89955e-10	-0.563019
101125609	chr14:101125609:A:G	1.07343e-20	-1.90541	0.419106
101125865	chr14:101125865:G:A	1.40366e-20	-4.89955e-10	-1.21808
101125894	chr14:101125894:C:A	1.97134e-20	-1.62914	0.750692
101125897	chr14:101125897:C:T	2.02387e-20	-4.89955e-10	-0.852148
101125962	chr14:101125962:G:C	4.89807e-21	-2.27091	-2.77585e-10
101126022	chr14:101126022:T:C	5.18293e-21	-0.986436	-1.22794
101126048	chr14:101126048:G:A	2.94385e-20	-4.89955e-10	-0.477442
101126214	chr14:101126214:G:C	2.99331e-20	-4.89955e-10	-0.460782
101126236	chr14:101126236:G:C	1.5862e-20	-1.1652	0.0693777
101126728	chr14:101126728:C:T	2.32236e-20	-4.89955e-10	-0.714576
101126744	chr14:101126744:A:G	5.93787e-21	-1.98744	-0.0909588
101126832	chr14:101126832:GC:G	6.17643e-21	-0.869892	-1.16911
101126852	chr14:101126852:G:C	2.44503e-20	-4.89955e-10	-0.663102
101126937	chr14:101126937:G:A	1.7424e-20	-4.89955e-10	-1.0019
101126975	chr14:101126975:G:A	3.38517e-21	-1.40048	-1.23986
101127364	chr14:101127364:C:T	1.81189e-20	-1.05308	0.0902905
101127502	chr14:101127502:G:A	2.46999e-20	-4.89955e-10	-0.652948
101127524	chr14:101127524:A:T	3.38946e-21	-2.18615	-0.452926
101127595	chr14:101127595:T:C	6.70632e-21	-1.96747	0.0107713
101127983	chr14:101127983:G:A	1.8058e-21	-2.15837	-1.11037
101128030	chr14:101128030:T:C	3.54545e-21	-1.43188	-1.1622
101128268	chr14:101128268:G:A	1.74538e-20	-1.06132	0.0611334
101128325	chr14:101128325:T:C	3.3751e-20	-4.89955e-10	-0.340736
101128532	chr14:101128532:GC:G	2.13931e-20	-4.89955e-10	-0.796676
101128844	chr14:101128844:G:A	1.85491e-20	-4.89955e-10	-0.939326
101129167	chr14:101129167:A:T	1.67119e-20	-4.89955e-10	-1.04363
101129349	chr14:101129349:C:T	1.24859e-20	-1.13219	-0.202952
101129379	chr14:101129379:A:G	1.74705e-20	-4.89955e-10	-0.999233
101129430	chr14:101129430:T:C	2.77203e-20	-4.89955e-10	-0.53758
101129741	chr14:101129741:G:A	1.36532e-20	-4.89955e-10	-1.24578
101129907	chr14:101129907:G:A	3.06458e-21	-2.28545	-0.454385
101130497	chr14:101130497:G:A	1.73938e-20	-4.89955e-10	-1.00363
101130840	chr14:101130840:T:C	7.61163e-21	-2.28997	0.459897
101131206	chr14:101131206:C:T	2.16732e-20	-4.89955e-10	-0.783671
101131315	chr14:101131315:C:G	2.26059e-21	-1.84103	-1.20309
101131391	chr14:101131391:T:C	2.0815e-20	-4.89955e-10	-0.824073
101131600	chr14:101131600:A:G	2.03828e-20	-4.89955e-10	-0.845054
101131614	chr14:101131614:G:A	2.20278e-20	-4.89955e-10	-0.767442
101131707	chr14:101131707:A:AC	2.11047e-20	-4.89955e-10	-0.810251
101131780	chr14:101131780:C:T	1.037e-20	-1.02533	-0.495497
101131819	chr14:101131819:T:C	5.8998e-21	-1.90303	-0.181799
101131883	chr14:101131883:T:A	2.12448e-20	-4.89955e-10	-0.803635
101132058	chr14:101132058:G:A	1.05509e-20	-0.967815	-0.535717
101132344	chr14:101132344:G:T	2.232e-20	-4.89955e-10	-0.754262
101132479	chr14:101132479:A:AG	1.64497e-20	-4.89955e-10	-1.05944
101132548	chr14:101132548:T:C	1.36532e-20	-4.89955e-10	-1.24577
101132579	chr14:101132579:C:T	1.79605e-21	-2.17391	-1.10025
101132591	chr14:101132591:A:C	1.74825e-20	-4.89955e-10	-0.998548
101132683	chr14:101132683:G:A	3.48334e-20	-4.89955e-10	-0.309171
101132773	chr14:101132773:ACCTG:A	1.58209e-20	-4.89955e-10	-1.09841
101132958	chr14:101132958:A:G	1.36628e-20	-4.89955e-10	-1.24507
101133250	chr14:101133250:G:A	2.42194e-20	-4.89955e-10	-0.672591
101133658	chr14:101133658:T:C	8.14969e-21	-1.76177	-2.77585e-10
101133725	chr14:101133725:C:T	1.5201e-20	-4.89955e-10	-1.13839
101133800	chr14:101133800:A:C	8.0725e-21	-1.59054	-0.180747
101133863	chr14:101133863:C:T	3.00762e-20	-4.89955e-10	-0.456013
101134324	chr14:101134324:G:A	1.69988e-20	-4.89955e-10	-1.0266
101134546	chr14:101134546:C:T	1.48076e-21	-2.23436	-1.23283
101134637	chr14:101134637:G:A	4.80815e-21	-2.28943	-2.77585e-10
101134884	chr14:101134884:A:T	2.9066e-20	-4.89955e-10	-0.490178
101134985	chr14:101134985:G:A	8.12096e-21	-2.28225	0.516953
101135028	chr14:101135028:G:A	5.43455e-21	-2.16697	-2.77585e-10
101135100	chr14:101135100:A:G	7.65132e-21	-1.82487	-2.77585e-10
101135167	chr14:101135167:G:A	1.02084e-20	-1.397	-0.139537
101135300	chr14:101135300:C:T	2.10647e-20	-4.89955e-10	-0.812145
101135808	chr14:101135808:G:A	1.36814e-20	-4.89955e-10	-1.24371
101135809	chr14:101135809:A:T	1.36814e-20	-4.89955e-10	-1.24371
101136008	chr14:101136008:C:T	2.20972e-20	-4.89955e-10	-0.764296
101137053	chr14:101137053:T:C	4.00392e-21	-1.94136	-0.531109
101137086	chr14:101137086:A:G	2.80457e-20	-4.89955e-10	-0.525912
101137098	chr14:101137098:C:T	4.05194e-21	-1.91581	-0.544741
101137469	chr14:101137469:C:T	1.40157e-20	-4.89955e-10	-1.21957
101137563	chr14:101137563:C:T	1.37052e-20	-4.89955e-10	-1.24197
101137601	chr14:101137601:T:C	2.38955e-20	-4.89955e-10	-0.686055
101137707	chr14:101137707:T:C	2.04687e-20	-4.89955e-10	-0.840851
101137919	chr14:101137919:G:A	1.37005e-20	-4.89955e-10	-1.24231
101138893	chr14:101138893:TTGA:T	1.87003e-20	-4.89955e-10	-0.931207
101139052	chr14:101139052:C:A	2.17776e-20	-4.89955e-10	-0.778866
101139347	chr14:101139347:A:G	3.02099e-21	-1.73534	-1.01882
101139372	chr14:101139372:C:T	3.06403e-20	-4.89955e-10	-0.437431
101139402	chr14:101139402:T:G	2.28032e-21	-1.88146	-1.15397
101139765	chr14:101139765:CACCAATGAG:C	2.22355e-20	-4.89955e-10	-0.758055
101140160	chr14:101140160:G:A	2.66284e-20	-4.89955e-10	-0.577769
101140162	chr14:101140162:GT:G	2.66314e-20	-4.89955e-10	-0.577653
101140165	chr14:101140165:T:C	4.99544e-21	-1.02884	-1.22238
101140762	chr14:101140762:C:A	1.27396e-20	-1.54452	0.229489
101140976	chr14:101140976:T:C	9.28254e-21	-1.63161	-2.77585e-10
101141014	chr14:101141014:A:G	2.35139e-20	-4.89955e-10	-0.702153
101141569	chr14:101141569:C:T	9.27234e-21	-1.63271	-2.77585e-10
101141591	chr14:101141591:A:C	3.25748e-20	-4.89955e-10	-0.376209
101141626	chr14:101141626:A:T	2.1783e-21	-1.91014	-1.17106
101141682	chr14:101141682:G:T	2.1919e-20	-4.89955e-10	-0.77239
101142079	chr14:101142079:A:G	1.51708e-20	-4.89955e-10	-1.14037
101142085	chr14:101142085:T:C	2.62655e-21	-1.8048	-1.08927
101142654	chr14:101142654:T:G	2.17115e-20	-4.89955e-10	-0.781902
101142882	chr14:101142882:G:T	3.77679e-20	-2.00708	1.77879
101143154	chr14:101143154:T:C	4.4062e-21	-1.88946	-0.487274
101143249	chr14:101143249:G:A	5.38976e-21	-2.17525	-2.77585e-10
101143356	chr14:101143356:T:C	2.88598e-20	-4.89955e-10	-0.497295
101143459	chr14:101143459:G:A	2.43445e-20	-4.89955e-10	-0.667441
101143501	chr14:101143501:T:G	7.22042e-21	-1.83296	-0.0498703
101143999	chr14:101143999:G:A	5.07775e-21	-1.85958	-0.375294
101144102	chr14:101144102:G:A	3.18705e-21	-1.49761	-1.20304
101144477	chr14:101144477:A:G	4.88125e-20	-4.89955e-10	0.0282398
101144582	chr14:101144582:G:A	9.29259e-21	-1.63053	-2.77585e-10
101144795	chr14:101144795:G:T	1.36606e-20	-4.89955e-10	-1.24523
101144937	chr14:101144937:T:C	5.82587e-21	-0.879851	-1.21759
101144941	chr14:101144941:A:G	2.62541e-20	-4.89955e-10	-0.591922
101145031	chr14:101145031:T:C	1.43927e-20	-4.89955e-10	-1.19302
101145075	chr14:101145075:C:T	2.28018e-21	-2.23493	-0.80056
101145276	chr14:101145276:G:A	2.7298e-20	-4.89955e-10	-0.552932
101145322	chr14:101145322:C:T	2.05458e-20	-4.89955e-10	-0.837091
101145398	chr14:101145398:G:A	1.67537e-20	-4.89955e-10	-1.04113
101145443	chr14:101145443:A:G	1.39059e-20	-4.89955e-10	-1.22743
101145593	chr14:101145593:G:C	3.6456e-20	-4.89955e-10	-0.263639
101146131	chr14:101146131:AAAAC:A	1.79659e-20	-4.89955e-10	-0.971272
101146501	chr14:101146501:A:G	1.43721e-20	-4.89955e-10	-1.19446
101146781	chr14:101146781:C:T	5.40936e-21	-1.78228	-0.389336
101147110	chr14:101147110:AC:A	5.64293e-21	-0.88664	-1.2427
101147578	chr14:101147578:A:C	2.36083e-19	-4.89955e-10	1.60444
101147622	chr14:101147622:C:T	2.0344e-20	-4.89955e-10	-0.846959
101147658	chr14:101147658:T:G	2.60684e-20	-4.89955e-10	-0.599024
101147718	chr14:101147718:T:TAC	1.38733e-20	-4.89955e-10	-1.22978
101147719	chr14:101147719:T:TTTAAA	1.38747e-20	-4.89955e-10	-1.22968
101147720	chr14:101147720:G:GAA	1.38772e-20	-4.89955e-10	-1.2295
101148041	chr14:101148041:C:T	1.3877e-20	-4.89955e-10	-1.22951
101148282	chr14:101148282:C:G	2.44435e-20	-4.89955e-10	-0.663383
101148849	chr14:101148849:G:A	1.23665e-19	-4.89955e-10	0.957833
101149108	chr14:101149108:T:C	2.8961e-20	-4.89955e-10	-0.493797
101149115	chr14:101149115:A:G	7.37876e-21	-1.82292	-0.0382247
101149124	chr14:101149124:A:T	2.74107e-20	-4.89955e-10	-0.548811
101149264	chr14:101149264:A:G	1.17238e-19	-4.89955e-10	0.904459
101149305	chr14:101149305:A:G	2.31312e-20	-4.89955e-10	-0.718565
101149474	chr14:101149474:T:C	2.24905e-20	-4.89955e-10	-0.746654
101149606	chr14:101149606:A:C	1.94879e-20	-4.89955e-10	-0.889952
101149671	chr14:101149671:A:G	7.21199e-21	-1.74243	-0.14157
101150126	chr14:101150126:T:C	1.41105e-20	-4.89955e-10	-1.21283
101150160	chr14:101150160:C:G	6.7936e-21	-1.94376	-2.77585e-10
101150276	chr14:101150276:G:A	1.391e-20	-4.89955e-10	-1.22714
101150314	chr14:101150314:G:A	5.44551e-21	-1.92177	-0.243183
101151072	chr14:101151072:T:C	6.382e-21	-2.29108	0.284818
101151313	chr14:101151313:C:T	1.7143e-20	-1.47353	0.455376
101151564	chr14:101151564:G:A	1.96577e-20	-4.89955e-10	-0.881279
101151745	chr14:101151745:G:A	2.40555e-21	-2.29063	-0.69134
101151809	chr14:101151809:G:T	1.54157e-20	-4.89955e-10	-1.12436
101151826	chr14:101151826:A:G	2.07873e-21	-2.10824	-1.01975
101151969	chr14:101151969:T:C	1.67535e-20	-4.89955e-10	-1.04114
101152002	chr14:101152002:C:T	2.03557e-20	-1.83446	0.988076
101152034	chr14:101152034:T:C	2.91602e-20	-4.89955e-10	-0.486943
101152122	chr14:101152122:T:C	4.88157e-21	-2.27428	-2.77585e-10
101152349	chr14:101152349:AAGG:A	2.96771e-20	-1.63288	1.16351
101152811	chr14:101152811:T:G	1.49462e-20	-4.89955e-10	-1.15529
101152968	chr14:101152968:C:A	1.47652e-20	-4.89955e-10	-1.16748
101153168	chr14:101153168:T:A	3.73855e-21	-2.08356	-0.457493
101153274	chr14:101153274:T:C	7.41983e-20	-4.89955e-10	0.446995
101153534	chr14:101153534:C:T	1.93712e-21	-2.04381	-1.15473
101154042	chr14:101154042:T:G	1.0599e-20	-1.47357	-0.0254149
101154205	chr14:101154205:T:G	2.80162e-21	-1.88346	-0.946092
101154682	chr14:101154682:T:C	1.15117e-19	-4.89955e-10	0.886202
101154944	chr14:101154944:T:C	2.4009e-21	-2.26798	-0.715922
101155229	chr14:101155229:C:T	1.55471e-21	-2.28158	-1.13687
101155261	chr14:101155261:G:A	3.76168e-21	-1.76042	-0.774465
101155533	chr14:101155533:G:A	3.61241e-20	-4.89955e-10	-0.272786
101155618	chr14:101155618:C:T	1.63861e-20	-4.89955e-10	-1.06331
101155854	chr14:101155854:T:C	1.09368e-20	-1.66421	0.196601
101156000	chr14:101156000:C:T	1.72331e-21	-2.0873	-1.2282
101156103	chr14:101156103:C:T	3.84665e-21	-2.1381	-0.374443
101156187	chr14:101156187:T:C	1.51528e-20	-4.89955e-10	-1.14156
101156317	chr14:101156317:A:G	1.37745e-20	-4.89955e-10	-1.23693
101156363	chr14:101156363:G:A	2.90058e-20	-4.89955e-10	-0.492251
101156708	chr14:101156708:T:C	1.43041e-20	-4.89955e-10	-1.1992
101156710	chr14:101156710:C:G	2.47594e-20	-4.89955e-10	-0.650541
101156927	chr14:101156927:T:C	1.41518e-20	-4.89955e-10	-1.2099
101156972	chr14:101156972:T:C	7.22501e-21	-1.98686	0.104664
101157295	chr14:101157295:T:C	2.53031e-20	-4.89955e-10	-0.628818
101158053	chr14:101158053:C:T	2.778e-20	-4.89955e-10	-0.535428
101158069	chr14:101158069:G:A	4.58228e-21	-1.45687	-0.880682
101158420	chr14:101158420:T:A	2.07908e-20	-4.89955e-10	-0.825233
101159008	chr14:101159008:C:T	4.90945e-21	-2.22503	-0.0435579
101159218	chr14:101159218:C:A	1.42816e-20	-4.89955e-10	-1.20078
101159281	chr14:101159281:T:C	5.95171e-21	-2.07607	-2.77585e-10
101159302	chr14:101159302:A:G	4.27435e-21	-1.49786	-0.909259
101159414	chr14:101159414:T:C	4.49868e-21	-2.25053	-0.105434
101159538	chr14:101159538:G:T	1.15278e-20	-1.41499	-2.77585e-10
101159708	chr14:101159708:A:G	4.56192e-21	-2.0095	-0.332504
101160025	chr14:101160025:T:C	1.37415e-20	-4.89955e-10	-1.23933
101160359	chr14:101160359:C:T	1.12954e-20	-1.43535	-2.77585e-10
101160601	chr14:101160601:G:A	3.16086e-20	-4.89955e-10	-0.406316
101160647	chr14:101160647:T:TA	5.48803e-20	-4.89955e-10	0.145409
101160932	chr14:101160932:T:C	2.51341e-20	-4.89955e-10	-0.635521
101161129	chr14:101161129:C:T	1.51085e-20	-4.89955e-10	-1.14449
101161195	chr14:101161195:A:G	1.38555e-20	-4.89955e-10	-1.23107
101161331	chr14:101161331:A:G	2.8404e-21	-2.00752	-0.808278
101161580	chr14:101161580:G:A	1.72132e-21	-2.27392	-1.04273
101161599	chr14:101161599:T:C	3.63159e-20	-4.89955e-10	-0.267492
101161659	chr14:101161659:G:A	1.63369e-20	-4.89955e-10	-1.06632
101162231	chr14:101162231:T:C	3.86246e-21	-2.04394	-0.464497
101162237	chr14:101162237:C:T	2.57563e-20	-4.89955e-10	-0.611069
101162267	chr14:101162267:A:G	2.12685e-21	-1.91364	-1.19146
101162356	chr14:101162356:G:A	1.39198e-20	-4.89955e-10	-1.22644
101162401	chr14:101162401:G:T	2.06926e-21	-2.15723	-0.975331
101162501	chr14:101162501:A:G	2.63128e-20	-4.89955e-10	-0.58969
101163134	chr14:101163134:G:A	2.2832e-20	-1.46381	0.73223
101163186	chr14:101163186:G:T	5.95347e-21	-2.27217	0.196398
101163561	chr14:101163561:CTT:C	1.37112e-20	-4.89955e-10	-1.24153
101163711	chr14:101163711:C:T	5.73883e-21	-2.25529	0.142803
101163748	chr14:101163748:A:T	1.36657e-20	-4.89955e-10	-1.24485
101163831	chr14:101163831:C:T	1.61933e-20	-4.89955e-10	-1.07515
101164075	chr14:101164075:T:A	1.61889e-20	-4.89955e-10	-1.07542
101164302	chr14:101164302:T:C	2.79678e-20	-4.89955e-10	-0.528694
101164564	chr14:101164564:G:A	5.18117e-20	-4.89955e-10	0.0878706
101165037	chr14:101165037:G:A	1.7226e-20	-4.89955e-10	-1.01332
101165767	chr14:101165767:CT:C	2.55769e-21	-1.76983	-1.15081
101165927	chr14:101165927:C:G	3.65573e-21	-1.32494	-1.23851
101166348	chr14:101166348:T:C	2.16077e-20	-0.786695	-2.77585e-10
101167242	chr14:101167242:A:G	1.86911e-21	-2.28888	-0.945401
101167300	chr14:101167300:T:C	6.00075e-20	-4.89955e-10	0.234723
101167547	chr14:101167547:C:T	1.80236e-21	-2.04538	-1.22526
101167601	chr14:101167601:A:G	4.80458e-21	-1.90253	-0.387642
101167739	chr14:101167739:T:C	1.38687e-21	-2.28748	-1.24521
101167869	chr14:101167869:C:T	1.17399e-20	-1.39675	-2.77585e-10
101167937	chr14:101167937:G:A	1.45763e-20	-4.89955e-10	-1.18035
101168205	chr14:101168205:A:G	2.40854e-20	-4.89955e-10	-0.67814
101168254	chr14:101168254:C:T	2.38747e-21	-1.74397	-1.24554
101168569	chr14:101168569:T:G	1.47916e-21	-2.2378	-1.23047
101168661	chr14:101168661:T:C	1.431e-20	-1.75878	0.559992
101168678	chr14:101168678:T:A	4.20148e-21	-1.83091	-0.593402
101168880	chr14:101168880:G:T	6.67436e-21	-2.25353	0.292055
101169078	chr14:101169078:T:C	3.47588e-21	-1.95835	-0.65555
101169088	chr14:101169088:T:G	1.42981e-20	-4.89955e-10	-1.19962
101169093	chr14:101169093:C:T	2.37874e-20	-4.89955e-10	-0.69059
101169167	chr14:101169167:G:A	1.74527e-20	-4.89955e-10	-1.00025
101169186	chr14:101169186:T:C	1.58919e-20	-2.11344	1.01951
101169352	chr14:101169352:G:T	1.41548e-20	-4.89955e-10	-1.2097
101169500	chr14:101169500:G:A	3.31333e-21	-2.28315	-0.378646
101170005	chr14:101170005:T:C	6.60798e-21	-1.97147	-2.77585e-10
101170046	chr14:101170046:C:T	1.75854e-21	-2.2733	-1.02196
101170151	chr14:101170151:A:T	1.67191e-21	-2.2673	-1.07847
101170217	chr14:101170217:A:G	1.78421e-21	-2.13459	-1.14618
101170389	chr14:101170389:T:G	2.8586e-21	-1.87727	-0.932142
101170598	chr14:101170598:A:G	1.4625e-20	-4.89955e-10	-1.17701
101170663	chr14:101170663:C:T	2.26445e-20	-4.89955e-10	-0.739829
101170701	chr14:101170701:G:A	1.49982e-20	-4.89955e-10	-1.15182
101170901	chr14:101170901:C:T	1.47005e-20	-4.89955e-10	-1.17186
101170995	chr14:101170995:C:T	1.52883e-20	-4.89955e-10	-1.13266
101171115	chr14:101171115:T:C	1.45154e-20	-4.89955e-10	-1.18454
101171174	chr14:101171174:C:T	3.59221e-20	-4.89955e-10	-0.278395
101171257	chr14:101171257:A:C	1.40824e-20	-4.89955e-10	-1.21482
101171323	chr14:101171323:C:T	1.69841e-20	-4.89955e-10	-1.02747
101171461	chr14:101171461:G:A	3.20513e-21	-1.4974	-1.19759
101171854	chr14:101171854:T:C	1.48833e-20	-4.89955e-10	-1.15951
101172218	chr14:101172218:G:C	4.69429e-20	-4.89955e-10	-0.010814
101172320	chr14:101172320:A:G	4.80153e-21	-1.18405	-1.10676
101172459	chr14:101172459:A:G	5.52712e-21	-0.929407	-1.22067
101172512	chr14:101172512:A:T	1.61755e-20	-4.89955e-10	-1.07625
101172517	chr14:101172517:G:A	1.37352e-20	-4.89955e-10	-1.23979
101172934	chr14:101172934:G:A	3.07036e-21	-1.70579	-1.03216
101173015	chr14:101173015:G:A	1.36936e-20	-4.89955e-10	-1.24281
101173537	chr14:101173537:C:T	6.56351e-21	-0.940351	-1.03787
101173715	chr14:101173715:T:C	8.81383e-21	-1.54196	-0.141459
101174323	chr14:101174323:A:T	1.54463e-20	-2.2912	1.16882
101174455	chr14:101174455:A:G	4.66827e-21	-1.94362	-0.375335
101174641	chr14:101174641:T:C	1.88098e-21	-2.27529	-0.952665
101174701	chr14:101174701:G:A	8.42565e-21	-1.72846	-2.77585e-10
101174798	chr14:101174798:A:G	1.36539e-20	-4.89955e-10	-1.24572
101174899	chr14:101174899:G:C	1.10278e-20	-0.342368	-1.11696
101174936	chr14:101174936:C:T	4.77608e-21	-1.56929	-0.726841
101175047	chr14:101175047:A:C	5.44695e-21	-1.48879	-0.675895
101175671	chr14:101175671:G:A	1.8968e-20	-0.916993	-2.77585e-10
101175678	chr14:101175678:A:G	3.00382e-20	-2.2702	1.81292
101176227	chr14:101176227:G:C	1.66448e-20	-4.89955e-10	-1.04765
101176352	chr14:101176352:G:A	1.40871e-20	-4.89955e-10	-1.21449
101176742	chr14:101176742:C:T	1.7476e-20	-4.89955e-10	-0.998917
101176744	chr14:101176744:A:G	1.40455e-20	0.0155047	-1.23295
101177040	chr14:101177040:C:T	4.90512e-21	-2.26947	-2.77585e-10
101177107	chr14:101177107:T:C	9.28881e-21	-1.23445	-0.396484
101177244	chr14:101177244:C:CG	1.36639e-20	-4.89955e-10	-1.24499
101177382	chr14:101177382:A:G	4.82157e-21	-2.28665	-2.77585e-10
101177490	chr14:101177490:G:A	1.5582e-20	-4.89955e-10	-1.11363
101177511	chr14:101177511:G:A	1.36566e-20	-4.89955e-10	-1.24552
101177740	chr14:101177740:T:C	4.87357e-21	-2.27592	-2.77585e-10
101177855	chr14:101177855:C:T	1.36727e-20	-4.89955e-10	-1.24435
101178068	chr14:101178068:G:A	1.14132e-20	-0.269298	-1.15568
101178073	chr14:101178073:G:T	1.17629e-20	-0.230398	-1.1644
101178235	chr14:101178235:C:T	1.41911e-20	-4.89955e-10	-1.20713
101178265	chr14:101178265:AG:A	2.17932e-21	-2.08973	-0.991002
101178451	chr14:101178451:C:A	2.96482e-21	-2.2641	-0.50883
101178491	chr14:101178491:C:G	1.39411e-21	-2.28972	-1.23777
101178512	chr14:101178512:C:T	2.91112e-21	-2.20115	-0.59006
101179110	chr14:101179110:T:A	3.59777e-19	0.919194	1.10654
101179137	chr14:101179137:C:T	5.2105e-21	-2.20907	-2.77585e-10
101179196	chr14:101179196:C:T	2.08964e-21	-1.92736	-1.1954
101179324	chr14:101179324:G:A	2.28556e-21	-1.80276	-1.23037
101179504	chr14:101179504:A:T	4.79055e-20	-4.89955e-10	0.00948486
101179575	chr14:101179575:T:C	1.3681e-20	-4.89955e-10	-1.24374
101179583	chr14:101179583:G:A	1.37385e-20	-4.89955e-10	-1.23954
101179661	chr14:101179661:CA:C	2.58067e-21	-1.77681	-1.13488
101179915	chr14:101179915:C:T	1.96679e-20	-4.89955e-10	-0.880756
101180412	chr14:101180412:G:A	2.40186e-21	-1.94016	-1.04334
101180458	chr14:101180458:ATAT:A	9.62396e-21	-0.716605	-0.878885
101180714	chr14:101180714:A:G	2.40525e-20	-4.89955e-10	-0.679507
101181209	chr14:101181209:A:T	2.79362e-21	-1.67007	-1.16234
101181215	chr14:101181215:TC:T	2.87544e-21	-1.63735	-1.16619
101181284	chr14:101181284:AC:A	2.08629e-21	-2.08605	-1.03831
101181286	chr14:101181286:AG:A	2.07978e-21	-2.08975	-1.03774
101181725	chr14:101181725:G:A	1.78419e-21	-2.1073	-1.17348
101182051	chr14:101182051:C:A	5.64678e-21	-2.12866	-2.77585e-10
101182198	chr14:101182198:G:A	2.82702e-21	-1.61647	-1.20406
101182565	chr14:101182565:A:T	1.3656e-20	-4.89955e-10	-1.24556
101182595	chr14:101182595:A:G	1.37616e-20	-4.89955e-10	-1.23786
101182874	chr14:101182874:G:A	2.96991e-20	-1.46113	0.992496
101183305	chr14:101183305:C:A	1.36725e-20	-4.89955e-10	-1.24436
101183614	chr14:101183614:G:A	6.94285e-21	-1.92203	-2.77585e-10
101183623	chr14:101183623:G:A	1.45556e-20	-4.89955e-10	-1.18177
101183633	chr14:101183633:G:A	4.21857e-20	-4.89955e-10	-0.117665
101183727	chr14:101183727:A:G	5.99499e-21	-2.06882	-2.77585e-10
101183814	chr14:101183814:G:A	3.6823e-20	-4.89955e-10	-0.253624
101184051	chr14:101184051:A:G	1.36781e-20	-4.89955e-10	-1.24395
101184075	chr14:101184075:C:T	3.07111e-21	-1.75194	-0.985769
101184215	chr14:101184215:A:G	1.80497e-21	-2.18682	-1.08238
101184285	chr14:101184285:A:G	2.7022e-20	-4.89955e-10	-0.563095
101184371	chr14:101184371:T:C	2.59214e-19	-4.89955e-10	1.69791
101184393	chr14:101184393:A:G	1.3817e-20	-4.89955e-10	-1.23385
101184425	chr14:101184425:A:G	5.68953e-21	-2.12112	-2.77585e-10
101184506	chr14:101184506:T:C	1.79257e-20	-4.89955e-10	-0.973513
101184557	chr14:101184557:T:C	6.55206e-20	-4.89955e-10	0.322618
101184577	chr14:101184577:T:G	2.28503e-21	-2.28621	-0.74716
101184618	chr14:101184618:A:G	1.62634e-21	-2.277	-1.09641
101185222	chr14:101185222:T:A	1.49345e-20	-4.89955e-10	-1.15607
101185253	chr14:101185253:T:C	2.83374e-20	-1.18224	0.666673
101185291	chr14:101185291:C:T	7.52295e-21	-1.93829	0.0965062
101185411	chr14:101185411:A:G	1.24084e-20	-1.05893	-0.282446
101185448	chr14:101185448:G:A	9.59668e-20	-1.56428	2.26854
101185481	chr14:101185481:G:A	3.88867e-21	-1.44584	-1.05584
101185579	chr14:101185579:G:A	6.99204e-21	-0.808465	-1.10651
101185623	chr14:101185623:C:T	1.94518e-20	-4.89955e-10	-0.891808
101185815	chr14:101185815:C:T	1.54737e-20	-4.89955e-10	-1.1206
101185879	chr14:101185879:C:T	2.23566e-20	-4.89955e-10	-0.752623
101186270	chr14:101186270:C:A	1.95806e-20	-2.29089	1.40568
101186493	chr14:101186493:T:C	3.03081e-20	-2.27974	1.83141
101186507	chr14:101186507:G:C	3.40936e-21	-1.55674	-1.07648
101186760	chr14:101186760:C:T	1.15006e-20	-1.41735	-2.77585e-10
101186850	chr14:101186850:T:C	5.44992e-21	-2.16414	-2.77585e-10
101186975	chr14:101186975:C:T	1.74574e-20	-4.89955e-10	-0.99998
101187038	chr14:101187038:T:G	1.6656e-20	-4.89955e-10	-1.04698
101187222	chr14:101187222:C:T	5.35871e-20	-4.89955e-10	0.121562
101187416	chr14:101187416:C:T	1.17688e-20	-0.341624	-1.05267
101187476	chr14:101187476:G:A	1.71163e-20	-4.89955e-10	-1.01972
101187744	chr14:101187744:G:A	2.75013e-21	-1.60501	-1.24309
101187806	chr14:101187806:G:A	1.6526e-20	-4.89955e-10	-1.05481
101187848	chr14:101187848:G:A	7.21765e-20	-4.89955e-10	0.419368
101187853	chr14:101187853:T:C	2.85776e-21	-2.28142	-0.528287
101188399	chr14:101188399:TGGCTGTGTGCCAGTCATGACCTTG:T	1.93454e-20	-4.89955e-10	-0.897292
101188422	chr14:101188422:TG:T	2.97916e-21	-1.66084	-1.10727
101188681	chr14:101188681:C:T	1.65828e-20	-4.89955e-10	-1.05138
101189917	chr14:101189917:C:G	1.39202e-20	-0.176178	-1.05022
101190381	chr14:101190381:T:G	2.46374e-20	0.483204	-1.13868
101190482	chr14:101190482:C:T	3.9189e-21	-1.99196	-0.501975
101190573	chr14:101190573:A:T	1.11877e-20	-0.566294	-0.878633
101190605	chr14:101190605:T:C	3.75124e-20	-4.89955e-10	-0.235075
101191535	chr14:101191535:G:A	3.67343e-20	-0.256034	-2.77585e-10
101192556	chr14:101192556:C:T	1.63038e-20	-4.89955e-10	-1.06835
101192834	chr14:101192834:C:T	1.73361e-20	-4.89955e-10	-1.00696
101192845	chr14:101192845:G:A	4.55385e-21	-1.97093	-0.372847
101194230	chr14:101194230:T:C	1.58357e-20	-4.89955e-10	-1.09748
101194466	chr14:101194466:G:A	2.15927e-20	-4.89955e-10	-0.787389
101194486	chr14:101194486:G:A	5.23827e-21	-2.20375	-2.77585e-10
101194516	chr14:101194516:C:T	1.39598e-20	-4.89955e-10	-1.22356
101194638	chr14:101194638:T:A	1.52734e-20	-4.89955e-10	-1.13363
101194650	chr14:101194650:G:A	9.73966e-21	-0.654787	-0.928753
101194692	chr14:101194692:G:A	3.19475e-21	-2.17795	-0.520283
101194771	chr14:101194771:G:C	2.91731e-21	-1.90033	-0.888756
101194944	chr14:101194944:T:C	3.12916e-21	-1.70156	-1.01742
101195289	chr14:101195289:G:A	1.39835e-20	-4.89955e-10	-1.22187
101195451	chr14:101195451:T:C	2.07026e-21	-2.09891	-1.03317
101195577	chr14:101195577:C:T	1.5413e-20	-4.89955e-10	-1.12454
101195964	chr14:101195964:T:C	1.77662e-20	-4.89955e-10	-0.982448
101196191	chr14:101196191:G:A	2.72846e-20	-4.89955e-10	-0.553425
101196288	chr14:101196288:GC:G	1.55092e-20	-4.89955e-10	-1.11831
101196446	chr14:101196446:T:G	1.55059e-20	-4.89955e-10	-1.11853
101196998	chr14:101196998:T:C	6.91959e-21	-1.33855	-0.586839
101197026	chr14:101197026:A:G	1.88678e-20	-0.92229	-2.77585e-10
101197204	chr14:101197204:A:G	1.4428e-20	-4.89955e-10	-1.19058
101197561	chr14:101197561:A:C	1.37379e-20	-4.89955e-10	-1.23959
101197743	chr14:101197743:T:C	1.7668e-21	-2.29064	-0.999936
101197978	chr14:101197978:C:T	2.31062e-21	-2.16717	-0.855063
101198457	chr14:101198457:G:A	2.39322e-20	-4.89955e-10	-0.684521
101198480	chr14:101198480:G:A	2.15102e-21	-1.94297	-1.15083
101198580	chr14:101198580:G:A	2.72976e-21	-2.01927	-0.836266
101198592	chr14:101198592:C:T	1.41043e-20	-4.89955e-10	-1.21327
101198634	chr14:101198634:TG:T	2.98454e-21	-1.67859	-1.08771
101198696	chr14:101198696:T:C	1.9254e-21	-2.13566	-1.06896
101198715	chr14:101198715:G:C	3.36033e-21	-1.65056	-0.99715
101198738	chr14:101198738:G:A	3.56944e-20	-4.89955e-10	-0.284752
101199149	chr14:101199149:A:G	1.3673e-20	-4.89955e-10	-1.24433
101199342	chr14:101199342:C:T	5.11656e-21	-2.22726	-2.77585e-10
101199513	chr14:101199513:G:C	1.94361e-20	-4.89955e-10	-0.892615
101199760	chr14:101199760:T:C	5.11605e-21	-2.22736	-2.77585e-10
101199958	chr14:101199958:G:A	2.09252e-20	-4.89955e-10	-0.818791
101200053	chr14:101200053:G:A	1.38986e-20	-4.89955e-10	-1.22796
101200433	chr14:101200433:C:T	4.77638e-21	-1.66069	-0.635376
101201035	chr14:101201035:C:T	1.72611e-21	-2.16013	-1.15375
101201188	chr14:101201188:C:G	1.36694e-20	-4.89955e-10	-1.24459
101201361	chr14:101201361:C:T	3.26421e-21	-1.75077	-0.925961
101201452	chr14:101201452:A:G	1.55362e-20	-4.89955e-10	-1.11657
101201469	chr14:101201469:C:T	1.48091e-20	-4.89955e-10	-1.1645
101201470	chr14:101201470:C:T	1.40865e-20	-4.89955e-10	-1.21453
101201893	chr14:101201893:G:C	3.04195e-21	-1.75857	-0.988678
101201985	chr14:101201985:C:T	6.29791e-21	-1.36635	-0.653179
101202041	chr14:101202041:G:A	1.79365e-20	-4.89955e-10	-0.972909
101202095	chr14:101202095:G:A	2.85286e-21	-1.81058	-1.00084
101202191	chr14:101202191:A:G	1.38856e-20	-4.89955e-10	-1.22889
101202269	chr14:101202269:G:A	8.88509e-21	-1.25097	-0.424403
101202460	chr14:101202460:G:A	1.77599e-21	-2.28974	-0.995647
101202468	chr14:101202468:G:A	2.93196e-21	-1.78122	-1.00285
101202473	chr14:101202473:C:T	1.55178e-20	-4.89955e-10	-1.11776
101202517	chr14:101202517:T:A	1.75572e-21	-2.14393	-1.15293
101202667	chr14:101202667:G:A	1.61116e-20	-4.89955e-10	-1.08021
101202753	chr14:101202753:G:A	3.0818e-21	-2.28457	-0.449663
101202773	chr14:101202773:A:T	1.64409e-20	-4.89955e-10	-1.05998
101202887	chr14:101202887:G:A	1.60374e-21	-2.14611	-1.2413
101202888	chr14:101202888:T:A	1.37109e-20	-4.89955e-10	-1.24155
101202977	chr14:101202977:C:T	5.06135e-21	-2.23811	-2.77585e-10
101203005	chr14:101203005:G:A	8.20953e-21	-1.20334	-0.551113
101203059	chr14:101203059:A:G	2.40578e-21	-2.11423	-0.867642
101203487	chr14:101203487:C:T	1.45627e-20	-4.89955e-10	-1.18128
101203550	chr14:101203550:C:G	1.36716e-20	-4.89955e-10	-1.24442
101204229	chr14:101204229:T:A	3.17702e-21	-1.69186	-1.01194
101204285	chr14:101204285:G:T	1.38838e-20	-4.89955e-10	-1.22902
101204945	chr14:101204945:T:C	1.37214e-20	-4.89955e-10	-1.24079
101205271	chr14:101205271:T:A	3.10893e-21	-1.64846	-1.077
101205305	chr14:101205305:A:G	1.85518e-20	-4.89955e-10	-0.939177
101205392	chr14:101205392:G:A	1.5584e-20	-4.89955e-10	-1.1135
101205571	chr14:101205571:C:T	1.5607e-20	-4.89955e-10	-1.11202
101205701	chr14:101205701:A:G	2.0813e-20	-0.82417	-2.77585e-10
101206857	chr14:101206857:C:T	1.38304e-20	-4.89955e-10	-1.23288
101206862	chr14:101206862:T:C	2.83852e-21	-1.66306	-1.15341
101207040	chr14:101207040:C:T	3.41347e-21	-1.43334	-1.19868
101207311	chr14:101207311:T:C	1.60085e-20	-4.89955e-10	-1.08663
101207361	chr14:101207361:G:C	1.3675e-20	-4.89955e-10	-1.24418
101207523	chr14:101207523:T:G	3.18757e-21	-1.47745	-1.22303
101207577	chr14:101207577:T:C	2.1702e-21	-1.84434	-1.24059
101207762	chr14:101207762:G:C	2.47027e-21	-1.71717	-1.23825
101207836	chr14:101207836:T:C	5.0708e-21	-2.14944	-0.0868106
101207937	chr14:101207937:G:A	1.66366e-20	-4.89955e-10	-1.04814
101207959	chr14:101207959:T:G	1.37863e-20	-4.89955e-10	-1.23607
101208522	chr14:101208522:C:T	1.37616e-20	-4.89955e-10	-1.23786
101208584	chr14:101208584:A:G	1.99356e-21	-2.29123	-0.878595
101208841	chr14:101208841:T:C	1.69577e-20	-4.89955e-10	-1.02903
101209528	chr14:101209528:A:G	5.16265e-21	-1.45358	-0.764713
101209548	chr14:101209548:A:C	6.14651e-21	-1.72497	-0.318889
101209644	chr14:101209644:A:G	1.48973e-20	-4.89955e-10	-1.15856
101209676	chr14:101209676:C:T	1.94292e-20	-4.89955e-10	-0.892967
101209811	chr14:101209811:G:A	1.64041e-20	-4.89955e-10	-1.06222
101209886	chr14:101209886:T:C	1.38133e-20	-4.89955e-10	-1.23411
101210080	chr14:101210080:T:A	1.50728e-20	-4.89955e-10	-1.14685
101210293	chr14:101210293:T:C	1.59104e-20	-4.89955e-10	-1.09277
101210546	chr14:101210546:T:A	1.50507e-20	-4.89955e-10	-1.14832
101210674	chr14:101210674:C:T	1.6497e-21	-2.11555	-1.2436
101210799	chr14:101210799:T:C	1.61911e-21	-2.13457	-1.2433
101210945	chr14:101210945:G:C	1.80199e-20	-4.89955e-10	-0.96827
101211341	chr14:101211341:G:T	2.40785e-21	-2.14943	-0.831585
101211419	chr14:101211419:C:T	8.16648e-21	-2.12206	0.362351
101211421	chr14:101211421:T:C	3.08131e-21	-1.61218	-1.12222
101211456	chr14:101211456:G:A	1.6179e-21	-2.15069	-1.22793
101211501	chr14:101211501:T:C	1.76226e-20	-4.89955e-10	-0.990563
101211603	chr14:101211603:G:A	2.92307e-21	-1.66274	-1.12437
101211814	chr14:101211814:C:T	1.42533e-20	-4.89955e-10	-1.20276
101212021	chr14:101212021:C:T	1.56386e-20	-4.89955e-10	-1.11001
101212134	chr14:101212134:T:A	2.12511e-20	-0.803336	-2.77585e-10
101212176	chr14:101212176:C:T	1.7369e-20	-4.89955e-10	-1.00506
101212368	chr14:101212368:A:G	1.72227e-20	-4.89955e-10	-1.01352
101212387	chr14:101212387:CACAG:C	1.83085e-20	-4.89955e-10	-0.95238
101212391	chr14:101212391:G:C	6.52087e-21	-1.98474	-2.77585e-10
101212428	chr14:101212428:G:C	4.88213e-21	-2.27417	-2.77585e-10
101212523	chr14:101212523:G:T	3.00132e-21	-1.51515	-1.24554
101212613	chr14:101212613:G:A	2.85833e-21	-1.79153	-1.01798
101212741	chr14:101212741:T:C	2.78033e-21	-1.77428	-1.0629
101212918	chr14:101212918:G:A	9.43712e-21	-2.13138	0.516287
101213181	chr14:101213181:C:T	2.60759e-21	-1.88223	-1.01909
101213244	chr14:101213244:T:C	4.64081e-21	-1.54581	-0.779047
101213356	chr14:101213356:C:T	4.96591e-21	-2.09182	-0.165327
101213437	chr14:101213437:C:T	9.83348e-20	0.728632	-2.77585e-10
101213548	chr14:101213548:A:G	1.18639e-20	-1.25427	-0.131977
101213606	chr14:101213606:A:G	2.19958e-20	-4.89955e-10	-0.768895
101213659	chr14:101213659:T:C	1.66932e-21	-2.13438	-1.21295
101213683	chr14:101213683:G:A	1.72547e-20	-4.89955e-10	-1.01166
101213714	chr14:101213714:A:G	1.55807e-20	-4.89955e-10	-1.11371
101214071	chr14:101214071:A:T	1.72411e-21	-2.23781	-1.07723
101214157	chr14:101214157:A:G	5.16246e-21	-2.21833	-2.77585e-10
101214172	chr14:101214172:T:G	1.40713e-20	-4.89955e-10	-1.21561
101214202	chr14:101214202:G:A	1.39157e-20	-4.89955e-10	-1.22673
101214362	chr14:101214362:A:G	3.34785e-21	-1.95483	-0.696597
101214381	chr14:101214381:A:G	4.27463e-21	-1.27024	-1.13681
101214510	chr14:101214510:G:A	9.68065e-21	-1.58962	-2.77585e-10
101214521	chr14:101214521:A:G	2.68972e-21	-1.74429	-1.12602
101214541	chr14:101214541:T:C	3.24563e-21	-2.14377	-0.538662
101214618	chr14:101214618:G:A	1.38781e-20	-4.89955e-10	-1.22944
101214650	chr14:101214650:T:C	1.48245e-21	-2.23829	-1.22776
101214784	chr14:101214784:T:C	1.7191e-20	-1.48045	0.465095
101214880	chr14:101214880:C:T	2.01125e-20	-4.89955e-10	-0.858403
101214966	chr14:101214966:C:T	5.13715e-21	-1.83617	-0.387074
101215089	chr14:101215089:C:T	4.59085e-21	-1.20595	-1.12973
101215097	chr14:101215097:G:A	1.36906e-20	-4.89955e-10	-1.24304
101215104	chr14:101215104:C:T	1.16711e-19	-4.89955e-10	0.899954
101215511	chr14:101215511:C:A	1.89351e-20	-4.89955e-10	-0.918729
101216045	chr14:101216045:C:T	2.21062e-21	-2.28624	-0.780239
101216053	chr14:101216053:C:T	1.6824e-21	-2.25347	-1.08605
101216386	chr14:101216386:A:C	1.83965e-20	-4.89955e-10	-0.947588
```
