## Supplementary material for "Characterization of shared and ancestry-specific signals driving complex traits using multi-ancestry fine-mapping": susiex_nc2.cs80.cs

```
CS_ID	SNP	BP	REF_ALLELE	ALT_ALLELE	REF_FRQ	BETA	SE	-LOG10P	CS_PIP	OVRL_PIP
1	chr14:100716805:C:G	100716805	G,G	C,C	1,1	-inf,-inf	inf,inf	22.0891,0.0751354	0.819664	0.819666
2	chr14:100704099:G:A	100704099	A,A	G,G	1,1	inf,-inf	inf,inf	18.2751,0.155196	0.23572	0.23572
2	chr14:100706205:C:T	100706205	T,T	C,C	1,1	inf,-inf	inf,inf	18.0928,0.293353	0.193269	0.193269
2	chr14:100706719:C:T	100706719	T,T	C,C	1,1	inf,-inf	inf,inf	18.1852,0.160475	0.19122	0.19122
2	chr14:100704151:A:G	100704151	G,G	A,A	1,1	inf,-inf	inf,inf	17.9906,0.0207868	0.146767	0.146767
2	chr14:100701226:C:T	100701226	T,T	C,C	1,1	inf,-inf	inf,inf	16.8069,0.0520059	0.0628562	0.0628562
```
