## Supplementary material for "Characterization of shared and ancestry-specific signals driving complex traits using multi-ancestry fine-mapping": susiex_nc2.cs80.snp

```
BP	SNP	PIP(CS1)	LogBF(CS1,Pop1)	LogBF(CS1,Pop2)	PIP(CS2)	LogBF(CS2,Pop1)	LogBF(CS2,Pop2)
100210433	chr14:100210433:G:A	4.1509e-11	-0.913765	-2.77585e-10	2.41073e-06	-1.10409	-2.77585e-10
100210748	chr14:100210748:G:A	1.56087e-10	-4.89955e-10	0.410736	1.12798e-05	-4.89955e-10	0.438993
100210850	chr14:100210850:T:C	3.40646e-12	-2.29095	-1.12305	2.68832e-07	-2.1754	-1.12229
100211080	chr14:100211080:G:A	3.53446e-10	-4.89955e-10	1.22806	2.54994e-05	-4.89955e-10	1.25463
100211100	chr14:100211100:G:T	1.28013e-11	-1.31405	-0.77608	8.06946e-07	-1.42118	-0.777341
100211363	chr14:100211363:G:A	2.97962e-11	-4.89955e-10	-1.24529	2.09245e-06	-4.89955e-10	-1.24568
100211501	chr14:100211501:A:G	4.92477e-11	-4.89955e-10	-0.742812	3.48439e-06	-4.89955e-10	-0.735729
100211569	chr14:100211569:G:C	1.69095e-11	-1.43772	-0.374077	2.16625e-06	-0.817159	-0.393864
100211799	chr14:100211799:C:T	5.2404e-11	-4.89955e-10	-0.680692	3.64297e-06	-4.89955e-10	-0.691221
100212005	chr14:100212005:G:A	1.36099e-11	-1.21988	-0.808999	8.52717e-07	-1.33329	-0.810056
100212700	chr14:100212700:A:C	3.75684e-11	-1.01351	-2.77585e-10	2.21652e-06	-1.18808	-2.77585e-10
100212951	chr14:100212951:A:G	6.74959e-12	-1.82188	-0.908314	7.62637e-07	-1.33071	-0.924289
100212974	chr14:100212974:G:A	2.97821e-11	-4.89955e-10	-1.24577	2.0923e-06	-4.89955e-10	-1.24576
100213815	chr14:100213815:G:A	3.14973e-11	-4.89955e-10	-1.18977	2.21494e-06	-4.89955e-10	-1.1888
100214096	chr14:100214096:G:A	3.78593e-11	-4.89955e-10	-1.0058	2.66302e-06	-4.89955e-10	-1.00456
100214174	chr14:100214174:G:C	1.37114e-10	0.281136	-2.77585e-10	2.23552e-05	1.12304	-2.77585e-10
100214352	chr14:100214352:C:T	6.02866e-11	-4.89955e-10	-0.540565	4.18793e-06	-4.89955e-10	-0.551814
100214482	chr14:100214482:T:C	3.65357e-10	-4.89955e-10	1.2612	2.63774e-05	-4.89955e-10	1.28849
100214484	chr14:100214484:T:C	3.63948e-10	-4.89955e-10	1.25733	2.62756e-05	-4.89955e-10	1.28462
100214799	chr14:100214799:A:C	5.11141e-11	-4.89955e-10	-0.705614	3.61393e-06	-4.89955e-10	-0.699226
100215471	chr14:100215471:G:C	3.24413e-11	-4.89955e-10	-1.16024	2.28182e-06	-4.89955e-10	-1.15905
100215512	chr14:100215512:C:G	2.98416e-11	-4.89955e-10	-1.24377	2.09448e-06	-4.89955e-10	-1.24472
100215566	chr14:100215566:C:T	4.87509e-11	-4.89955e-10	-0.752952	3.39495e-06	-4.89955e-10	-0.761733
100215761	chr14:100215761:G:T	2.31223e-11	-0.978458	-0.52042	2.09568e-06	-0.729088	-0.515055
100215817	chr14:100215817:A:G	5.44734e-12	-2.28986	-0.654685	4.16113e-07	-2.20964	-0.651178
100215898	chr14:100215898:T:C	9.7013e-12	-1.72772	-0.639694	9.07799e-07	-1.4358	-0.64495
100216112	chr14:100216112:C:T	2.45392e-11	-0.921247	-0.518154	2.23609e-06	-0.666514	-0.512781
100216231	chr14:100216231:A:T	1.07927e-11	-1.68287	-0.577929	1.02045e-06	-1.38013	-0.583645
100216513	chr14:100216513:G:A	2.62098e-10	-4.89955e-10	0.929043	1.89142e-05	-4.89955e-10	0.955894
100216785	chr14:100216785:A:G	2.55808e-10	-4.89955e-10	0.904753	1.84523e-05	-4.89955e-10	0.931165
100216799	chr14:100216799:A:T	3.3662e-11	-4.89955e-10	-1.12331	2.35645e-06	-4.89955e-10	-1.12686
100217255	chr14:100217255:C:T	4.42307e-11	-0.850255	-2.77585e-10	2.57809e-06	-1.03697	-2.77585e-10
100217263	chr14:100217263:C:T	4.04521e-11	-0.939557	-2.77585e-10	2.36945e-06	-1.12136	-2.77585e-10
100217264	chr14:100217264:G:A	2.98068e-11	-4.89955e-10	-1.24494	2.09284e-06	-4.89955e-10	-1.2455
100217599	chr14:100217599:G:A	2.98129e-11	-4.89955e-10	-1.24473	2.09311e-06	-4.89955e-10	-1.24537
100217671	chr14:100217671:A:G	2.98829e-11	-4.89955e-10	-1.24239	2.09957e-06	-4.89955e-10	-1.24229
100217674	chr14:100217674:C:G	1.2485e-11	-2.11515	-2.77585e-10	7.62368e-07	-2.25535	-2.77585e-10
100217855	chr14:100217855:A:G	5.25263e-12	-2.29141	-0.689532	4.11464e-07	-2.18573	-0.686328
100218431	chr14:100218431:C:T	3.18025e-11	-4.89955e-10	-1.18013	2.22873e-06	-4.89955e-10	-1.18259
100218558	chr14:100218558:G:A	8.76171e-11	-4.89955e-10	-0.166698	6.12751e-06	-4.89955e-10	-0.171232
100218566	chr14:100218566:G:C	2.56873e-10	-4.89955e-10	0.908907	1.85294e-05	-4.89955e-10	0.935336
100218602	chr14:100218602:C:T	9.81491e-12	-1.60284	-0.752929	9.42017e-07	-1.28627	-0.757484
100218792	chr14:100218792:C:A	4.3363e-11	-4.89955e-10	-0.870068	3.05578e-06	-4.89955e-10	-0.866986
100218838	chr14:100218838:G:T	1.3336e-11	-0.823754	-1.22545	1.31817e-06	-0.481996	-1.22578
100218889	chr14:100218889:T:G	5.38768e-11	-0.652975	-2.77585e-10	3.07168e-06	-0.861798	-2.77585e-10
100218998	chr14:100218998:A:T	2.40868e-11	-0.975903	-0.482107	2.18639e-06	-0.725191	-0.476581
100220065	chr14:100220065:A:G	1.28744e-11	-1.71586	-0.368569	1.26703e-06	-1.35962	-0.387719
100220084	chr14:100220084:C:T	1.0675e-11	-2.27177	-2.77585e-10	7.35363e-07	-2.29141	-2.77585e-10
100220158	chr14:100220158:GCCA:G	2.57762e-10	-4.89955e-10	0.912361	1.85942e-05	-4.89955e-10	0.938829
100220464	chr14:100220464:T:G	6.3432e-11	-1.64371	1.154	6.50053e-06	-1.24452	1.13239
100220479	chr14:100220479:G:A	1.15695e-11	-2.19131	-2.77585e-10	7.47725e-07	-2.27474	-2.77585e-10
100220598	chr14:100220598:A:T	3.73739e-11	-4.89955e-10	-1.0187	2.63131e-06	-4.89955e-10	-1.01654
100220931	chr14:100220931:C:T	1.25252e-11	-2.11193	-2.77585e-10	7.57926e-07	-2.26119	-2.77585e-10
100221341	chr14:100221341:G:C	2.40879e-10	-4.89955e-10	0.84462	1.73789e-05	-4.89955e-10	0.871235
100221995	chr14:100221995:G:A	1.37828e-10	-4.89955e-10	0.286329	9.95025e-06	-4.89955e-10	0.313576
100222424	chr14:100222424:A:G	2.76373e-10	-4.89955e-10	0.982075	1.99683e-05	-4.89955e-10	1.01012
100222660	chr14:100222660:A:G	1.03346e-11	-1.68058	-0.6236	1.04578e-06	-1.31044	-0.62882
100222840	chr14:100222840:G:A	7.64011e-11	-4.89955e-10	-0.303678	5.43685e-06	-4.89955e-10	-0.290821
100222989	chr14:100222989:T:C	4.10039e-11	-4.89955e-10	-0.926008	2.87617e-06	-4.89955e-10	-0.927561
100223074	chr14:100223074:A:C	5.8309e-12	-1.63187	-1.24463	3.25512e-07	-1.86131	-1.24507
100223100	chr14:100223100:A:T	4.91018e-11	-4.89955e-10	-0.745779	3.41745e-06	-4.89955e-10	-0.755128
100223124	chr14:100223124:G:T	4.63111e-11	-0.969111	0.164818	5.93486e-06	-0.346379	0.143202
100223217	chr14:100223217:A:G	1.88074e-10	-4.89955e-10	0.597162	1.33784e-05	-4.89955e-10	0.60962
100223527	chr14:100223527:A:T	2.97849e-11	-4.89955e-10	-1.24567	2.09249e-06	-4.89955e-10	-1.24567
100223876	chr14:100223876:T:C	5.9362e-11	-4.89955e-10	-0.55602	4.24542e-06	-4.89955e-10	-0.538181
100224577	chr14:100224577:C:A	9.46141e-11	-0.865669	0.7758	1.1518e-05	-0.311541	0.771433
100224786	chr14:100224786:T:C	4.36757e-11	-4.89955e-10	-0.862883	3.055e-06	-4.89955e-10	-0.867241
100224841	chr14:100224841:A:G	8.40012e-11	-0.954575	0.745731	1.01268e-05	-0.410247	0.741408
100224926	chr14:100224926:C:T	2.97889e-11	-4.89955e-10	-1.24554	2.09274e-06	-4.89955e-10	-1.24555
100225004	chr14:100225004:A:G	7.85567e-11	-0.96451	0.688656	9.4536e-06	-0.421995	0.684369
100225022	chr14:100225022:G:A	4.96672e-11	-4.89955e-10	-0.73433	3.50172e-06	-4.89955e-10	-0.730768
100225443	chr14:100225443:T:C	3.05757e-11	-4.89955e-10	-1.21947	2.13953e-06	-4.89955e-10	-1.22344
100225539	chr14:100225539:G:C	4.40044e-11	-4.89955e-10	-0.855385	3.07217e-06	-4.89955e-10	-0.861638
100225903	chr14:100225903:C:T	1.65025e-11	-1.70891	-0.127252	1.53975e-06	-1.42908	-0.123323
100226796	chr14:100226796:CAG:C	1.12529e-11	-2.21905	-2.77585e-10	9.03391e-07	-2.08562	-2.77585e-10
100226842	chr14:100226842:G:A	1.39221e-11	-0.88973	-1.11647	8.44024e-07	-1.03692	-1.11667
100226892	chr14:100226892:G:T	4.51169e-11	-4.89955e-10	-0.830418	3.1547e-06	-4.89955e-10	-0.835127
100226905	chr14:100226905:G:A	7.41373e-12	-1.54805	-1.08829	4.03585e-07	-1.80348	-1.08791
100227161	chr14:100227161:T:C	4.36073e-11	-4.89955e-10	-0.864449	3.05022e-06	-4.89955e-10	-0.868809
100227270	chr14:100227270:G:A	8.13387e-11	-4.89955e-10	-0.241054	5.76429e-06	-4.89955e-10	-0.23234
100227835	chr14:100227835:T:G	7.0052e-11	-0.896292	0.505854	7.07354e-06	-0.539712	0.512052
100228084	chr14:100228084:T:C	2.98135e-11	-4.89955e-10	-1.24471	2.09441e-06	-4.89955e-10	-1.24475
100228261	chr14:100228261:G:A	4.23654e-11	-4.89955e-10	-0.893343	2.96304e-06	-4.89955e-10	-0.897807
100228335	chr14:100228335:T:C	3.0753e-11	-4.89955e-10	-1.21369	2.15507e-06	-4.89955e-10	-1.2162
100228685	chr14:100228685:C:T	4.38504e-11	-4.89955e-10	-0.858892	3.05417e-06	-4.89955e-10	-0.867515
100228820	chr14:100228820:G:A	9.169e-12	-1.33075	-1.0931	5.7272e-07	-1.44849	-1.09289
100228906	chr14:100228906:T:A	8.13828e-11	-4.89955e-10	-0.240511	5.76736e-06	-4.89955e-10	-0.231807
100229031	chr14:100229031:T:C	9.46932e-11	-0.954791	0.865759	1.14185e-05	-0.410781	0.861991
100230769	chr14:100230769:AAAAG:A	3.56145e-11	-1.06692	-2.77585e-10	1.85331e-06	-1.36705	-2.77585e-10
100231185	chr14:100231185:G:A	1.55841e-11	-1.89342	-2.77585e-10	8.61674e-07	-2.1329	-2.77585e-10
100231390	chr14:100231390:G:A	3.23651e-11	-0.0723586	-1.09023	5.0274e-06	0.710174	-1.07929
100231577	chr14:100231577:C:T	1.12509e-11	-2.21923	-2.77585e-10	7.45546e-07	-2.27766	-2.77585e-10
100231956	chr14:100231956:G:T	3.10833e-11	-4.89955e-10	-1.203	2.1773e-06	-4.89955e-10	-1.20593
100232452	chr14:100232452:T:C	1.52173e-10	-4.89955e-10	0.385341	1.10042e-05	-4.89955e-10	0.414256
100232816	chr14:100232816:A:G	1.17567e-11	-2.17525	-2.77585e-10	8.9852e-07	-2.09103	-2.77585e-10
100232832	chr14:100232832:A:G	1.54922e-10	-4.89955e-10	0.403248	1.1205e-05	-4.89955e-10	0.432343
100232876	chr14:100232876:C:CA	1.46708e-10	-4.89955e-10	0.348772	1.06047e-05	-4.89955e-10	0.377277
100232901	chr14:100232901:G:A	3.07102e-11	-4.89955e-10	-1.21508	2.15207e-06	-4.89955e-10	-1.21759
100233075	chr14:100233075:A:G	4.83793e-11	-4.89955e-10	-0.760603	3.37172e-06	-4.89955e-10	-0.768599
100233687	chr14:100233687:G:A	1.3777e-10	-4.89955e-10	0.285908	9.69583e-06	-4.89955e-10	0.287675
100233878	chr14:100233878:G:A	9.41455e-12	-1.29738	-1.10004	5.86463e-07	-1.41784	-1.09983
100233944	chr14:100233944:C:T	7.98023e-10	-1.0102	3.05267	9.9186e-05	-0.411847	3.02482
100234006	chr14:100234006:T:C	8.58567e-11	-4.89955e-10	-0.186995	6.1011e-06	-4.89955e-10	-0.175552
100234123	chr14:100234123:T:G	3.00203e-11	-4.89955e-10	-1.2378	2.10742e-06	-4.89955e-10	-1.23856
100234131	chr14:100234131:C:T	7.41268e-12	-1.58624	-1.05025	4.06952e-07	-1.833	-1.05008
100234429	chr14:100234429:AG:A	6.93321e-12	-1.61665	-1.0867	3.80611e-07	-1.8628	-1.0872
100234761	chr14:100234761:C:T	9.26654e-11	-4.89955e-10	-0.110679	6.63826e-06	-4.89955e-10	-0.0911709
100235080	chr14:100235080:C:T	7.23829e-12	-1.60803	-1.05226	3.99163e-07	-1.85027	-1.05214
100235582	chr14:100235582:G:A	3.34732e-11	-0.0354078	-1.09352	5.23801e-06	0.754926	-1.08301
100235619	chr14:100235619:C:T	4.50072e-11	-4.89955e-10	-0.832851	3.14588e-06	-4.89955e-10	-0.837926
100235643	chr14:100235643:C:T	1.94285e-11	-0.492238	-1.1807	3.22529e-06	0.371713	-1.18471
100235677	chr14:100235677:A:G	3.03346e-11	-4.89955e-10	-1.22739	2.13098e-06	-4.89955e-10	-1.22744
100235725	chr14:100235725:C:T	2.9859e-11	-4.89955e-10	-1.24319	2.09745e-06	-4.89955e-10	-1.2433
100235941	chr14:100235941:C:A	3.87018e-11	-4.89955e-10	-0.983788	2.73313e-06	-4.89955e-10	-0.978573
100236003	chr14:100236003:A:G	9.92012e-12	-1.16174	-1.18337	6.97419e-07	-1.15925	-1.18514
100237250	chr14:100237250:T:C	3.07279e-11	-4.89955e-10	-1.2145	2.15862e-06	-4.89955e-10	-1.21455
100237676	chr14:100237676:C:T	7.61085e-12	-1.57372	-1.03639	4.16714e-07	-1.82315	-1.03623
100237680	chr14:100237680:T:C	1.05041e-11	-1.18283	-1.10508	6.48262e-07	-1.31256	-1.10492
100237747	chr14:100237747:G:A	4.52165e-11	-4.89955e-10	-0.828213	3.16179e-06	-4.89955e-10	-0.832883
100237872	chr14:100237872:A:G	1.09659e-11	-1.13262	-1.11227	6.74741e-07	-1.26533	-1.11212
100238126	chr14:100238126:C:T	8.29112e-11	-4.89955e-10	-0.221905	5.87619e-06	-4.89955e-10	-0.213114
100238553	chr14:100238553:T:G	4.95359e-12	-2.28732	-0.752242	4.0469e-07	-2.1399	-0.748752
100240825	chr14:100240825:C:T	4.65015e-11	-4.89955e-10	-0.800191	3.25036e-06	-4.89955e-10	-0.805256
100241083	chr14:100241083:A:G	4.10757e-11	-0.924259	-2.77585e-10	2.08347e-06	-1.24999	-2.77585e-10
100241301	chr14:100241301:A:ACT	3.1311e-11	-4.89955e-10	-1.19571	2.18723e-06	-4.89955e-10	-1.20139
100241363	chr14:100241363:CAG:C	9.067e-11	-4.89955e-10	-0.132448	6.44343e-06	-4.89955e-10	-0.120961
100241730	chr14:100241730:T:A	5.08734e-11	-4.89955e-10	-0.710335	3.55698e-06	-4.89955e-10	-0.715111
100241787	chr14:100241787:A:G	6.79741e-12	-1.64802	-1.07511	3.74365e-07	-1.8916	-1.07494
100242393	chr14:100242393:T:G	4.07427e-12	-2.00942	-1.22556	3.50987e-07	-1.80512	-1.22591
100242505	chr14:100242505:C:T	6.20562e-11	-4.89955e-10	-0.511634	4.45585e-06	-4.89955e-10	-0.489803
100242642	chr14:100242642:C:T	4.93613e-11	-4.89955e-10	-0.740508	3.45005e-06	-4.89955e-10	-0.745631
100242808	chr14:100242808:T:G	1.10923e-11	-1.12517	-1.10825	6.81748e-07	-1.25902	-1.10809
100242972	chr14:100242972:C:T	3.55897e-11	0.000735501	-1.06835	5.47694e-06	0.773175	-1.05665
100243355	chr14:100243355:AG:A	3.55791e-11	-1.06792	-2.77585e-10	1.83734e-06	-1.3757	-2.77585e-10
100243644	chr14:100243644:C:A	6.78474e-11	-0.724745	0.302332	7.34149e-06	-0.292263	0.301784
100243711	chr14:100243711:G:A	9.85608e-12	-1.11657	-1.23502	5.504e-07	-1.34482	-1.23631
100244064	chr14:100244064:C:T	9.23417e-11	-4.89955e-10	-0.114179	6.56242e-06	-4.89955e-10	-0.102662
100244168	chr14:100244168:T:C	3.06107e-11	-4.89955e-10	-1.21832	2.14886e-06	-4.89955e-10	-1.21909
100244287	chr14:100244287:TC:T	9.6047e-11	-4.89955e-10	-0.0748374	6.82688e-06	-4.89955e-10	-0.0631533
100244675	chr14:100244675:C:T	1.39237e-11	-1.69135	-0.314734	1.29895e-06	-1.41204	-0.310423
100245030	chr14:100245030:G:A	2.98456e-11	-4.89955e-10	-1.24364	2.09602e-06	-4.89955e-10	-1.24398
100245421	chr14:100245421:A:G	3.13332e-11	-4.89955e-10	-1.195	2.1887e-06	-4.89955e-10	-1.20071
100245571	chr14:100245571:C:T	8.61815e-12	-1.28156	-1.20425	7.47728e-07	-1.06901	-1.20573
100245633	chr14:100245633:G:A	9.58682e-11	-4.89955e-10	-0.0767002	6.82559e-06	-4.89955e-10	-0.063342
100245683	chr14:100245683:T:C	9.13178e-11	-4.89955e-10	-0.125329	6.48946e-06	-4.89955e-10	-0.113843
100245789	chr14:100245789:T:TA	1.5893e-10	-4.89955e-10	0.428788	1.11835e-05	-4.89955e-10	0.43042
100246224	chr14:100246224:T:C	1.0582e-11	-1.04612	-1.2344	6.79463e-07	-1.13427	-1.23621
100246230	chr14:100246230:C:T	3.14888e-11	-4.89955e-10	-1.19004	2.20324e-06	-4.89955e-10	-1.19409
100246270	chr14:100246270:C:T	1.21683e-10	-4.89955e-10	0.161743	8.65472e-06	-4.89955e-10	0.174084
100246289	chr14:100246289:T:TC	9.88948e-11	-4.89955e-10	-0.0456184	7.02625e-06	-4.89955e-10	-0.0343679
100246395	chr14:100246395:C:T	1.50485e-10	-4.89955e-10	0.374191	1.08811e-05	-4.89955e-10	0.403007
100246417	chr14:100246417:C:G	3.01843e-11	-4.89955e-10	-1.23235	2.11947e-06	-4.89955e-10	-1.23285
100246783	chr14:100246783:C:T	3.10187e-11	-4.89955e-10	-1.20508	2.17008e-06	-4.89955e-10	-1.20926
100247097	chr14:100247097:G:A	2.98602e-11	-4.89955e-10	-1.24315	2.09751e-06	-4.89955e-10	-1.24327
100247750	chr14:100247750:C:T	8.13942e-11	-4.89955e-10	-0.240371	5.76815e-06	-4.89955e-10	-0.231671
100248092	chr14:100248092:GCAC:G	3.85718e-11	-0.987154	-2.77585e-10	1.97734e-06	-1.30227	-2.77585e-10
100248503	chr14:100248503:T:A	6.96119e-12	-1.5606	-1.13872	3.7781e-07	-1.8188	-1.13859
100248570	chr14:100248570:A:G	1.74618e-10	-4.89955e-10	0.522924	1.26464e-05	-4.89955e-10	0.553355
100248822	chr14:100248822:G:A	3.15672e-11	-4.89955e-10	-1.18756	2.22223e-06	-4.89955e-10	-1.18551
100248888	chr14:100248888:C:T	4.24324e-11	-0.891762	-2.77585e-10	2.1491e-06	-1.21897	-2.77585e-10
100250017	chr14:100250017:T:C	1.13135e-11	-1.19231	-1.02136	6.65176e-07	-1.37821	-1.01352
100250631	chr14:100250631:T:G	1.15632e-10	-4.89955e-10	0.110734	8.21853e-06	-4.89955e-10	0.12237
100250888	chr14:100250888:C:G	4.32449e-11	-4.89955e-10	-0.872796	3.0247e-06	-4.89955e-10	-0.877209
100251651	chr14:100251651:T:A	3.94745e-11	-4.89955e-10	-0.964019	2.77542e-06	-4.89955e-10	-0.963218
100251684	chr14:100251684:A:G	1.30869e-10	-0.683001	0.917526	1.62751e-05	-0.105715	0.911332
100252287	chr14:100252287:G:T	3.11118e-11	-4.89955e-10	-1.20209	2.18864e-06	-4.89955e-10	-1.20074
100252319	chr14:100252319:C:T	1.14703e-10	-0.836836	0.939504	1.4023e-05	-0.277118	0.933794
100253141	chr14:100253141:G:A	1.22306e-11	-0.954093	-1.18164	8.06303e-07	-1.02296	-1.17635
100253181	chr14:100253181:G:C	1.15231e-11	-1.1726	-1.02273	8.78271e-07	-1.09686	-1.01696
100253267	chr14:100253267:A:G	4.29264e-11	-4.89955e-10	-0.880189	3.0028e-06	-4.89955e-10	-0.884475
100253505	chr14:100253505:C:T	1.55327e-10	-4.89955e-10	0.405857	1.12357e-05	-4.89955e-10	0.435072
100253713	chr14:100253713:CT:C	9.24615e-11	-4.89955e-10	-0.112883	6.5713e-06	-4.89955e-10	-0.10131
100254480	chr14:100254480:C:T	1.537e-11	-1.69293	-0.214322	1.43384e-06	-1.41402	-0.209651
100254782	chr14:100254782:T:A	9.17919e-11	-4.89955e-10	-0.120151	6.49092e-06	-4.89955e-10	-0.113617
100255580	chr14:100255580:C:T	1.12025e-10	-4.89955e-10	0.0790446	7.96129e-06	-4.89955e-10	0.0905699
100255608	chr14:100255608:G:A	4.31457e-11	-4.89955e-10	-0.875092	3.01751e-06	-4.89955e-10	-0.87959
100255903	chr14:100255903:T:C	8.14126e-11	-4.89955e-10	-0.240145	5.76943e-06	-4.89955e-10	-0.231448
100255930	chr14:100255930:CTG:C	1.51205e-10	-4.89955e-10	0.378964	1.09337e-05	-4.89955e-10	0.407828
100256150	chr14:100256150:A:G	7.52973e-11	-4.89955e-10	-0.318231	5.3985e-06	-4.89955e-10	-0.2979
100256174	chr14:100256174:C:T	4.15883e-11	-0.911857	-2.77585e-10	2.10983e-06	-1.23741	-2.77585e-10
100256325	chr14:100256325:A:C	1.36667e-11	-1.05233	-0.97238	9.36603e-07	-1.07484	-0.974679
100256346	chr14:100256346:T:G	1.15334e-10	-4.89955e-10	0.108157	8.19732e-06	-4.89955e-10	0.119786
100256730	chr14:100256730:C:T	4.37468e-11	-4.89955e-10	-0.861257	3.04693e-06	-4.89955e-10	-0.869886
100256817	chr14:100256817:A:G	3.10994e-12	-2.27998	-1.22509	2.19011e-07	-2.27428	-1.22838
100257116	chr14:100257116:G:A	4.3122e-11	-4.89955e-10	-0.875641	3.0383e-06	-4.89955e-10	-0.872723
100257240	chr14:100257240:C:A	6.37339e-12	-1.65976	-1.12778	3.51495e-07	-1.90128	-1.1283
100257557	chr14:100257557:TGGGATTAGTGCCCTATAAAAGAGACTCCAGAGTGCTAGCCCTCTGGTTCTCTCTATGCTATGTGACAAGACAGTGTG:T	3.73025e-11	-4.89955e-10	-1.02061	2.6629e-06	-4.89955e-10	-1.00461
100257797	chr14:100257797:TTCA:T	1.67693e-10	-4.89955e-10	0.482461	1.21395e-05	-4.89955e-10	0.512441
100257886	chr14:100257886:C:T	4.90285e-11	-4.89955e-10	-0.747274	3.38751e-06	-4.89955e-10	-0.763926
100257933	chr14:100257933:G:A	7.18319e-11	-4.89955e-10	-0.365346	5.08752e-06	-4.89955e-10	-0.35723
100258212	chr14:100258212:A:G	2.99489e-11	-4.89955e-10	-1.24018	2.10854e-06	-4.89955e-10	-1.23803
100258599	chr14:100258599:C:T	1.08798e-11	-1.23045	-1.02232	6.42183e-07	-1.41238	-1.01453
100258602	chr14:100258602:C:G	3.02911e-11	-4.89955e-10	-1.22882	2.13573e-06	-4.89955e-10	-1.22521
100258649	chr14:100258649:G:A	2.97925e-11	-4.89955e-10	-1.24542	2.09293e-06	-4.89955e-10	-1.24546
100259101	chr14:100259101:A:G	5.35207e-12	-2.28517	-0.677022	4.42066e-07	-2.12593	-0.674391
100259166	chr14:100259166:C:T	2.98372e-11	-4.89955e-10	-1.24392	2.09605e-06	-4.89955e-10	-1.24397
100259335	chr14:100259335:G:A	1.09648e-10	-0.902485	0.960088	1.32946e-05	-0.351111	0.954447
100259348	chr14:100259348:G:A	1.59238e-10	-4.89955e-10	0.430727	1.15196e-05	-4.89955e-10	0.460031
100259368	chr14:100259368:C:T	3.55381e-11	-4.89955e-10	-1.06907	2.51024e-06	-4.89955e-10	-1.06364
100259762	chr14:100259762:A:G	1.68322e-10	-4.89955e-10	0.486202	1.21858e-05	-4.89955e-10	0.51625
100260005	chr14:100260005:A:G	2.98874e-11	-4.89955e-10	-1.24224	2.10031e-06	-4.89955e-10	-1.24194
100260014	chr14:100260014:A:AT	2.98837e-11	-4.89955e-10	-1.24236	2.09928e-06	-4.89955e-10	-1.24243
100260141	chr14:100260141:A:G	1.13653e-11	-2.20911	-2.77585e-10	7.54785e-07	-2.26534	-2.77585e-10
100260225	chr14:100260225:C:T	4.00556e-11	-4.89955e-10	-0.949406	2.8026e-06	-4.89955e-10	-0.953475
100260493	chr14:100260493:G:A	1.58803e-11	-1.87459	-2.77585e-10	8.69863e-07	-2.12344	-2.77585e-10
100260944	chr14:100260944:C:T	6.79811e-12	-1.68645	-1.03658	3.79602e-07	-1.91605	-1.0366
100261436	chr14:100261436:G:A	4.32436e-11	-4.89955e-10	-0.872825	3.02524e-06	-4.89955e-10	-0.877029
100261627	chr14:100261627:A:G	5.35188e-11	-4.89955e-10	-0.659641	3.77232e-06	-4.89955e-10	-0.656331
100261858	chr14:100261858:C:T	8.78848e-11	-4.89955e-10	-0.163648	6.10096e-06	-4.89955e-10	-0.175575
100262643	chr14:100262643:G:T	1.1556e-10	-4.89955e-10	0.110111	8.21338e-06	-4.89955e-10	0.121744
100262721	chr14:100262721:A:G	2.98272e-11	-4.89955e-10	-1.24425	2.09639e-06	-4.89955e-10	-1.2438
100262850	chr14:100262850:C:T	8.98027e-11	-4.89955e-10	-0.14206	6.37964e-06	-4.89955e-10	-0.13091
100263373	chr14:100263373:A:T	2.19198e-11	-1.55229	-2.77585e-10	2.04969e-06	-1.26633	-2.77585e-10
100263857	chr14:100263857:G:A	9.18689e-12	-1.42431	-0.997586	4.26873e-07	-1.82918	-1.00611
100263980	chr14:100263980:G:C	7.11112e-12	-1.62686	-1.05115	3.91797e-07	-1.86985	-1.05118
100263997	chr14:100263997:G:A	1.27321e-11	-1.0935	-1.00205	7.42578e-07	-1.28776	-0.993889
100264178	chr14:100264178:T:C	7.47883e-12	-1.56129	-1.0663	4.05536e-07	-1.82027	-1.0663
100264267	chr14:100264267:C:T	3.15216e-11	-4.89955e-10	-1.189	2.20112e-06	-4.89955e-10	-1.19506
100264327	chr14:100264327:C:G	1.06417e-11	-1.07235	-1.20254	5.91244e-07	-1.30436	-1.20519
100264583	chr14:100264583:A:G	8.05527e-11	-0.704842	0.454079	8.80631e-06	-0.261684	0.453131
100265179	chr14:100265179:A:G	3.97439e-11	-4.89955e-10	-0.957219	2.80931e-06	-4.89955e-10	-0.951082
100265435	chr14:100265435:G:A	1.52072e-11	-1.9179	-2.77585e-10	1.15135e-06	-1.84309	-2.77585e-10
100265512	chr14:100265512:G:A	4.17742e-11	-0.907397	-2.77585e-10	2.11604e-06	-1.23448	-2.77585e-10
100265894	chr14:100265894:G:A	1.44859e-11	-1.81805	-0.14845	1.31079e-06	-1.56954	-0.143851
100265898	chr14:100265898:C:T	3.13105e-11	-4.89955e-10	-1.19572	2.1872e-06	-4.89955e-10	-1.2014
100265981	chr14:100265981:G:A	2.9789e-11	-4.89955e-10	-1.24554	2.09272e-06	-4.89955e-10	-1.24556
100266122	chr14:100266122:A:G	1.07168e-11	-1.24279	-1.02508	6.33798e-07	-1.42284	-1.01721
100266252	chr14:100266252:A:G	7.98371e-11	-4.89955e-10	-0.259687	5.5412e-06	-4.89955e-10	-0.27181
100266544	chr14:100266544:A:C	4.12969e-11	-0.918887	-2.77585e-10	2.09375e-06	-1.24506	-2.77585e-10
100266613	chr14:100266613:C:T	4.41268e-11	-0.852607	-2.77585e-10	2.21891e-06	-1.18701	-2.77585e-10
100266646	chr14:100266646:A:T	1.90112e-11	-1.69465	-2.77585e-10	8.76735e-07	-2.11557	-2.77585e-10
100267136	chr14:100267136:A:G	1.60242e-10	-4.89955e-10	0.437008	1.15964e-05	-4.89955e-10	0.466676
100268066	chr14:100268066:T:A	1.03611e-10	-4.89955e-10	0.000972888	7.3868e-06	-4.89955e-10	0.0156735
100268164	chr14:100268164:T:G	1.15782e-10	-4.89955e-10	0.112031	8.22933e-06	-4.89955e-10	0.123684
100268331	chr14:100268331:A:G	6.47459e-12	-1.68731	-1.08448	3.59891e-07	-1.92087	-1.0851
100269363	chr14:100269363:G:A	4.5156e-11	-4.89955e-10	-0.829553	3.15739e-06	-4.89955e-10	-0.834275
100269815	chr14:100269815:T:C	3.36691e-11	-4.89955e-10	-1.12309	2.36833e-06	-4.89955e-10	-1.12184
100269935	chr14:100269935:C:T	4.45276e-11	-4.89955e-10	-0.843566	3.09999e-06	-4.89955e-10	-0.852624
100270382	chr14:100270382:A:G	5.49194e-11	-1.52894	0.895127	5.82689e-06	-1.10988	0.888344
100270754	chr14:100270754:A:G	3.10224e-11	-4.89955e-10	-1.20497	2.18476e-06	-4.89955e-10	-1.20251
100271017	chr14:100271017:A:G	8.53294e-11	-0.720428	0.527273	9.37867e-06	-0.269656	0.524073
100271064	chr14:100271064:TAA:T	2.99136e-11	-4.89955e-10	-1.24136	2.09915e-06	-4.89955e-10	-1.24249
100271204	chr14:100271204:G:A	4.75001e-12	-1.9475	-1.13403	2.46466e-07	-2.23941	-1.14514
100271234	chr14:100271234:G:A	1.68644e-10	-4.89955e-10	0.488114	1.22092e-05	-4.89955e-10	0.518166
100271267	chr14:100271267:A:T	4.20193e-11	-0.901547	-2.77585e-10	2.12681e-06	-1.2294	-2.77585e-10
100271462	chr14:100271462:T:G	4.69519e-11	-4.89955e-10	-0.790551	3.30928e-06	-4.89955e-10	-0.787291
100271856	chr14:100271856:C:T	1.08405e-11	-1.24222	-1.01417	6.41076e-07	-1.42275	-1.00588
100272359	chr14:100272359:T:C	1.61302e-10	-4.89955e-10	0.443601	1.16695e-05	-4.89955e-10	0.472959
100272395	chr14:100272395:G:A	6.8785e-12	-1.61213	-1.09914	3.78016e-07	-1.85774	-1.0991
100272451	chr14:100272451:A:G	1.4925e-11	-1.06625	-0.870386	7.69404e-07	-1.36353	-0.882631
100272614	chr14:100272614:C:A	1.11554e-10	-4.89955e-10	0.0748369	7.9289e-06	-4.89955e-10	0.0864929
100272650	chr14:100272650:C:T	1.1141e-10	-4.89955e-10	0.0735417	7.92445e-06	-4.89955e-10	0.0859312
100272843	chr14:100272843:A:C	1.058e-11	-1.26031	-1.0204	6.26193e-07	-1.43982	-1.0123
100273060	chr14:100273060:G:C	1.0591e-11	-1.24416	-1.03551	6.26818e-07	-1.42351	-1.02761
100273180	chr14:100273180:G:A	2.98804e-11	-4.89955e-10	-1.24247	2.09906e-06	-4.89955e-10	-1.24253
100273892	chr14:100273892:C:A	6.30557e-12	-1.64536	-1.15288	3.34147e-07	-1.92675	-1.15344
100274488	chr14:100274488:G:C	1.0906e-11	-1.24551	-1.00485	6.45148e-07	-1.42578	-0.996516
100274567	chr14:100274567:G:C	1.24963e-10	-0.779708	0.968054	1.53661e-05	-0.215782	0.963923
100274845	chr14:100274845:G:T	1.15255e-11	-1.15902	-1.0361	6.75474e-07	-1.34801	-1.02835
100275242	chr14:100275242:T:C	8.0161e-11	-4.89955e-10	-0.255638	5.70851e-06	-4.89955e-10	-0.242063
100276321	chr14:100276321:T:C	3.80026e-10	-1.27066	2.57122	4.58271e-05	-0.711391	2.55225
100279057	chr14:100279057:G:A	3.46596e-11	-4.89955e-10	-1.0941	2.46383e-06	-4.89955e-10	-1.0823
100279253	chr14:100279253:T:C	1.09365e-11	-2.24757	-2.77585e-10	7.38745e-07	-2.28682	-2.77585e-10
100279286	chr14:100279286:T:C	1.70516e-11	-1.80343	-2.77585e-10	1.38356e-06	-1.65936	-2.77585e-10
100280673	chr14:100280673:CT:C	1.54936e-11	-1.89925	-2.77585e-10	9.5088e-07	-2.03439	-2.77585e-10
100280714	chr14:100280714:A:G	3.30898e-11	-4.89955e-10	-1.14045	2.30216e-06	-4.89955e-10	-1.15017
100280776	chr14:100280776:G:A	6.45197e-11	-4.89955e-10	-0.472704	4.56418e-06	-4.89955e-10	-0.465782
100280865	chr14:100280865:T:C	4.73754e-11	-0.876052	0.0944815	5.8599e-06	-0.331875	0.115986
100280926	chr14:100280926:T:C	2.44871e-10	-4.89955e-10	0.861056	1.74432e-05	-4.89955e-10	0.874926
100280985	chr14:100280985:G:A	6.9823e-11	-4.89955e-10	-0.393712	4.93402e-06	-4.89955e-10	-0.387867
100281316	chr14:100281316:A:G	5.54536e-11	-4.89955e-10	-0.624129	3.81671e-06	-4.89955e-10	-0.644631
100281549	chr14:100281549:T:G	7.25771e-11	-4.89955e-10	-0.355025	5.12124e-06	-4.89955e-10	-0.350625
100281560	chr14:100281560:C:T	3.20067e-11	-4.89955e-10	-1.17373	2.26937e-06	-4.89955e-10	-1.16452
100281586	chr14:100281586:A:G	7.11108e-11	-4.89955e-10	-0.375436	5.03356e-06	-4.89955e-10	-0.367893
100281855	chr14:100281855:G:A	4.03165e-11	-0.964797	0.0218831	5.04163e-06	-0.402933	0.0366399
100282131	chr14:100282131:G:A	3.08526e-11	-4.89955e-10	-1.21045	2.17417e-06	-4.89955e-10	-1.20737
100282206	chr14:100282206:C:T	3.04328e-11	-1.22415	-2.77585e-10	1.5898e-06	-1.52041	-2.77585e-10
100282248	chr14:100282248:T:C	4.4068e-11	-4.89955e-10	-0.85394	3.10396e-06	-4.89955e-10	-0.851343
100282286	chr14:100282286:C:A	2.045e-11	-0.378289	-1.2434	2.21064e-06	0.0529199	-1.24366
100282453	chr14:100282453:T:A	1.18902e-11	-0.97987	-1.18409	6.00195e-07	-1.31518	-1.17934
100282657	chr14:100282657:A:G	1.07481e-11	-1.08121	-1.18374	5.49637e-07	-1.40354	-1.17898
100283354	chr14:100283354:T:C	1.21824e-11	-0.997493	-1.14219	6.11332e-07	-1.34091	-1.13522
100283747	chr14:100283747:C:G	1.10376e-11	-1.05202	-1.18635	5.61128e-07	-1.38019	-1.18164
100283949	chr14:100283949:A:G	1.1576e-11	-1.02456	-1.16618	5.8921e-07	-1.35233	-1.16066
100284298	chr14:100284298:C:T	3.56354e-12	-2.26204	-1.10688	3.23202e-07	-2.00638	-1.10712
100284438	chr14:100284438:C:T	2.97827e-11	-4.89955e-10	-1.24575	2.09232e-06	-4.89955e-10	-1.24575
100284756	chr14:100284756:G:A	3.06557e-10	-4.89955e-10	1.08573	2.17374e-05	-4.89955e-10	1.09501
100286307	chr14:100286307:A:C	7.16921e-12	-1.96021	-0.70967	8.9061e-07	-1.38095	-0.71892
100286332	chr14:100286332:C:A	1.4621e-10	-4.89955e-10	0.345367	1.03957e-05	-4.89955e-10	0.357366
100286650	chr14:100286650:C:A	3.04302e-11	-4.89955e-10	-1.22424	2.13268e-06	-4.89955e-10	-1.22664
100286952	chr14:100286952:G:C	2.3947e-10	-4.89955e-10	0.838752	1.70359e-05	-4.89955e-10	0.851301
100287123	chr14:100287123:A:G	3.60469e-11	-4.89955e-10	-1.05485	2.54619e-06	-4.89955e-10	-1.04942
100287368	chr14:100287368:GC:G	1.74919e-11	-1.77794	-2.77585e-10	1.56049e-06	-1.53902	-2.77585e-10
100287405	chr14:100287405:C:T	1.06325e-10	0.198511	-0.171689	1.07239e-05	0.582931	-0.194476
100288707	chr14:100288707:G:A	3.78258e-11	-4.89955e-10	-1.00668	2.66435e-06	-4.89955e-10	-1.00406
100289460	chr14:100289460:G:A	6.11682e-11	-4.89955e-10	-0.526047	4.30147e-06	-4.89955e-10	-0.525065
100289525	chr14:100289525:T:C	3.01163e-11	-4.89955e-10	-1.23461	2.11219e-06	-4.89955e-10	-1.2363
100289697	chr14:100289697:G:A	3.15168e-11	-4.89955e-10	-1.18915	2.20552e-06	-4.89955e-10	-1.19306
100290161	chr14:100290161:G:A	7.13743e-11	-4.89955e-10	-0.371737	4.92127e-06	-4.89955e-10	-0.390455
100290827	chr14:100290827:C:T	6.65367e-11	-4.89955e-10	-0.441921	4.68467e-06	-4.89955e-10	-0.439726
100291029	chr14:100291029:G:A	4.20615e-11	-4.89955e-10	-0.900543	2.93219e-06	-4.89955e-10	-0.908273
100291660	chr14:100291660:G:A	3.35035e-11	-4.89955e-10	-1.12802	2.35742e-06	-4.89955e-10	-1.12645
100292165	chr14:100292165:G:A	8.83712e-12	-1.65293	-0.80778	5.83095e-07	-1.69715	-0.826275
100292940	chr14:100292940:C:T	1.08264e-09	3.41145	-1.06397	0.000112328	3.79793	-1.06053
100293628	chr14:100293628:A:G	3.43941e-11	-4.89955e-10	-1.10179	2.41259e-06	-4.89955e-10	-1.10332
100293820	chr14:100293820:G:A	3.03217e-11	-4.89955e-10	-1.22781	2.1326e-06	-4.89955e-10	-1.22668
100293935	chr14:100293935:C:T	4.84416e-12	-1.81988	-1.24202	5.6275e-07	-1.31636	-1.24258
100296004	chr14:100296004:A:T	3.04182e-11	-4.89955e-10	-1.22463	2.14069e-06	-4.89955e-10	-1.22289
100296403	chr14:100296403:A:G	5.8279e-12	-1.76318	-1.11384	8.24135e-07	-1.06504	-1.1124
100296570	chr14:100296570:G:A	3.89865e-11	-4.89955e-10	-0.976459	2.73217e-06	-4.89955e-10	-0.978926
100297032	chr14:100297032:A:G	1.95001e-10	1.86127	-1.22794	1.84147e-05	2.15658	-1.22745
100297236	chr14:100297236:C:G	1.11589e-11	-2.22744	-2.77585e-10	7.52871e-07	-2.26788	-2.77585e-10
100297295	chr14:100297295:C:A	3.09765e-11	-4.89955e-10	-1.20645	2.17465e-06	-4.89955e-10	-1.20716
100297525	chr14:100297525:G:A	5.01322e-11	-0.725011	-2.77585e-10	2.30628e-06	-1.14839	-2.77585e-10
100298212	chr14:100298212:A:G	7.1762e-12	-1.69464	-0.974268	1.28175e-06	-0.762485	-0.973307
100298224	chr14:100298224:C:T	1.09616e-11	-2.24528	-2.77585e-10	7.45577e-07	-2.27762	-2.77585e-10
100298297	chr14:100298297:G:A	4.70464e-11	-4.89955e-10	-0.788541	3.32204e-06	-4.89955e-10	-0.783444
100298302	chr14:100298302:G:A	7.16901e-12	-1.7571	-0.912807	1.2316e-06	-0.863794	-0.91191
100298419	chr14:100298419:G:A	2.53299e-10	0.894896	-2.77585e-10	1.01645e-05	0.334875	-2.77585e-10
100299485	chr14:100299485:G:A	1.06471e-11	-2.27439	-2.77585e-10	7.36249e-07	-2.29021	-2.77585e-10
100299486	chr14:100299486:T:C	2.5038e-11	-2.2489	0.829625	2.44157e-06	-1.91876	0.827378
100300278	chr14:100300278:A:G	3.56201e-11	-4.89955e-10	-1.06676	2.5153e-06	-4.89955e-10	-1.06163
100300327	chr14:100300327:G:A	7.02328e-12	-1.61141	-1.07904	1.08865e-06	-0.823109	-1.07598
100300707	chr14:100300707:C:G	5.76714e-12	-1.64348	-1.24402	9.0308e-07	-0.842241	-1.24372
100300890	chr14:100300890:CCTTT:C	6.01811e-12	-2.15974	-0.685158	4.37109e-07	-2.13293	-0.678661
100301298	chr14:100301298:C:T	6.04669e-11	-4.89955e-10	-0.537579	4.26388e-06	-4.89955e-10	-0.533843
100301411	chr14:100301411:T:C	6.62639e-12	-1.57571	-1.1729	1.49067e-06	-0.411329	-1.17346
100301670	chr14:100301670:T:C	7.33321e-12	-1.40419	-1.24307	1.27357e-06	-0.499504	-1.24269
100301684	chr14:100301684:C:T	7.53237e-12	-1.39854	-1.22193	1.30401e-06	-0.497687	-1.22089
100302134	chr14:100302134:C:T	4.01821e-11	-4.89955e-10	-0.946253	2.84214e-06	-4.89955e-10	-0.939465
100302297	chr14:100302297:C:T	9.28677e-11	-4.89955e-10	-0.108499	6.35579e-06	-4.89955e-10	-0.134655
100302619	chr14:100302619:T:C	5.32276e-11	-4.89955e-10	-0.665097	3.73841e-06	-4.89955e-10	-0.66536
100303126	chr14:100303126:C:G	6.2873e-11	-4.89955e-10	-0.498558	4.43197e-06	-4.89955e-10	-0.495178
100303601	chr14:100303601:G:A	4.91575e-12	-1.82146	-1.22577	5.72109e-07	-1.31517	-1.22728
100303827	chr14:100303827:G:A	8.8696e-11	-4.89955e-10	-0.15446	6.07232e-06	-4.89955e-10	-0.180281
100305146	chr14:100305146:T:C	5.69142e-10	2.52326	-0.818804	5.64344e-05	2.86448	-0.815426
100305194	chr14:100305194:TCCGACGCCA:T	1.69272e-11	-0.565005	-1.24575	1.21098e-06	-0.546851	-1.24574
100305343	chr14:100305343:G:A	3.10666e-11	-4.89955e-10	-1.20354	2.17761e-06	-4.89955e-10	-1.20579
100305543	chr14:100305543:C:T	1.05826e-11	-1.16653	-1.11393	4.86989e-07	-1.59105	-1.11249
100305765	chr14:100305765:C:T	3.2945e-11	-4.89955e-10	-1.14484	2.31155e-06	-4.89955e-10	-1.1461
100306289	chr14:100306289:C:T	3.0262e-11	-4.89955e-10	-1.22978	2.12698e-06	-4.89955e-10	-1.22932
100306335	chr14:100306335:G:C	3.18847e-11	0.0218465	-1.19939	9.91e-07	-0.79529	-1.19777
100306464	chr14:100306464:G:A	3.97251e-11	-4.89955e-10	-0.957691	2.80405e-06	-4.89955e-10	-0.952956
100307364	chr14:100307364:G:A	4.15521e-11	-4.89955e-10	-0.912727	2.92171e-06	-4.89955e-10	-0.911854
100307448	chr14:100307448:G:A	4.31673e-11	-0.874592	-2.77585e-10	2.0722e-06	-1.25541	-2.77585e-10
100307730	chr14:100307730:A:G	4.6952e-11	-4.89955e-10	-0.790549	3.29454e-06	-4.89955e-10	-0.791755
100307866	chr14:100307866:C:T	2.48362e-10	0.875213	-2.77585e-10	2.81493e-05	1.3535	-2.77585e-10
100308139	chr14:100308139:T:C	7.12725e-12	-1.45495	-1.2208	3.96534e-07	-1.68567	-1.22335
100308321	chr14:100308321:T:G	4.51471e-11	-4.89955e-10	-0.829749	3.16765e-06	-4.89955e-10	-0.831031
100308395	chr14:100308395:G:C	3.73787e-11	-4.89955e-10	-1.01857	2.62731e-06	-4.89955e-10	-1.01806
100309474	chr14:100309474:A:T	3.5725e-11	-4.89955e-10	-1.06382	2.51951e-06	-4.89955e-10	-1.05996
100310045	chr14:100310045:G:A	1.35192e-11	-0.810658	-1.2249	5.13886e-07	-1.42294	-1.22683
100310431	chr14:100310431:C:T	1.30249e-11	-1.99225	-0.0805609	2.06611e-06	-1.19786	-0.0604933
100310567	chr14:100310567:C:T	1.45063e-11	-1.96509	-2.77585e-10	9.34906e-07	-2.05133	-2.77585e-10
100310594	chr14:100310594:G:A	3.03664e-10	-4.89955e-10	1.07625	2.21969e-05	-4.89955e-10	1.11593
100310659	chr14:100310659:T:C	9.46464e-12	-1.15397	-1.23814	3.87796e-07	-1.69148	-1.23982
100310830	chr14:100310830:C:A	1.98035e-10	-4.89955e-10	0.648771	1.4031e-05	-4.89955e-10	0.657249
100310993	chr14:100310993:T:G	2.98487e-11	-4.89955e-10	-1.24353	2.09818e-06	-4.89955e-10	-1.24295
100311466	chr14:100311466:G:A	1.22852e-10	-4.89955e-10	0.171308	8.55309e-06	-4.89955e-10	0.162271
100311641	chr14:100311641:T:C	1.47293e-10	-4.89955e-10	0.35275	1.04399e-05	-4.89955e-10	0.361615
100312465	chr14:100312465:C:T	1.63436e-11	-2.26786	0.422026	1.14269e-06	-2.2891	0.438459
100314405	chr14:100314405:G:C	2.86183e-11	-2.23181	0.946184	2.35052e-06	-2.0975	0.968116
100314437	chr14:100314437:C:T	8.99612e-11	-4.89955e-10	-0.140297	6.37623e-06	-4.89955e-10	-0.131444
100314835	chr14:100314835:A:G	1.07188e-11	-2.26767	-2.77585e-10	8.25474e-07	-2.17582	-2.77585e-10
100314934	chr14:100314934:C:G	2.02842e-10	-4.89955e-10	0.672754	1.48316e-05	-4.89955e-10	0.712736
100315190	chr14:100315190:G:A	1.23003e-11	-2.13005	-2.77585e-10	7.92405e-07	-2.2167	-2.77585e-10
100315339	chr14:100315339:C:G	3.83343e-11	-0.993331	-2.77585e-10	5.48547e-06	-0.281919	-2.77585e-10
100315729	chr14:100315729:C:T	1.25352e-11	-0.869264	-1.24187	1.56947e-06	-0.291122	-1.24216
100315766	chr14:100315766:A:G	5.61107e-11	0.115223	-0.727572	2.12221e-06	-0.502123	-0.72944
100316299	chr14:100316299:G:A	8.70096e-11	-4.89955e-10	-0.173656	6.04725e-06	-4.89955e-10	-0.184418
100316439	chr14:100316439:G:A	6.24429e-11	-4.89955e-10	-0.505422	4.44549e-06	-4.89955e-10	-0.492132
100316742	chr14:100316742:T:A	3.17277e-11	-4.89955e-10	-1.18248	2.23263e-06	-4.89955e-10	-1.18084
100316874	chr14:100316874:A:G	4.17027e-11	-4.89955e-10	-0.909109	2.94051e-06	-4.89955e-10	-0.90544
100317180	chr14:100317180:C:T	4.18117e-12	-2.11946	-1.08962	2.74242e-07	-2.18624	-1.09153
100317790	chr14:100317790:C:T	4.58731e-09	-4.89955e-10	3.79137	0.000341498	-4.89955e-10	3.84932
100317936	chr14:100317936:C:T	8.68596e-11	-4.89955e-10	-0.175382	6.17362e-06	-4.89955e-10	-0.163735
100318633	chr14:100318633:C:T	3.73513e-12	-2.1566	-1.16529	2.67236e-07	-2.14442	-1.15922
100318844	chr14:100318844:C:T	3.68392e-11	-4.89955e-10	-1.03311	2.5793e-06	-4.89955e-10	-1.0365
100318846	chr14:100318846:A:G	3.01427e-11	-4.89955e-10	-1.23373	2.11741e-06	-4.89955e-10	-1.23383
100318934	chr14:100318934:T:C	3.35329e-11	-4.89955e-10	-1.12715	2.36054e-06	-4.89955e-10	-1.12513
100319017	chr14:100319017:G:A	3.25673e-11	-4.89955e-10	-1.15637	2.29199e-06	-4.89955e-10	-1.1546
100319063	chr14:100319063:AT:A	3.05537e-11	-4.89955e-10	-1.22019	2.14865e-06	-4.89955e-10	-1.21918
100319111	chr14:100319111:A:G	3.22841e-11	-4.89955e-10	-1.1651	2.28711e-06	-4.89955e-10	-1.15673
100320096	chr14:100320096:G:C	1.04675e-11	-2.2914	-2.77585e-10	7.47501e-07	-2.27504	-2.77585e-10
100320694	chr14:100320694:C:T	3.12175e-11	-4.89955e-10	-1.19869	2.20086e-06	-4.89955e-10	-1.19517
100320902	chr14:100320902:G:T	3.22291e-12	-2.22843	-1.24096	2.94215e-07	-1.96529	-1.24217
100320954	chr14:100320954:C:T	1.30697e-10	0.233209	-2.77585e-10	5.25893e-06	-0.324094	-2.77585e-10
100321058	chr14:100321058:G:A	7.96685e-11	-4.89955e-10	-0.261801	5.51536e-06	-4.89955e-10	-0.276484
100321227	chr14:100321227:G:A	1.27081e-11	-1.42079	-0.67664	4.70966e-07	-2.03082	-0.706173
100321284	chr14:100321284:G:C	8.45279e-11	-4.89955e-10	-0.202594	5.84966e-06	-4.89955e-10	-0.217637
100321651	chr14:100321651:A:AGAAGGAAG	2.9788e-11	-4.89955e-10	-1.24557	2.09264e-06	-4.89955e-10	-1.24559
100321729	chr14:100321729:G:A	3.43495e-11	-4.89955e-10	-1.10309	2.4176e-06	-4.89955e-10	-1.10125
100322237	chr14:100322237:C:A	4.98646e-12	-2.00102	-1.03192	2.61646e-07	-2.28306	-1.04172
100322303	chr14:100322303:A:G	4.05531e-12	-2.04667	-1.19298	2.22631e-07	-2.28877	-1.19749
100322496	chr14:100322496:G:A	1.25357e-10	-4.89955e-10	0.191493	8.66195e-06	-4.89955e-10	0.174918
100322514	chr14:100322514:G:C	2.97827e-11	-4.89955e-10	-1.24575	2.09231e-06	-4.89955e-10	-1.24575
100322617	chr14:100322617:A:C	3.32545e-11	-4.89955e-10	-1.13549	2.33089e-06	-4.89955e-10	-1.13777
100322640	chr14:100322640:G:A	4.44957e-12	-2.03471	-1.11216	2.41119e-07	-2.28603	-1.12045
100323406	chr14:100323406:A:G	4.29815e-11	-4.89955e-10	-0.878904	3.04598e-06	-4.89955e-10	-0.870198
100323488	chr14:100323488:G:T	4.58017e-11	-4.89955e-10	-0.815353	3.21661e-06	-4.89955e-10	-0.815693
100323775	chr14:100323775:A:G	4.21337e-11	-4.89955e-10	-0.898828	2.94424e-06	-4.89955e-10	-0.904171
100323803	chr14:100323803:G:A	7.40422e-12	-1.5775	-1.06012	3.96325e-07	-1.84136	-1.06818
100323923	chr14:100323923:C:T	8.6463e-10	2.12263	-2.77585e-10	1.28217e-05	0.567115	-2.77585e-10
100324119	chr14:100324119:C:T	3.33311e-11	-4.89955e-10	-1.13318	2.31106e-06	-4.89955e-10	-1.14631
100324123	chr14:100324123:G:A	1.47431e-11	-1.99889	0.0499872	2.20723e-06	-1.24559	0.0533111
100324536	chr14:100324536:C:G	1.53329e-11	-1.95567	0.0460017	7.71686e-07	-2.29139	0.0481859
100324629	chr14:100324629:G:T	2.98283e-11	-4.89955e-10	-1.24422	2.09553e-06	-4.89955e-10	-1.24421
100324647	chr14:100324647:T:A	2.98207e-11	-4.89955e-10	-1.24447	2.09535e-06	-4.89955e-10	-1.2443
100324656	chr14:100324656:C:T	4.8875e-11	-4.89955e-10	-0.750408	3.34161e-06	-4.89955e-10	-0.777569
100325789	chr14:100325789:C:T	5.52023e-12	-1.77763	-1.15362	4.12104e-07	-1.71572	-1.15478
100325883	chr14:100325883:C:T	2.98968e-11	-4.89955e-10	-1.24192	2.09817e-06	-4.89955e-10	-1.24296
100326201	chr14:100326201:C:T	1.02759e-10	-4.89955e-10	-0.00728734	7.50581e-06	-4.89955e-10	0.0316562
100326749	chr14:100326749:A:G	3.52066e-11	-4.89955e-10	-1.07844	2.49841e-06	-4.89955e-10	-1.06837
100326760	chr14:100326760:G:A	3.12016e-11	-4.89955e-10	-1.19921	2.18995e-06	-4.89955e-10	-1.20014
100327094	chr14:100327094:G:A	6.11528e-12	-1.70343	-1.12546	4.65472e-07	-1.62215	-1.12658
100327365	chr14:100327365:G:A	2.99588e-11	-4.89955e-10	-1.23985	2.10341e-06	-4.89955e-10	-1.24046
100327574	chr14:100327574:G:A	1.0531e-10	-4.89955e-10	0.0172361	7.55131e-06	-4.89955e-10	0.0377002
100327789	chr14:100327789:G:A	3.89928e-11	-0.536372	-0.439925	9.40473e-07	-1.6431	-0.402298
100327977	chr14:100327977:T:C	1.68213e-10	1.37916	-0.8936	4.16786e-06	0.322717	-0.879334
100328038	chr14:100328038:T:G	4.16637e-11	-4.89955e-10	-0.910045	2.9122e-06	-4.89955e-10	-0.915114
100328067	chr14:100328067:C:T	2.92006e-10	2.08366	-1.04656	5.74559e-06	0.804271	-1.03986
100328481	chr14:100328481:C:T	9.13861e-12	-1.55497	-0.872195	3.42308e-07	-2.21373	-0.842337
100328578	chr14:100328578:C:T	1.12565e-10	-4.89955e-10	0.0838527	8.06243e-06	-4.89955e-10	0.103194
100329119	chr14:100329119:G:A	1.01495e-10	-4.89955e-10	-0.0196673	7.26507e-06	-4.89955e-10	-0.000943639
100329282	chr14:100329282:C:T	1.2304e-10	0.172837	-2.77585e-10	2.34297e-05	1.16998	-2.77585e-10
100329288	chr14:100329288:G:A	1.07398e-10	1.28262	-1.24575	2.89164e-05	2.62614	-1.24576
100329293	chr14:100329293:C:T	1.77664e-10	1.62863	-1.08841	3.65441e-06	0.394895	-1.08298
100329326	chr14:100329326:G:A	1.90051e-10	1.46087	-0.853251	4.13554e-06	0.280926	-0.845329
100329692	chr14:100329692:C:T	1.60341e-10	0.437629	-2.77585e-10	3.16411e-05	1.47043	-2.77585e-10
100329951	chr14:100329951:T:A	9.89e-11	-4.89955e-10	-0.0455661	7.06591e-06	-4.89955e-10	-0.0287392
100330159	chr14:100330159:T:C	3.7915e-11	-4.89955e-10	-1.00433	2.69745e-06	-4.89955e-10	-0.991716
100330331	chr14:100330331:A:T	1.03366e-10	-4.89955e-10	-0.00139883	7.38566e-06	-4.89955e-10	0.0155191
100330846	chr14:100330846:C:T	2.98707e-11	-4.89955e-10	-1.2428	2.09701e-06	-4.89955e-10	-1.24351
100331555	chr14:100331555:C:T	5.27539e-11	-4.89955e-10	-0.674038	3.75765e-06	-4.89955e-10	-0.660227
100331675	chr14:100331675:A:G	1.71668e-11	-1.86993	0.0732294	1.36182e-06	-1.74232	0.0671189
100331900	chr14:100331900:T:C	5.34696e-12	-1.73357	-1.22957	9.4166e-07	-0.818019	-1.22611
100332487	chr14:100332487:C:T	3.02397e-11	-4.89955e-10	-1.23052	2.12228e-06	-4.89955e-10	-1.23153
100332589	chr14:100332589:G:A	2.99525e-11	-4.89955e-10	-1.24006	2.10512e-06	-4.89955e-10	-1.23965
100332955	chr14:100332955:A:AC	1.35888e-11	-2.03043	-2.77585e-10	8.22189e-07	-2.17981	-2.77585e-10
100333169	chr14:100333169:G:A	1.80551e-10	0.556337	-2.77585e-10	1.76768e-05	0.888232	-2.77585e-10
100333749	chr14:100333749:C:T	3.46389e-11	-4.89955e-10	-1.0947	2.43357e-06	-4.89955e-10	-1.09466
100334243	chr14:100334243:T:C	3.4726e-11	-1.09218	-2.77585e-10	1.51459e-06	-1.56887	-2.77585e-10
100334273	chr14:100334273:T:C	9.36864e-11	-0.0997221	-2.77585e-10	1.68526e-05	0.840484	-2.77585e-10
100335164	chr14:100335164:G:C	2.56908e-11	-0.147937	-1.24561	4.34217e-06	0.729969	-1.24562
100335207	chr14:100335207:A:G	3.11252e-11	-4.89955e-10	-1.20166	2.18277e-06	-4.89955e-10	-1.20343
100335871	chr14:100335871:T:C	3.0002e-11	-4.89955e-10	-1.23841	2.1073e-06	-4.89955e-10	-1.23861
100336168	chr14:100336168:C:T	1.00615e-10	-4.89955e-10	-0.0283778	7.21119e-06	-4.89955e-10	-0.00838779
100336851	chr14:100336851:T:C	4.13394e-11	-4.89955e-10	-0.917859	2.914e-06	-4.89955e-10	-0.914496
100337027	chr14:100337027:A:G	3.61625e-12	-2.19753	-1.15671	3.14349e-07	-1.98743	-1.15384
100337405	chr14:100337405:C:G	1.12846e-11	-1.94561	-0.27063	9.17721e-07	-1.79792	-0.271964
100337801	chr14:100337801:T:C	3.00618e-11	-4.89955e-10	-1.23642	2.11495e-06	-4.89955e-10	-1.23499
100337978	chr14:100337978:T:C	7.27729e-12	-1.44554	-1.20937	1.18173e-06	-0.610211	-1.20683
100338207	chr14:100338207:C:T	6.15061e-12	-1.61263	-1.2105	8.98836e-07	-0.882893	-1.20778
100338256	chr14:100338256:G:T	3.46415e-11	-4.89955e-10	-1.09462	2.44615e-06	-4.89955e-10	-1.08951
100338412	chr14:100338412:T:G	7.5011e-11	-0.32204	-2.77585e-10	2.34702e-06	-1.13087	-2.77585e-10
100338448	chr14:100338448:G:C	3.5031e-12	-2.20811	-1.17792	2.29318e-07	-2.2906	-1.16607
100338776	chr14:100338776:A:C	3.6814e-11	-4.89955e-10	-1.0338	2.59292e-06	-4.89955e-10	-1.03124
100339088	chr14:100339088:A:G	1.05074e-08	4.62016	-2.77585e-10	0.000159943	3.0908	-2.77585e-10
100339122	chr14:100339122:CAT:C	3.68893e-11	-4.89955e-10	-1.03175	2.6089e-06	-4.89955e-10	-1.02509
100339130	chr14:100339130:C:T	7.58897e-11	-4.89955e-10	-0.310394	5.40483e-06	-4.89955e-10	-0.296729
100339246	chr14:100339246:T:C	8.91468e-12	-1.27443	-1.17754	1.47523e-06	-0.421415	-1.17379
100339371	chr14:100339371:T:C	4.11467e-11	-4.89955e-10	-0.922531	2.89952e-06	-4.89955e-10	-0.919475
100339457	chr14:100339457:G:A	2.14187e-11	-0.72286	-0.85255	8.64613e-07	-1.28318	-0.84631
100339490	chr14:100339490:T:C	5.9502e-12	-2.00071	-0.855543	3.2262e-07	-2.28979	-0.82551
100339640	chr14:100339640:T:C	7.17852e-12	-1.75079	-0.917789	3.08772e-07	-2.2688	-0.890377
100339849	chr14:100339849:C:T	9.63514e-11	-4.89955e-10	-0.0716728	6.8971e-06	-4.89955e-10	-0.052921
100340282	chr14:100340282:G:A	2.46735e-11	-0.197668	-1.23628	5.21197e-06	0.903754	-1.23682
100340799	chr14:100340799:G:A	6.18017e-12	-1.57563	-1.2427	9.14781e-07	-0.83124	-1.24185
100340981	chr14:100340981:C:G	4.28043e-11	-4.89955e-10	-0.883036	3.02509e-06	-4.89955e-10	-0.87708
100341107	chr14:100341107:A:G	3.59155e-12	-2.13549	-1.2256	3.25588e-07	-1.88195	-1.22419
100341205	chr14:100341205:C:T	2.98666e-11	-4.89955e-10	-1.24293	2.09992e-06	-4.89955e-10	-1.24212
100341811	chr14:100341811:G:A	3.32612e-11	-4.89955e-10	-1.13528	2.33315e-06	-4.89955e-10	-1.1368
100341831	chr14:100341831:C:T	8.69947e-11	1.06733	-1.24115	2.22998e-05	2.36184	-1.24129
100342173	chr14:100342173:T:A	6.22874e-12	-1.5757	-1.2348	9.22587e-07	-0.831375	-1.23322
100342317	chr14:100342317:C:T	3.00515e-11	-4.89955e-10	-1.23676	2.11071e-06	-4.89955e-10	-1.237
100342508	chr14:100342508:G:A	6.2514e-12	-1.57032	-1.23655	9.2864e-07	-0.82294	-1.23512
100342522	chr14:100342522:G:A	3.77798e-11	-4.89955e-10	-1.0079	2.61112e-06	-4.89955e-10	-1.02424
100342728	chr14:100342728:A:T	2.71884e-11	-0.0922819	-1.2446	5.80601e-06	1.01966	-1.24478
100342947	chr14:100342947:A:G	2.98688e-11	-4.89955e-10	-1.24286	2.09587e-06	-4.89955e-10	-1.24405
100343762	chr14:100343762:C:T	1.06943e-11	-1.87847	-0.391495	8.81071e-07	-1.71804	-0.392602
100344059	chr14:100344059:GCTTCCCT:G	6.0205e-12	-1.59986	-1.24464	8.78652e-07	-0.869275	-1.24411
100344192	chr14:100344192:C:G	3.67289e-11	-4.89955e-10	-1.03611	2.59133e-06	-4.89955e-10	-1.03185
100344547	chr14:100344547:G:A	7.27329e-12	-1.63418	-1.02129	1.01335e-06	-0.955662	-1.01509
100344766	chr14:100344766:C:T	5.60479e-12	-1.67586	-1.24019	7.86582e-07	-0.982892	-1.24119
100344851	chr14:100344851:C:T	2.76766e-11	-0.0740195	-1.24507	5.92626e-06	1.04059	-1.24522
100344898	chr14:100344898:C:G	3.00032e-11	-4.89955e-10	-1.23837	2.10869e-06	-4.89955e-10	-1.23795
100345484	chr14:100345484:A:G	7.52563e-11	-4.89955e-10	-0.318775	5.37115e-06	-4.89955e-10	-0.30298
100345585	chr14:100345585:C:A	6.27047e-12	-1.5634	-1.24042	9.38187e-07	-0.808523	-1.2393
100345672	chr14:100345672:TAAA:T	1.11147e-11	-2.23141	-2.77585e-10	7.67353e-07	-2.24883	-2.77585e-10
100345712	chr14:100345712:A:G	6.04929e-11	-4.89955e-10	-0.537149	4.21535e-06	-4.89955e-10	-0.545288
100345757	chr14:100345757:T:C	8.28951e-11	1.01209	-1.23419	2.10337e-05	2.29651	-1.2344
100345834	chr14:100345834:C:T	1.9137e-11	-0.445737	-1.24231	3.73737e-06	0.576993	-1.24263
100345994	chr14:100345994:G:A	3.63185e-11	-4.89955e-10	-1.04735	2.55793e-06	-4.89955e-10	-1.04482
100346069	chr14:100346069:A:G	6.20898e-12	-1.57253	-1.24115	9.20153e-07	-0.827127	-1.24011
100346593	chr14:100346593:G:A	2.68744e-11	-1.3485	-2.77585e-10	1.29034e-06	-1.72911	-2.77585e-10
100346740	chr14:100346740:T:C	7.59356e-12	-1.36803	-1.24435	1.26802e-06	-0.502753	-1.24381
100347496	chr14:100347496:T:G	3.00121e-11	-4.89955e-10	-1.23808	2.10408e-06	-4.89955e-10	-1.24014
100347556	chr14:100347556:G:C	4.12338e-11	-4.89955e-10	-0.920416	2.82477e-06	-4.89955e-10	-0.945594
100348153	chr14:100348153:C:T	1.94207e-11	-1.07583	-0.597505	1.0985e-06	-1.30858	-0.581499
100348809	chr14:100348809:A:G	3.4785e-12	-2.16403	-1.22904	3.10144e-07	-1.92702	-1.22772
100348810	chr14:100348810:C:T	2.63313e-11	-0.124013	-1.2449	5.60141e-06	0.984062	-1.24506
100348964	chr14:100348964:T:C	1.9229e-10	-4.89955e-10	0.619332	1.43536e-05	-4.89955e-10	0.679979
100350113	chr14:100350113:G:C	1.11272e-11	-2.23028	-2.77585e-10	8.57643e-07	-2.13759	-2.77585e-10
100350688	chr14:100350688:T:C	2.32519e-11	-0.249935	-1.24335	4.79397e-06	0.826948	-1.24361
100350899	chr14:100350899:T:C	4.61685e-11	-0.807378	-2.77585e-10	1.69841e-06	-1.45433	-2.77585e-10
100351120	chr14:100351120:A:T	2.38042e-11	-0.226483	-1.24333	4.93161e-06	0.855241	-1.2436
100351422	chr14:100351422:C:T	8.28966e-11	1.01876	-1.24084	2.13758e-05	2.3192	-1.24097
100351528	chr14:100351528:C:T	4.31073e-11	-4.89955e-10	-0.875982	3.02505e-06	-4.89955e-10	-0.877093
100352260	chr14:100352260:C:T	3.47645e-11	-4.89955e-10	-1.09108	2.45255e-06	-4.89955e-10	-1.08689
100352422	chr14:100352422:C:G	6.50519e-12	-1.53037	-1.23671	9.81875e-07	-0.767028	-1.23528
100352880	chr14:100352880:G:A	5.38302e-11	-4.89955e-10	-0.653839	3.766e-06	-4.89955e-10	-0.658007
100353343	chr14:100353343:C:T	6.70448e-12	-1.50071	-1.23619	1.02311e-06	-0.726452	-1.23472
100353398	chr14:100353398:G:A	9.66854e-11	1.16525	-1.23346	2.51388e-05	2.47408	-1.23369
100353439	chr14:100353439:T:TG	3.12683e-11	-4.89955e-10	-1.19707	2.2096e-06	-4.89955e-10	-1.19121
100354087	chr14:100354087:C:T	3.20361e-11	-4.89955e-10	-1.17281	2.25185e-06	-4.89955e-10	-1.17227
100354643	chr14:100354643:G:A	6.60185e-12	-1.51566	-1.23667	1.00228e-06	-0.746509	-1.23523
100354831	chr14:100354831:TC:T	4.23904e-11	-4.89955e-10	-0.892754	2.979e-06	-4.89955e-10	-0.892435
100354869	chr14:100354869:G:T	6.51794e-12	-1.52835	-1.23677	9.84705e-07	-0.764112	-1.23532
100355185	chr14:100355185:A:C	3.01747e-11	-4.89955e-10	-1.23267	2.12243e-06	-4.89955e-10	-1.23146
100355444	chr14:100355444:A:G	1.96465e-11	-1.66178	-2.77585e-10	1.2436e-06	-1.76601	-2.77585e-10
100355657	chr14:100355657:A:G	5.99132e-12	-1.66476	-1.1846	2.37838e-07	-2.24926	-1.17093
100355812	chr14:100355812:C:T	3.00254e-11	-4.89955e-10	-1.23763	2.10787e-06	-4.89955e-10	-1.23834
100355936	chr14:100355936:C:T	6.54738e-12	-1.5294	-1.23121	9.89217e-07	-0.765461	-1.2294
100355964	chr14:100355964:G:A	8.81687e-11	1.08172	-1.24214	2.26905e-05	2.38018	-1.24226
100356055	chr14:100356055:T:C	3.45486e-11	-4.89955e-10	-1.09731	2.43722e-06	-4.89955e-10	-1.09316
100356165	chr14:100356165:T:C	2.61958e-11	-0.129977	-1.2441	5.5484e-06	0.973798	-1.24431
100356227	chr14:100356227:A:T	4.21394e-11	-4.89955e-10	-0.898691	2.97453e-06	-4.89955e-10	-0.893936
100357571	chr14:100357571:C:T	1.80642e-11	-0.504476	-1.24127	3.4836e-06	0.505676	-1.24163
100357712	chr14:100357712:C:T	6.48228e-12	-1.5319	-1.2387	9.7773e-07	-0.769127	-1.23742
100358052	chr14:100358052:G:A	6.48636e-12	-1.53592	-1.23405	9.76989e-07	-0.774882	-1.23242
100358157	chr14:100358157:C:T	6.44004e-12	-1.53724	-1.2399	9.65704e-07	-0.7802	-1.23872
100358170	chr14:100358170:C:T	6.4411e-12	-1.55416	-1.22282	9.65202e-07	-0.79886	-1.22058
100358219	chr14:100358219:G:A	6.52291e-12	-1.52676	-1.2376	9.86534e-07	-0.761359	-1.23622
100358226	chr14:100358226:G:A	5.66802e-12	-1.66907	-1.23576	8.15949e-07	-0.950061	-1.23736
100358303	chr14:100358303:T:C	6.60598e-12	-1.52102	-1.23068	1.0018e-06	-0.75339	-1.22884
100358359	chr14:100358359:C:CCT	2.98736e-11	-4.89955e-10	-1.2427	2.09781e-06	-4.89955e-10	-1.24313
100358421	chr14:100358421:T:C	3.04665e-11	-4.89955e-10	-1.22305	2.1418e-06	-4.89955e-10	-1.22238
100358678	chr14:100358678:G:T	3.01796e-11	-4.89955e-10	-1.23251	2.11812e-06	-4.89955e-10	-1.23349
100359239	chr14:100359239:G:A	1.18301e-11	-2.16903	-2.77585e-10	7.90021e-07	-2.21972	-2.77585e-10
100359333	chr14:100359333:C:T	9.9732e-12	-1.59277	-0.747007	3.84055e-07	-2.22745	-0.71354
100359439	chr14:100359439:C:T	6.49e-12	-1.53436	-1.23505	9.77729e-07	-0.773036	-1.23351
100359863	chr14:100359863:G:A	6.28569e-11	0.481791	-0.980605	1.87702e-06	-0.379559	-0.97478
100359923	chr14:100359923:G:C	3.54605e-12	-2.1434	-1.23044	3.20583e-07	-1.89243	-1.22921
100360098	chr14:100360098:A:G	6.13301e-12	-1.59722	-1.22877	8.99764e-07	-0.862804	-1.22684
100360321	chr14:100360321:C:T	4.13155e-11	-4.89955e-10	-0.918437	2.91479e-06	-4.89955e-10	-0.914224
100361171	chr14:100361171:C:T	3.46733e-12	-2.16886	-1.22743	3.08286e-07	-1.93468	-1.22607
100362060	chr14:100362060:T:C	6.45052e-12	-1.54465	-1.23087	9.67799e-07	-0.787714	-1.22904
100362150	chr14:100362150:C:T	6.59251e-12	-1.51786	-1.23589	9.99977e-07	-0.749647	-1.2344
100362346	chr14:100362346:T:C	7.71873e-11	0.949397	-1.24284	1.93749e-05	2.2229	-1.24294
100362847	chr14:100362847:C:T	1.11918e-11	-1.90604	-0.318457	9.1726e-07	-1.75087	-0.319517
100363511	chr14:100363511:C:T	7.05276e-11	0.76098	-1.14465	1.97541e-06	-0.162881	-1.14036
100363654	chr14:100363654:A:G	2.99239e-11	-4.89955e-10	-1.24102	2.09883e-06	-4.89955e-10	-1.24264
100363922	chr14:100363922:C:G	2.99794e-11	-4.89955e-10	-1.23916	2.10208e-06	-4.89955e-10	-1.2411
100364483	chr14:100364483:C:G	6.68255e-11	-4.89955e-10	-0.437591	4.68442e-06	-4.89955e-10	-0.439778
100364820	chr14:100364820:G:C	4.30087e-11	-4.89955e-10	-0.878272	3.01764e-06	-4.89955e-10	-0.879547
100364906	chr14:100364906:A:G	3.58311e-11	-4.89955e-10	-1.06086	2.52346e-06	-4.89955e-10	-1.05839
100364973	chr14:100364973:A:C	3.00207e-11	-4.89955e-10	-1.23779	2.10461e-06	-4.89955e-10	-1.23989
100365270	chr14:100365270:TAACAGGAGTTAAAAGTGTCG:T	1.00726e-11	-1.56126	-0.768595	3.79303e-07	-2.21761	-0.735829
100365296	chr14:100365296:C:T	2.98067e-11	-4.89955e-10	-1.24494	2.09363e-06	-4.89955e-10	-1.24512
100365437	chr14:100365437:G:A	6.22754e-12	-1.57359	-1.2371	9.23286e-07	-0.828125	-1.23571
100365452	chr14:100365452:C:T	7.79268e-11	0.958686	-1.24259	1.95824e-05	2.23331	-1.2427
100365498	chr14:100365498:C:T	3.44037e-12	-2.18421	-1.21988	3.02192e-07	-1.96242	-1.21829
100365559	chr14:100365559:G:A	4.08873e-11	-4.89955e-10	-0.928856	2.79903e-06	-4.89955e-10	-0.95475
100365732	chr14:100365732:T:C	1.01651e-10	-4.89955e-10	-0.018128	7.28484e-06	-4.89955e-10	0.00177469
100365873	chr14:100365873:T:C	3.0004e-11	-4.89955e-10	-1.23834	2.10644e-06	-4.89955e-10	-1.23902
100365915	chr14:100365915:C:T	7.51401e-11	0.761039	-1.08136	2.76704e-06	0.110272	-1.07651
100366054	chr14:100366054:T:C	6.12039e-12	-1.59131	-1.23674	9.00811e-07	-0.853169	-1.23531
100366463	chr14:100366463:A:G	2.97838e-11	-4.89955e-10	-1.24571	2.09228e-06	-4.89955e-10	-1.24577
100367405	chr14:100367405:T:C	3.17431e-11	-4.89955e-10	-1.182	2.22725e-06	-4.89955e-10	-1.18326
100367977	chr14:100367977:G:A	8.94145e-11	-4.89955e-10	-0.146392	6.39666e-06	-4.89955e-10	-0.128245
100368205	chr14:100368205:T:C	2.38943e-11	-0.222545	-1.24349	4.94108e-06	0.857309	-1.24375
100368645	chr14:100368645:T:C	6.64956e-12	-1.50958	-1.23554	1.01159e-06	-0.73847	-1.23403
100368785	chr14:100368785:ACCC:A	6.26412e-12	-1.57	-1.23484	9.30014e-07	-0.823314	-1.23326
100369511	chr14:100369511:G:T	3.06688e-11	-4.89955e-10	-1.21643	2.15644e-06	-4.89955e-10	-1.21556
100369539	chr14:100369539:C:A	3.09644e-11	-4.89955e-10	-1.20684	2.18505e-06	-4.89955e-10	-1.20238
100369598	chr14:100369598:T:C	2.64835e-11	-0.79747	-0.565684	6.30501e-06	0.41656	-0.559238
100369641	chr14:100369641:T:C	6.21976e-12	-1.57168	-1.24026	9.23844e-07	-0.824109	-1.23912
100369908	chr14:100369908:CTCACTTCAGCCTCCCGAAAG:C	8.31065e-12	-1.28638	-1.23576	1.43324e-06	-0.389696	-1.23439
100370016	chr14:100370016:C:T	8.07241e-12	-1.31434	-1.23688	1.37605e-06	-0.429217	-1.23559
100370072	chr14:100370072:C:A	6.25561e-12	-1.57052	-1.23568	9.28589e-07	-0.823941	-1.23417
100370439	chr14:100370439:C:T	1.41394e-11	-0.746683	-1.24403	2.49155e-06	0.173134	-1.24425
100370646	chr14:100370646:A:G	7.71783e-12	-1.3604	-1.23574	1.29403e-06	-0.491894	-1.23437
100370927	chr14:100370927:A:G	2.97937e-11	-4.89955e-10	-1.24538	2.09242e-06	-4.89955e-10	-1.2457
100371537	chr14:100371537:C:A	3.64278e-11	-4.89955e-10	-1.04434	2.5647e-06	-4.89955e-10	-1.04218
100371569	chr14:100371569:C:T	3.09133e-11	-4.89955e-10	-1.20849	2.18301e-06	-4.89955e-10	-1.20332
100371670	chr14:100371670:G:A	7.83191e-12	-1.34399	-1.23748	1.32082e-06	-0.469528	-1.23624
100371836	chr14:100371836:G:A	7.97182e-12	-1.32811	-1.23566	1.35088e-06	-0.448983	-1.23428
100372924	chr14:100372924:G:T	1.51817e-11	-1.83754	-0.0820433	1.20602e-06	-1.70874	-0.0879604
100373681	chr14:100373681:T:C	8.97989e-11	-4.89955e-10	-0.142103	6.41961e-06	-4.89955e-10	-0.124663
100373712	chr14:100373712:T:C	9.0751e-11	-4.89955e-10	-0.131556	6.49148e-06	-4.89955e-10	-0.11353
100373953	chr14:100373953:C:T	7.82257e-12	-1.34249	-1.24017	1.31752e-06	-0.469109	-1.23916
100374066	chr14:100374066:T:A	8.08364e-11	0.998272	-1.24552	2.04746e-05	2.28071	-1.24555
100374259	chr14:100374259:G:C	3.76462e-12	-2.08305	-1.23098	3.54308e-07	-1.79185	-1.22976
100374476	chr14:100374476:T:C	7.90528e-12	-1.34026	-1.23189	1.33463e-06	-0.46507	-1.2303
100374613	chr14:100374613:G:A	8.0997e-12	-1.316	-1.23185	1.37978e-06	-0.431838	-1.23026
100374671	chr14:100374671:G:C	8.20535e-12	-1.30302	-1.23187	1.40468e-06	-0.413931	-1.23028
100374757	chr14:100374757:A:C	5.38909e-11	0.54079	-1.1935	1.19671e-05	1.6926	-1.19447
100374829	chr14:100374829:AT:A	8.03092e-12	-1.32447	-1.23191	1.36481e-06	-0.442679	-1.23032
100375398	chr14:100375398:G:A	5.54767e-11	0.574361	-1.19807	1.24038e-05	1.73293	-1.19895
100375558	chr14:100375558:G:T	5.60499e-11	0.548431	-1.16186	1.24606e-05	1.70154	-1.16299
100376040	chr14:100376040:A:G	1.75194e-11	-1.74554	-0.030831	1.41159e-06	-1.60161	-0.0376986
100376562	chr14:100376562:G:A	5.20889e-11	0.485614	-1.17234	1.55282e-06	-0.375143	-1.1688
100377006	chr14:100377006:A:G	1.7603e-11	-1.72038	-0.0512257	1.42239e-06	-1.57362	-0.058062
100377022	chr14:100377022:T:A	5.13263e-11	-4.89955e-10	-0.701471	3.60071e-06	-4.89955e-10	-0.70289
100377072	chr14:100377072:C:T	1.21394e-11	-2.14322	-2.77585e-10	7.54211e-07	-2.2661	-2.77585e-10
100377081	chr14:100377081:C:T	3.185e-11	-4.89955e-10	-1.17864	2.24678e-06	-4.89955e-10	-1.17453
100377141	chr14:100377141:G:A	9.69131e-12	-1.62365	-0.744796	3.81549e-07	-2.23559	-0.711945
100377178	chr14:100377178:C:G	9.70216e-12	-1.62321	-0.744121	3.81854e-07	-2.23548	-0.711257
100377525	chr14:100377525:G:A	1.99117e-10	-4.89955e-10	0.654219	1.3855e-05	-4.89955e-10	0.644622
100377551	chr14:100377551:C:A	1.01096e-11	-1.57066	-0.755526	3.83345e-07	-2.21981	-0.723035
100377931	chr14:100377931:G:A	6.25768e-11	0.475523	-0.978803	1.73538e-05	1.84646	-0.976674
100377933	chr14:100377933:G:A	6.06738e-11	0.444038	-0.978201	1.67096e-05	1.80803	-0.976069
100378083	chr14:100378083:G:A	1.74849e-11	-1.81782	0.0394775	1.3956e-06	-1.6827	0.0320003
100378130	chr14:100378130:G:A	3.4785e-11	-4.89955e-10	-1.09049	2.44882e-06	-4.89955e-10	-1.08842
100378231	chr14:100378231:G:A	3.65429e-11	-4.89955e-10	-1.04119	2.51638e-06	-4.89955e-10	-1.0612
100379120	chr14:100379120:C:A	9.2512e-11	-0.742239	0.629903	1.30811e-05	-0.0468667	0.63401
100379482	chr14:100379482:G:T	1.17022e-11	-2.17989	-2.77585e-10	8.71803e-07	-2.12121	-2.77585e-10
100380376	chr14:100380376:T:C	3.05292e-11	-4.89955e-10	-1.22099	2.14675e-06	-4.89955e-10	-1.22007
100380387	chr14:100380387:A:G	8.76897e-11	-4.89955e-10	-0.16587	5.93584e-06	-4.89955e-10	-0.203013
100380580	chr14:100380580:C:T	3.67758e-11	-4.89955e-10	-1.03483	2.53285e-06	-4.89955e-10	-1.05468
100380581	chr14:100380581:G:A	4.6448e-11	-4.89955e-10	-0.801342	3.28873e-06	-4.89955e-10	-0.793519
100380654	chr14:100380654:T:C	4.54326e-11	-0.00485759	-0.818588	9.49667e-07	-1.24722	-0.788443
100381100	chr14:100381100:A:G	1.07847e-11	-1.46784	-0.793707	1.39318e-06	-0.85816	-0.794276
100381280	chr14:100381280:C:T	1.07409e-11	-1.43007	-0.835545	1.40146e-06	-0.810428	-0.836078
100381370	chr14:100381370:A:G	3.26619e-11	-0.039601	-1.11387	1.06199e-06	-0.824	-1.09988
100381593	chr14:100381593:A:G	3.77384e-11	0.076644	-1.08564	1.20808e-06	-0.724691	-1.0703
100382195	chr14:100382195:C:T	3.41855e-11	-4.89955e-10	-1.10787	2.38754e-06	-4.89955e-10	-1.11376
100382466	chr14:100382466:A:T	4.91023e-11	-4.89955e-10	-0.74577	3.50483e-06	-4.89955e-10	-0.729879
100382578	chr14:100382578:T:C	4.30115e-12	-1.98389	-1.1969	2.42174e-07	-2.20897	-1.19315
100382593	chr14:100382593:G:C	4.08586e-12	-2.04441	-1.18773	2.57083e-07	-2.15683	-1.18555
100382779	chr14:100382779:A:G	8.36776e-11	-4.89955e-10	-0.212704	5.64331e-06	-4.89955e-10	-0.253551
100383046	chr14:100383046:C:T	6.16536e-11	-4.89955e-10	-0.518144	4.37339e-06	-4.89955e-10	-0.508482
100383844	chr14:100383844:C:T	3.38595e-12	-2.23979	-1.18025	2.43423e-07	-2.22306	-1.17392
100383967	chr14:100383967:C:T	3.50112e-11	-4.89955e-10	-1.08401	2.43818e-06	-4.89955e-10	-1.09277
100384117	chr14:100384117:A:AC	6.07413e-11	-4.89955e-10	-0.533051	4.30909e-06	-4.89955e-10	-0.523294
100384626	chr14:100384626:G:A	5.49343e-11	-4.89955e-10	-0.633537	3.89548e-06	-4.89955e-10	-0.624205
100384934	chr14:100384934:T:C	3.69497e-11	-4.89955e-10	-1.03012	2.62286e-06	-4.89955e-10	-1.01976
100385023	chr14:100385023:A:G	3.38106e-12	-2.18403	-1.23746	2.64278e-07	-2.07566	-1.23912
100385028	chr14:100385028:T:G	3.63026e-12	-2.29141	-1.05896	2.58356e-07	-2.28905	-1.04839
100385563	chr14:100385563:A:G	3.45218e-12	-2.1724	-1.22827	2.70982e-07	-2.05899	-1.23073
100385893	chr14:100385893:A:G	3.07376e-11	-4.89955e-10	-1.21419	2.16485e-06	-4.89955e-10	-1.21167
100386402	chr14:100386402:G:A	3.46747e-12	-2.18338	-1.21287	2.71678e-07	-2.07081	-1.21635
100386414	chr14:100386414:T:C	1.7123e-11	-1.79925	-2.77585e-10	2.48314e-06	-1.0745	-2.77585e-10
100386483	chr14:100386483:C:T	1.04883e-11	-1.10385	-1.18556	4.44463e-07	-1.61634	-1.17857
100387292	chr14:100387292:A:G	3.43869e-12	-2.17647	-1.22811	2.69604e-07	-2.0642	-1.23062
100387459	chr14:100387459:T:C	3.47214e-12	-2.16461	-1.23029	2.73544e-07	-2.04767	-1.23264
100387760	chr14:100387760:G:A	3.43196e-12	-2.17521	-1.23133	2.69579e-07	-2.06132	-1.2336
100387962	chr14:100387962:C:T	3.71852e-12	-2.28867	-1.03768	2.6608e-07	-2.28159	-1.02639
100388379	chr14:100388379:G:A	3.10803e-11	-4.89955e-10	-1.2031	2.20004e-06	-4.89955e-10	-1.19555
100388846	chr14:100388846:A:G	4.28334e-11	-4.89955e-10	-0.882357	3.02501e-06	-4.89955e-10	-0.877106
100389641	chr14:100389641:G:A	5.72749e-12	-2.00279	-0.891605	3.52455e-07	-2.13053	-0.896323
100389673	chr14:100389673:A:G	3.09119e-11	-4.89955e-10	-1.20853	2.18656e-06	-4.89955e-10	-1.20169
100389764	chr14:100389764:G:A	3.50094e-11	-4.89955e-10	-1.08406	2.43813e-06	-4.89955e-10	-1.09279
100389864	chr14:100389864:G:A	2.99353e-11	-4.89955e-10	-1.24064	2.09853e-06	-4.89955e-10	-1.24279
100390478	chr14:100390478:G:A	3.24607e-11	-4.89955e-10	-1.15965	2.28419e-06	-4.89955e-10	-1.15801
100390613	chr14:100390613:C:G	3.11559e-12	-2.29127	-1.21199	2.19169e-07	-2.29133	-1.2106
100390718	chr14:100390718:A:G	6.05488e-12	-2.05835	-0.780465	3.51226e-07	-2.25676	-0.77359
100390748	chr14:100390748:C:T	3.11226e-11	-4.89955e-10	-1.20174	2.20344e-06	-4.89955e-10	-1.194
100391186	chr14:100391186:A:G	4.88182e-12	-2.13097	-0.923187	2.97026e-07	-2.28181	-0.916145
100391187	chr14:100391187:T:G	1.21668e-11	-2.14096	-2.77585e-10	7.55797e-07	-2.264	-2.77585e-10
100391914	chr14:100391914:C:T	4.26479e-11	-4.89955e-10	-0.886696	3.02199e-06	-4.89955e-10	-0.878107
100392142	chr14:100392142:C:T	5.48894e-11	-4.89955e-10	-0.634355	3.86158e-06	-4.89955e-10	-0.632944
100392197	chr14:100392197:C:T	2.99475e-11	-4.89955e-10	-1.24023	2.10571e-06	-4.89955e-10	-1.23937
100392317	chr14:100392317:T:C	4.69265e-12	-2.16614	-0.927535	2.92937e-07	-2.28858	-0.923238
100392927	chr14:100392927:A:G	1.10711e-11	-2.23533	-2.77585e-10	7.43071e-07	-2.28099	-2.77585e-10
100392930	chr14:100392930:C:T	3.46907e-11	-4.89955e-10	-1.0932	2.41467e-06	-4.89955e-10	-1.10246
100393429	chr14:100393429:C:T	3.95445e-11	-4.89955e-10	-0.962249	2.72655e-06	-4.89955e-10	-0.980984
100393447	chr14:100393447:G:A	3.77145e-12	-2.16124	-1.15098	2.36523e-07	-2.27885	-1.14688
100393529	chr14:100393529:C:A	3.42753e-12	-2.17686	-1.23097	2.74431e-07	-2.04824	-1.22884
100393712	chr14:100393712:G:C	2.99521e-11	-4.89955e-10	-1.24008	2.10606e-06	-4.89955e-10	-1.2392
100393723	chr14:100393723:C:G	4.76209e-12	-1.84752	-1.23147	2.14945e-07	-2.28429	-1.2371
100394911	chr14:100394911:G:A	5.34415e-11	-4.89955e-10	-0.661088	3.75028e-06	-4.89955e-10	-0.662191
100394946	chr14:100394946:C:T	3.03291e-11	-4.89955e-10	-1.22757	2.12824e-06	-4.89955e-10	-1.22873
100394994	chr14:100394994:T:A	4.75432e-11	-4.89955e-10	-0.778036	3.38261e-06	-4.89955e-10	-0.765375
100395309	chr14:100395309:C:T	6.96564e-12	-1.46066	-1.23802	2.51033e-07	-2.1242	-1.24199
100395371	chr14:100395371:C:T	3.34178e-11	-4.89955e-10	-1.13059	2.3289e-06	-4.89955e-10	-1.13863
100395541	chr14:100395541:T:C	4.80314e-11	-4.89955e-10	-0.767819	3.41738e-06	-4.89955e-10	-0.755148
100395830	chr14:100395830:A:C	4.29531e-12	-1.9797	-1.20245	2.61452e-07	-2.12146	-1.20407
100395984	chr14:100395984:T:G	4.08072e-11	-4.89955e-10	-0.930816	2.85088e-06	-4.89955e-10	-0.936394
100396198	chr14:100396198:G:A	3.64004e-11	-4.89955e-10	-1.04509	2.59946e-06	-4.89955e-10	-1.02872
100396436	chr14:100396436:A:G	3.69725e-11	-4.89955e-10	-1.0295	2.59646e-06	-4.89955e-10	-1.02987
100396456	chr14:100396456:G:T	4.78908e-11	-4.89955e-10	-0.770751	3.40757e-06	-4.89955e-10	-0.758021
100396560	chr14:100396560:T:G	4.57911e-12	-2.09591	-1.02226	2.71143e-07	-2.27087	-1.01826
100396981	chr14:100396981:C:T	3.19024e-12	-2.27244	-1.20714	2.2815e-07	-2.25034	-1.21144
100397695	chr14:100397695:A:G	2.09124e-10	-4.89955e-10	0.703251	1.45265e-05	-4.89955e-10	0.691955
100397892	chr14:100397892:G:C	4.92455e-11	-4.89955e-10	-0.742857	3.50473e-06	-4.89955e-10	-0.729908
100398635	chr14:100398635:T:C	2.98964e-11	-4.89955e-10	-1.24194	2.09941e-06	-4.89955e-10	-1.24236
100398844	chr14:100398844:C:T	2.98568e-11	-4.89955e-10	-1.24326	2.09682e-06	-4.89955e-10	-1.2436
100399439	chr14:100399439:C:T	3.44112e-12	-2.29141	-1.11246	2.40899e-07	-2.28675	-1.12065
100399524	chr14:100399524:C:T	1.71717e-11	-0.71582	-1.08059	7.18949e-07	-1.24851	-1.06548
100399929	chr14:100399929:C:T	4.86064e-11	-4.89955e-10	-0.755919	3.45939e-06	-4.89955e-10	-0.742928
100399977	chr14:100399977:T:A	1.00986e-10	-4.89955e-10	-0.0246881	7.07454e-06	-4.89955e-10	-0.0275196
100400292	chr14:100400292:G:C	6.05548e-11	-4.89955e-10	-0.536127	4.28826e-06	-4.89955e-10	-0.528139
100400974	chr14:100400974:T:G	3.31384e-12	-2.21172	-1.22985	2.60543e-07	-2.10137	-1.22764
100400995	chr14:100400995:C:T	2.9854e-11	-4.89955e-10	-1.24336	2.09664e-06	-4.89955e-10	-1.24369
100401216	chr14:100401216:C:T	4.75438e-11	-4.89955e-10	-0.778024	3.38293e-06	-4.89955e-10	-0.765279
100402049	chr14:100402049:T:C	3.97948e-11	-4.89955e-10	-0.955939	2.81963e-06	-4.89955e-10	-0.947416
100402618	chr14:100402618:T:C	2.98518e-11	-4.89955e-10	-1.24343	2.0965e-06	-4.89955e-10	-1.24375
100402622	chr14:100402622:G:A	3.29532e-12	-2.20174	-1.24543	2.64839e-07	-2.06801	-1.24464
100402841	chr14:100402841:G:A	3.42864e-11	-4.89955e-10	-1.10493	2.3869e-06	-4.89955e-10	-1.11403
100402890	chr14:100402890:G:A	6.20592e-12	-1.78485	-1.02932	2.60993e-07	-2.2759	-1.05138
100402909	chr14:100402909:A:G	3.2751e-12	-2.20757	-1.24576	2.6211e-07	-2.07741	-1.24561
100403041	chr14:100403041:T:TC	4.60989e-12	-1.98136	-1.13012	2.33765e-07	-2.28978	-1.14768
100403304	chr14:100403304:G:C	4.7925e-11	-4.89955e-10	-0.770038	3.38701e-06	-4.89955e-10	-0.764074
100403527	chr14:100403527:G:T	3.66494e-11	-4.89955e-10	-1.03828	2.57375e-06	-4.89955e-10	-1.03866
100403607	chr14:100403607:T:C	1.01467e-11	-1.27948	-1.04305	3.76974e-07	-1.92849	-1.03111
100404148	chr14:100404148:T:TA	3.25112e-12	-2.23651	-1.22417	2.48024e-07	-2.15197	-1.22628
100404481	chr14:100404481:A:G	2.99825e-11	-4.89955e-10	-1.23906	2.10629e-06	-4.89955e-10	-1.23909
100404490	chr14:100404490:G:A	4.32459e-11	-0.872773	-2.77585e-10	6.87939e-06	-0.0554913	-2.77585e-10
100404623	chr14:100404623:G:C	3.0069e-11	-4.89955e-10	-1.23618	2.11101e-06	-4.89955e-10	-1.23685
100405451	chr14:100405451:A:G	9.72513e-12	-1.31049	-1.05448	3.65559e-07	-1.94745	-1.0429
100405926	chr14:100405926:C:T	9.52856e-12	-1.14871	-1.23667	4.06751e-07	-1.64958	-1.234
100406001	chr14:100406001:G:C	5.13804e-11	-4.89955e-10	-0.700419	3.65932e-06	-4.89955e-10	-0.686745
100406086	chr14:100406086:A:C	2.98121e-11	-4.89955e-10	-1.24476	2.09475e-06	-4.89955e-10	-1.24459
100406179	chr14:100406179:C:T	9.6631e-12	-1.29652	-1.07484	3.61748e-07	-1.93695	-1.06388
100406397	chr14:100406397:C:T	2.97943e-11	-4.89955e-10	-1.24536	2.09367e-06	-4.89955e-10	-1.2451
100406578	chr14:100406578:T:G	9.70829e-12	-1.30029	-1.06641	3.63351e-07	-1.94125	-1.05516
100406699	chr14:100406699:T:G	5.3116e-11	-4.89955e-10	-0.667196	3.72678e-06	-4.89955e-10	-0.668477
100406804	chr14:100406804:G:A	9.23598e-12	-1.35626	-1.06031	3.55871e-07	-1.96892	-1.04829
100407678	chr14:100407678:G:C	2.98518e-11	-4.89955e-10	-1.24343	2.09649e-06	-4.89955e-10	-1.24376
100407705	chr14:100407705:A:G	9.74544e-12	-1.30041	-1.06246	3.64801e-07	-1.94131	-1.05111
100407706	chr14:100407706:C:G	4.7235e-12	-1.95461	-1.13251	2.32937e-07	-2.29112	-1.14988
100407905	chr14:100407905:G:C	6.90901e-11	-4.89955e-10	-0.404263	4.88255e-06	-4.89955e-10	-0.398354
100408028	chr14:100408028:G:A	2.99173e-11	-4.89955e-10	-1.24124	2.10076e-06	-4.89955e-10	-1.24172
100408071	chr14:100408071:C:T	3.16492e-11	-4.89955e-10	-1.18496	2.22229e-06	-4.89955e-10	-1.18549
100408154	chr14:100408154:A:C	4.13051e-11	-4.89955e-10	-0.918688	2.93262e-06	-4.89955e-10	-0.908126
100408698	chr14:100408698:A:C	3.97326e-11	-4.89955e-10	-0.957502	2.71733e-06	-4.89955e-10	-0.98437
100408929	chr14:100408929:A:G	3.30984e-12	-2.25788	-1.1849	2.54062e-07	-2.17404	-1.18016
100409385	chr14:100409385:G:C	4.91358e-11	-4.89955e-10	-0.745086	3.44857e-06	-4.89955e-10	-0.746061
100409659	chr14:100409659:T:C	2.97822e-11	-4.89955e-10	-1.24577	2.09231e-06	-4.89955e-10	-1.24575
100409845	chr14:100409845:C:T	4.32678e-11	-4.89955e-10	-0.872265	3.07381e-06	-4.89955e-10	-0.861105
100410126	chr14:100410126:G:A	4.88527e-11	-4.89955e-10	-0.750865	3.45247e-06	-4.89955e-10	-0.744932
100410387	chr14:100410387:T:C	4.41739e-11	-4.89955e-10	-0.851541	3.1395e-06	-4.89955e-10	-0.839957
100410970	chr14:100410970:A:G	2.98913e-11	-4.89955e-10	-1.24211	2.09935e-06	-4.89955e-10	-1.24239
100411588	chr14:100411588:G:A	3.00687e-11	-4.89955e-10	-1.23619	2.11241e-06	-4.89955e-10	-1.23619
100412049	chr14:100412049:T:C	3.40352e-12	-2.19582	-1.21904	2.76612e-07	-2.05289	-1.21627
100412137	chr14:100412137:T:C	3.89308e-11	-4.89955e-10	-0.977889	2.76136e-06	-4.89955e-10	-0.968299
100412248	chr14:100412248:G:A	4.77808e-11	-4.89955e-10	-0.773052	3.37045e-06	-4.89955e-10	-0.768975
100412429	chr14:100412429:C:T	2.98449e-11	-4.89955e-10	-1.24366	2.10109e-06	-4.89955e-10	-1.24156
100413172	chr14:100413172:G:A	3.38707e-11	-4.89955e-10	-1.11712	2.40976e-06	-4.89955e-10	-1.10449
100413235	chr14:100413235:G:GCTT	3.99363e-11	-4.89955e-10	-0.952388	2.83379e-06	-4.89955e-10	-0.942406
100413330	chr14:100413330:C:T	1.24862e-11	-2.11505	-2.77585e-10	8.09841e-07	-2.19494	-2.77585e-10
100413514	chr14:100413514:C:T	3.69999e-12	-2.09537	-1.23597	2.15787e-07	-2.28378	-1.2337
100413541	chr14:100413541:G:A	2.98627e-11	-4.89955e-10	-1.24307	2.09721e-06	-4.89955e-10	-1.24342
100414060	chr14:100414060:A:G	4.18625e-11	-4.89955e-10	-0.905284	2.97259e-06	-4.89955e-10	-0.894587
100414114	chr14:100414114:G:A	3.32053e-11	-4.89955e-10	-1.13697	2.35083e-06	-4.89955e-10	-1.12925
100414425	chr14:100414425:G:C	3.0225e-11	-4.89955e-10	-1.23101	2.13349e-06	-4.89955e-10	-1.22626
100414493	chr14:100414493:A:G	3.29151e-11	-4.89955e-10	-1.14574	2.29392e-06	-4.89955e-10	-1.15376
100414906	chr14:100414906:A:G	5.4722e-11	-4.89955e-10	-0.637409	3.84049e-06	-4.89955e-10	-0.638422
100415253	chr14:100415253:T:G	3.75447e-11	-4.89955e-10	-1.01414	2.6261e-06	-4.89955e-10	-1.01852
100415554	chr14:100415554:T:A	3.83378e-12	-2.27919	-1.01663	3.1386e-07	-2.12598	-1.01685
100415930	chr14:100415930:T:C	3.00739e-11	-4.89955e-10	-1.23602	2.11527e-06	-4.89955e-10	-1.23484
100415959	chr14:100415959:C:T	3.58546e-12	-2.13144	-1.23135	3.06147e-07	-1.93833	-1.22938
100416068	chr14:100416068:A:G	3.11455e-11	-0.554753	-0.646252	1.39764e-06	-1.01515	-0.634083
100416535	chr14:100416535:A:G	4.32864e-11	-4.89955e-10	-0.871837	3.08987e-06	-4.89955e-10	-0.855891
100416900	chr14:100416900:C:T	1.54541e-11	-1.9018	-2.77585e-10	1.22325e-06	-1.78251	-2.77585e-10
100417207	chr14:100417207:C:T	2.9794e-11	-4.89955e-10	-1.24537	2.09273e-06	-4.89955e-10	-1.24555
100417269	chr14:100417269:A:C	3.72916e-12	-2.10771	-1.21578	3.22645e-07	-1.90232	-1.2129
100417311	chr14:100417311:T:G	4.3607e-11	-4.89955e-10	-0.864457	3.11325e-06	-4.89955e-10	-0.848354
100417385	chr14:100417385:A:G	3.97424e-11	-4.89955e-10	-0.957255	2.81973e-06	-4.89955e-10	-0.94738
100417393	chr14:100417393:T:C	1.08292e-10	-4.89955e-10	0.0451537	7.57846e-06	-4.89955e-10	0.0412891
100417674	chr14:100417674:C:A	4.18572e-11	-4.89955e-10	-0.905411	2.97242e-06	-4.89955e-10	-0.894644
100417964	chr14:100417964:C:T	4.07059e-11	-4.89955e-10	-0.933303	2.88978e-06	-4.89955e-10	-0.922843
100417973	chr14:100417973:G:A	3.35896e-11	-4.89955e-10	-1.12546	2.37142e-06	-4.89955e-10	-1.12053
100418107	chr14:100418107:A:G	3.02587e-11	-4.89955e-10	-1.22989	2.11928e-06	-4.89955e-10	-1.23294
100418332	chr14:100418332:C:T	4.6646e-11	-4.89955e-10	-0.797089	3.33663e-06	-4.89955e-10	-0.779061
100418704	chr14:100418704:C:T	4.5146e-11	-4.89955e-10	-0.829773	3.25072e-06	-4.89955e-10	-0.805144
100419136	chr14:100419136:T:C	3.27468e-12	-2.28535	-1.16811	2.54228e-07	-2.18581	-1.16774
100419171	chr14:100419171:G:A	3.04442e-11	-4.89955e-10	-1.22378	2.14238e-06	-4.89955e-10	-1.2221
100419779	chr14:100419779:T:C	3.11558e-11	-4.89955e-10	-1.20068	2.18942e-06	-4.89955e-10	-1.20039
100420234	chr14:100420234:C:T	1.08555e-10	-4.89955e-10	0.0475781	7.52806e-06	-4.89955e-10	0.0346161
100420402	chr14:100420402:G:A	3.6606e-12	-2.14781	-1.19423	3.02089e-07	-1.98416	-1.1969
100421108	chr14:100421108:G:A	4.8801e-11	-4.89955e-10	-0.751924	3.41739e-06	-4.89955e-10	-0.755145
100421129	chr14:100421129:A:G	3.07928e-11	-4.89955e-10	-1.21239	2.16613e-06	-4.89955e-10	-1.21108
100421228	chr14:100421228:A:G	3.1166e-11	-4.89955e-10	-1.20035	2.19013e-06	-4.89955e-10	-1.20006
100421356	chr14:100421356:C:T	3.38491e-12	-2.28961	-1.13074	2.37533e-07	-2.28469	-1.13678
100421387	chr14:100421387:C:T	3.15971e-11	-4.89955e-10	-1.18661	2.21642e-06	-4.89955e-10	-1.18813
100421999	chr14:100421999:T:C	3.11534e-11	-4.89955e-10	-1.20075	2.18925e-06	-4.89955e-10	-1.20046
100422216	chr14:100422216:C:T	4.41416e-12	-2.21712	-0.937739	4.06096e-07	-1.94976	-0.935426
100422294	chr14:100422294:T:C	3.11635e-11	-4.89955e-10	-1.20043	2.18996e-06	-4.89955e-10	-1.20014
100422550	chr14:100422550:T:C	3.46782e-12	-2.29123	-1.10492	2.42337e-07	-2.29023	-1.11122
100422629	chr14:100422629:C:T	3.08822e-11	-4.89955e-10	-1.2095	2.17014e-06	-4.89955e-10	-1.20923
100422943	chr14:100422943:G:A	2.45668e-11	-0.548162	-0.890116	1.33137e-06	-0.795062	-0.902751
100423401	chr14:100423401:A:G	3.58463e-11	-4.89955e-10	-1.06043	2.48188e-06	-4.89955e-10	-1.07501
100423641	chr14:100423641:C:T	3.65805e-11	-1.04016	-2.77585e-10	1.57015e-06	-1.53285	-2.77585e-10
100424177	chr14:100424177:G:A	9.04514e-11	-4.89955e-10	-0.134863	6.65026e-06	-4.89955e-10	-0.0893659
100424357	chr14:100424357:C:T	3.02294e-11	-4.89955e-10	-1.23086	2.12671e-06	-4.89955e-10	-1.22944
100424453	chr14:100424453:C:T	5.98259e-12	-1.69067	-1.16015	2.45507e-07	-2.21654	-1.17191
100424642	chr14:100424642:T:G	3.1661e-11	-4.89955e-10	-1.18459	2.22502e-06	-4.89955e-10	-1.18425
100424707	chr14:100424707:G:A	3.35031e-11	-4.89955e-10	-1.12804	2.35406e-06	-4.89955e-10	-1.12788
100425584	chr14:100425584:G:C	5.06977e-11	-4.89955e-10	-0.713794	3.55721e-06	-4.89955e-10	-0.715044
100425661	chr14:100425661:A:G	3.0693e-11	-4.89955e-10	-1.21564	2.15675e-06	-4.89955e-10	-1.21542
100426212	chr14:100426212:A:G	3.07084e-11	-4.89955e-10	-1.21514	2.15782e-06	-4.89955e-10	-1.21492
100426263	chr14:100426263:A:C	1.39281e-11	-2.00577	-2.77585e-10	8.37319e-07	-2.16157	-2.77585e-10
100426412	chr14:100426412:G:A	6.98678e-12	-1.59744	-1.09822	2.74023e-07	-2.16531	-1.11325
100426479	chr14:100426479:C:T	3.16779e-11	-4.89955e-10	-1.18405	2.23821e-06	-4.89955e-10	-1.17834
100426616	chr14:100426616:G:A	4.33532e-12	-2.02051	-1.15237	2.29934e-07	-2.28865	-1.16533
100427051	chr14:100427051:A:G	3.38391e-12	-2.2339	-1.18674	2.26493e-07	-2.28881	-1.18025
100427179	chr14:100427179:C:T	3.05965e-11	-4.89955e-10	-1.21879	2.15542e-06	-4.89955e-10	-1.21604
100427260	chr14:100427260:C:T	3.60285e-11	-4.89955e-10	-1.05536	2.53673e-06	-4.89955e-10	-1.05315
100427356	chr14:100427356:C:T	3.02442e-11	-4.89955e-10	-1.23037	2.12702e-06	-4.89955e-10	-1.2293
100427437	chr14:100427437:T:G	1.04896e-11	-2.28929	-2.77585e-10	7.52248e-07	-2.26871	-2.77585e-10
100427450	chr14:100427450:G:A	3.59077e-12	-2.26598	-1.09533	2.47513e-07	-2.29105	-1.08926
100427519	chr14:100427519:A:G	3.57186e-12	-2.20915	-1.15744	3.28863e-07	-1.93922	-1.15691
100427593	chr14:100427593:G:A	1.55183e-11	-1.89766	-2.77585e-10	9.61813e-07	-2.02296	-2.77585e-10
100428052	chr14:100428052:C:T	3.33572e-12	-2.21058	-1.22441	2.23099e-07	-2.26245	-1.22171
100428171	chr14:100428171:G:A	2.97847e-11	-4.89955e-10	-1.24568	2.09297e-06	-4.89955e-10	-1.24544
100428188	chr14:100428188:C:A	3.28153e-12	-2.20697	-1.2444	2.1675e-07	-2.26932	-1.24371
100428322	chr14:100428322:C:T	3.41679e-11	-4.89955e-10	-1.10839	2.40189e-06	-4.89955e-10	-1.10776
100428354	chr14:100428354:G:A	1.03002e-10	-4.89955e-10	-0.00492914	7.21583e-06	-4.89955e-10	-0.00774459
100428921	chr14:100428921:C:T	3.28986e-12	-2.22486	-1.22397	2.21355e-07	-2.27078	-1.22123
100428969	chr14:100428969:A:G	2.15956e-10	-4.89955e-10	0.735398	1.49551e-05	-4.89955e-10	0.721032
100429100	chr14:100429100:G:A	3.27738e-11	-4.89955e-10	-1.15004	2.30461e-06	-4.89955e-10	-1.14911
100429221	chr14:100429221:G:A	3.2723e-11	-4.89955e-10	-1.1516	2.31642e-06	-4.89955e-10	-1.144
100429392	chr14:100429392:C:T	3.71227e-11	-4.89955e-10	-1.02544	2.6094e-06	-4.89955e-10	-1.0249
100429673	chr14:100429673:G:A	3.02225e-11	-4.89955e-10	-1.23109	2.13009e-06	-4.89955e-10	-1.22786
100430064	chr14:100430064:G:A	3.41616e-11	-4.89955e-10	-1.10857	2.40145e-06	-4.89955e-10	-1.10795
100430463	chr14:100430463:A:G	3.42211e-11	-4.89955e-10	-1.10683	2.40563e-06	-4.89955e-10	-1.10621
100430486	chr14:100430486:C:T	2.98051e-11	-4.89955e-10	-1.24499	2.09337e-06	-4.89955e-10	-1.24525
100430779	chr14:100430779:C:T	2.97956e-11	-4.89955e-10	-1.24531	2.09418e-06	-4.89955e-10	-1.24486
100430786	chr14:100430786:C:T	1.18766e-11	-2.1651	-2.77585e-10	7.5394e-07	-2.26646	-2.77585e-10
100431437	chr14:100431437:C:T	2.98219e-11	-4.89955e-10	-1.24443	2.09734e-06	-4.89955e-10	-1.24335
100431479	chr14:100431479:T:G	8.90821e-11	-4.89955e-10	-0.150116	6.54199e-06	-4.89955e-10	-0.105781
100431888	chr14:100431888:T:G	3.1762e-11	-1.1814	-2.77585e-10	1.60867e-06	-1.50861	-2.77585e-10
100432862	chr14:100432862:G:A	3.41679e-11	-4.89955e-10	-1.10839	2.40189e-06	-4.89955e-10	-1.10776
100433128	chr14:100433128:A:T	4.20294e-11	-4.89955e-10	-0.901305	2.95321e-06	-4.89955e-10	-0.901128
100433370	chr14:100433370:T:C	3.42127e-11	-4.89955e-10	-1.10708	2.40506e-06	-4.89955e-10	-1.10645
100433655	chr14:100433655:G:A	2.99844e-11	-4.89955e-10	-1.239	2.1075e-06	-4.89955e-10	-1.23852
100433781	chr14:100433781:C:T	1.77691e-11	-1.76221	-2.77585e-10	1.11503e-06	-1.87514	-2.77585e-10
100433976	chr14:100433976:A:G	2.98241e-11	-4.89955e-10	-1.24436	2.09683e-06	-4.89955e-10	-1.24359
100434152	chr14:100434152:G:T	9.3414e-11	-4.89955e-10	-0.102634	6.86586e-06	-4.89955e-10	-0.0574596
100434529	chr14:100434529:C:T	3.48778e-11	-4.89955e-10	-1.08783	2.45161e-06	-4.89955e-10	-1.08728
100434765	chr14:100434765:C:T	3.41962e-11	-4.89955e-10	-1.10756	2.40389e-06	-4.89955e-10	-1.10693
100434901	chr14:100434901:C:T	7.15963e-12	-1.49124	-1.17997	2.70583e-07	-2.10068	-1.19052
100435627	chr14:100435627:C:T	3.77156e-12	-2.10283	-1.20935	2.44193e-07	-2.18782	-1.206
100436291	chr14:100436291:T:C	3.07993e-11	-4.89955e-10	-1.21218	2.16011e-06	-4.89955e-10	-1.21386
100436742	chr14:100436742:G:A	3.71227e-11	-4.89955e-10	-1.02544	2.6094e-06	-4.89955e-10	-1.0249
100437031	chr14:100437031:A:G	2.99679e-11	-4.89955e-10	-1.23955	2.10843e-06	-4.89955e-10	-1.23808
100437140	chr14:100437140:C:G	2.00905e-11	-0.413771	-1.22566	4.97855e-07	-1.44871	-1.23276
100437237	chr14:100437237:C:G	3.48127e-11	-4.89955e-10	-1.08969	2.44874e-06	-4.89955e-10	-1.08845
100438673	chr14:100438673:T:C	3.22939e-11	-4.89955e-10	-1.1648	2.27058e-06	-4.89955e-10	-1.16399
100439532	chr14:100439532:T:A	8.83001e-11	-4.89955e-10	-0.158934	6.48275e-06	-4.89955e-10	-0.114876
100439686	chr14:100439686:A:G	9.34312e-11	-4.89955e-10	-0.102449	6.86715e-06	-4.89955e-10	-0.0572727
100439812	chr14:100439812:A:G	2.99021e-11	-4.89955e-10	-1.24175	2.10323e-06	-4.89955e-10	-1.24055
100439915	chr14:100439915:C:T	3.78852e-11	-4.89955e-10	-1.00511	2.66289e-06	-4.89955e-10	-1.00461
100439945	chr14:100439945:C:T	2.97862e-11	-4.89955e-10	-1.24563	2.09317e-06	-4.89955e-10	-1.24534
100440365	chr14:100440365:G:A	3.47288e-11	-4.89955e-10	-1.09211	2.44073e-06	-4.89955e-10	-1.09172
100440396	chr14:100440396:C:T	2.97856e-11	-4.89955e-10	-1.24565	2.09235e-06	-4.89955e-10	-1.24573
100440805	chr14:100440805:G:A	2.97856e-11	-4.89955e-10	-1.24565	2.09235e-06	-4.89955e-10	-1.24573
100443791	chr14:100443791:G:A	1.06594e-11	-2.27324	-2.77585e-10	7.90228e-07	-2.21946	-2.77585e-10
100444284	chr14:100444284:C:T	9.24649e-11	-4.89955e-10	-0.112846	6.79544e-06	-4.89955e-10	-0.0677701
100444346	chr14:100444346:A:G	3.20302e-11	-4.89955e-10	-1.173	2.2509e-06	-4.89955e-10	-1.17269
100444519	chr14:100444519:G:A	2.12168e-10	-4.89955e-10	0.717706	1.46958e-05	-4.89955e-10	0.703542
100444614	chr14:100444614:C:T	1.06789e-11	-2.27141	-2.77585e-10	9.001e-07	-2.08927	-2.77585e-10
100444626	chr14:100444626:A:G	1.06323e-11	-2.27577	-2.77585e-10	7.86278e-07	-2.22447	-2.77585e-10
100444854	chr14:100444854:T:C	3.1005e-11	-4.89955e-10	-1.20553	2.1788e-06	-4.89955e-10	-1.20525
100445069	chr14:100445069:T:C	5.68907e-12	-2.27033	-0.630797	4.33767e-07	-2.19931	-0.619957
100445216	chr14:100445216:G:A	2.97827e-11	-4.89955e-10	-1.24575	2.09264e-06	-4.89955e-10	-1.2456
100445465	chr14:100445465:T:TA	5.50625e-12	-2.27914	-0.654651	4.11487e-07	-2.22596	-0.646038
100446280	chr14:100446280:C:T	8.90795e-11	-4.89955e-10	-0.150146	6.54189e-06	-4.89955e-10	-0.105796
100446514	chr14:100446514:G:A	3.5153e-11	-4.89955e-10	-1.07997	2.47233e-06	-4.89955e-10	-1.07886
100446577	chr14:100446577:A:G	1.06073e-11	-2.27813	-2.77585e-10	7.81029e-07	-2.23116	-2.77585e-10
100446786	chr14:100446786:G:A	3.07406e-11	-4.89955e-10	-1.21409	2.16014e-06	-4.89955e-10	-1.21385
100446934	chr14:100446934:C:T	9.3414e-11	-4.89955e-10	-0.102634	6.86586e-06	-4.89955e-10	-0.0574596
100447179	chr14:100447179:G:A	3.99098e-11	-4.89955e-10	-0.953054	2.79991e-06	-4.89955e-10	-0.954436
100447329	chr14:100447329:A:T	5.91038e-12	-2.28124	-0.581727	4.44443e-07	-2.22448	-0.570478
100447619	chr14:100447619:A:G	3.01897e-11	-4.89955e-10	-1.23217	2.12757e-06	-4.89955e-10	-1.22904
100447745	chr14:100447745:C:T	3.4226e-12	-2.17759	-1.23168	2.26e-07	-2.24174	-1.2295
100447959	chr14:100447959:C:T	4.25833e-11	-4.89955e-10	-0.888213	2.99189e-06	-4.89955e-10	-0.888115
100448383	chr14:100448383:C:T	3.07956e-11	-4.89955e-10	-1.2123	2.16402e-06	-4.89955e-10	-1.21206
100448474	chr14:100448474:G:T	3.67633e-12	-2.11339	-1.22437	2.38708e-07	-2.19483	-1.2217
100448582	chr14:100448582:T:C	3.07345e-11	-4.89955e-10	-1.21429	2.15971e-06	-4.89955e-10	-1.21405
100448704	chr14:100448704:T:A	2.98954e-11	-4.89955e-10	-1.24197	2.09871e-06	-4.89955e-10	-1.2427
100448813	chr14:100448813:C:T	9.73748e-11	-4.89955e-10	-0.0611077	7.16201e-06	-4.89955e-10	-0.0152301
100448997	chr14:100448997:A:G	3.07497e-11	-4.89955e-10	-1.2138	2.16077e-06	-4.89955e-10	-1.21356
100449050	chr14:100449050:T:G	3.01795e-11	-4.89955e-10	-1.23251	2.12675e-06	-4.89955e-10	-1.22943
100449359	chr14:100449359:T:C	7.43174e-12	-1.43012	-1.20379	2.64529e-07	-2.10313	-1.2107
100449807	chr14:100449807:G:A	3.25786e-11	-4.89955e-10	-1.15602	2.29065e-06	-4.89955e-10	-1.15519
100449963	chr14:100449963:C:T	3.19752e-11	-4.89955e-10	-1.17471	2.24808e-06	-4.89955e-10	-1.17395
100450284	chr14:100450284:C:G	1.40249e-11	-1.99884	-2.77585e-10	8.17605e-07	-2.1854	-2.77585e-10
100451035	chr14:100451035:C:T	8.22499e-12	-1.34272	-1.18978	3.73871e-07	-1.76994	-1.19793
100451310	chr14:100451310:T:TGG	3.40928e-11	-4.89955e-10	-1.11059	2.39758e-06	-4.89955e-10	-1.10956
100452019	chr14:100452019:T:C	3.92313e-12	-2.1228	-1.14998	2.4139e-07	-2.25934	-1.14602
100452253	chr14:100452253:G:A	3.60345e-12	-2.12716	-1.23062	2.33194e-07	-2.21143	-1.22848
100452417	chr14:100452417:A:C	3.08213e-11	-4.89955e-10	-1.21147	2.16583e-06	-4.89955e-10	-1.21122
100452545	chr14:100452545:C:T	3.0767e-11	-4.89955e-10	-1.21323	2.162e-06	-4.89955e-10	-1.21299
100452680	chr14:100452680:C:T	2.97873e-11	-4.89955e-10	-1.24559	2.09242e-06	-4.89955e-10	-1.2457
100453391	chr14:100453391:A:C	1.06127e-11	-2.27763	-2.77585e-10	7.81874e-07	-2.23008	-2.77585e-10
100453415	chr14:100453415:T:C	3.07455e-11	-4.89955e-10	-1.21393	2.16048e-06	-4.89955e-10	-1.21369
100454079	chr14:100454079:T:C	1.14593e-11	-2.28776	0.0868879	9.29687e-07	-2.07765	0.0207234
100454732	chr14:100454732:T:C	1.05769e-11	-2.281	-2.77585e-10	7.76367e-07	-2.23715	-2.77585e-10
100454805	chr14:100454805:G:T	1.04145e-11	-1.7976	-0.498867	1.12549e-06	-1.36347	-0.502333
100454862	chr14:100454862:T:A	3.07484e-11	-4.89955e-10	-1.21384	2.16068e-06	-4.89955e-10	-1.2136
100455377	chr14:100455377:GAGA:G	3.06078e-11	-4.89955e-10	-1.21842	2.14923e-06	-4.89955e-10	-1.21891
100455429	chr14:100455429:A:G	4.27765e-12	-1.98952	-1.19675	2.6848e-07	-2.1061	-1.19289
100455451	chr14:100455451:A:G	7.70133e-12	-1.37177	-1.22651	2.72548e-07	-2.06506	-1.2189
100455690	chr14:100455690:G:A	3.70554e-12	-2.11272	-1.21713	2.35225e-07	-2.21691	-1.21432
100455990	chr14:100455990:G:A	3.25043e-11	-4.89955e-10	-1.1583	2.27059e-06	-4.89955e-10	-1.16398
100456122	chr14:100456122:A:G	3.07373e-11	-4.89955e-10	-1.2142	2.1599e-06	-4.89955e-10	-1.21396
100456167	chr14:100456167:G:T	4.15267e-11	-4.89955e-10	-0.913339	2.97404e-06	-4.89955e-10	-0.894102
100456801	chr14:100456801:T:G	3.07968e-11	-4.89955e-10	-1.21226	2.1641e-06	-4.89955e-10	-1.21202
100457376	chr14:100457376:C:T	5.85103e-12	-2.24974	-0.623321	4.61294e-07	-2.1489	-0.608842
100457658	chr14:100457658:G:A	1.06714e-11	-2.27211	-2.77585e-10	7.90546e-07	-2.21905	-2.77585e-10
100457780	chr14:100457780:A:G	3.16656e-11	-4.89955e-10	-1.18445	2.2286e-06	-4.89955e-10	-1.18265
100457832	chr14:100457832:C:T	3.07516e-11	-4.89955e-10	-1.21373	2.16091e-06	-4.89955e-10	-1.21349
100457951	chr14:100457951:A:G	1.03646e-11	-1.09937	-1.20192	4.50156e-07	-1.57317	-1.20901
100457956	chr14:100457956:A:G	9.30424e-11	-4.89955e-10	-0.10662	6.83819e-06	-4.89955e-10	-0.0614986
100457975	chr14:100457975:G:A	6.58938e-12	-2.26825	-0.485962	5.03801e-07	-2.19551	-0.474088
100458331	chr14:100458331:T:A	9.28551e-11	-4.89955e-10	-0.108635	6.82407e-06	-4.89955e-10	-0.0635654
100458625	chr14:100458625:C:T	8.30205e-12	-1.31781	-1.20536	3.75521e-07	-1.75113	-1.21233
100459130	chr14:100459130:T:C	7.65621e-12	-1.37337	-1.23079	2.72688e-07	-2.05939	-1.22405
100459131	chr14:100459131:G:A	9.63046e-11	-4.89955e-10	-0.0721592	7.08175e-06	-4.89955e-10	-0.0265
100459191	chr14:100459191:A:T	4.76177e-12	-2.23642	-0.842641	3.78861e-07	-2.12409	-0.830516
100459231	chr14:100459231:G:T	4.80972e-11	-0.766452	-2.77585e-10	1.79837e-06	-1.39714	-2.77585e-10
100459841	chr14:100459841:C:T	4.22296e-12	-2.09132	-1.10781	2.55168e-07	-2.24689	-1.10296
100460135	chr14:100460135:C:T	5.29711e-12	-2.27248	-0.700034	4.07927e-07	-2.19337	-0.687321
100460181	chr14:100460181:C:T	1.12333e-11	-1.26644	-0.95435	5.29204e-07	-1.68366	-0.936747
100460186	chr14:100460186:T:C	3.07073e-11	-4.89955e-10	-1.21517	2.15781e-06	-4.89955e-10	-1.21493
100460402	chr14:100460402:G:A	3.00584e-11	-4.89955e-10	-1.23653	2.11537e-06	-4.89955e-10	-1.23479
100460426	chr14:100460426:A:G	2.98063e-11	-4.89955e-10	-1.24495	2.09388e-06	-4.89955e-10	-1.245
100460459	chr14:100460459:A:G	3.03233e-11	-4.89955e-10	-1.22776	2.13074e-06	-4.89955e-10	-1.22755
100461055	chr14:100461055:T:TAA	2.99796e-11	-4.89955e-10	-1.23916	2.10926e-06	-4.89955e-10	-1.23768
100461248	chr14:100461248:C:G	4.21477e-12	-2.0925	-1.10858	2.55301e-07	-2.24536	-1.10397
100461314	chr14:100461314:A:C	2.479e-10	-4.89955e-10	0.873352	1.71582e-05	-4.89955e-10	0.858455
100461646	chr14:100461646:C:G	2.99938e-11	-4.89955e-10	-1.23868	2.11037e-06	-4.89955e-10	-1.23716
100462002	chr14:100462002:G:A	4.20077e-12	-1.99231	-1.2121	2.63632e-07	-2.10827	-1.20895
100462067	chr14:100462067:A:G	3.01604e-11	-4.89955e-10	-1.23314	2.12534e-06	-4.89955e-10	-1.23009
100462599	chr14:100462599:G:A	3.75479e-12	-2.23405	-1.08259	2.53602e-07	-2.28408	-1.07193
100463115	chr14:100463115:G:A	8.36242e-12	-1.32252	-1.19341	3.63919e-07	-1.79746	-1.19739
100463292	chr14:100463292:C:T	2.4086e-11	-1.45804	-2.77585e-10	2.5384e-06	-1.05249	-2.77585e-10
100463336	chr14:100463336:A:G	3.96788e-11	-4.89955e-10	-0.958857	2.78201e-06	-4.89955e-10	-0.960846
100463467	chr14:100463467:C:T	4.45198e-11	-4.89955e-10	-0.843741	3.13279e-06	-4.89955e-10	-0.842098
100463482	chr14:100463482:T:C	4.39881e-12	-1.96639	-1.19195	2.6841e-07	-2.11109	-1.18817
100464088	chr14:100464088:G:A	2.9785e-11	-4.89955e-10	-1.24567	2.09235e-06	-4.89955e-10	-1.24573
100464261	chr14:100464261:C:G	2.98346e-11	-4.89955e-10	-1.24401	2.09649e-06	-4.89955e-10	-1.24376
100465298	chr14:100465298:A:G	9.89029e-12	-1.78883	-0.559293	4.40246e-07	-2.24658	-0.557864
100465972	chr14:100465972:G:A	2.98045e-11	-4.89955e-10	-1.24502	2.09447e-06	-4.89955e-10	-1.24472
100466123	chr14:100466123:C:T	1.28285e-11	-2.088	-2.77585e-10	7.68732e-07	-2.24703	-2.77585e-10
100466604	chr14:100466604:C:G	3.51611e-11	-4.89955e-10	-1.07973	2.45493e-06	-4.89955e-10	-1.08592
100466692	chr14:100466692:T:C	9.57099e-12	-1.34643	-1.0345	3.26604e-07	-2.07033	-1.0327
100466762	chr14:100466762:C:T	3.35655e-11	-4.89955e-10	-1.12618	2.34813e-06	-4.89955e-10	-1.1304
100466974	chr14:100466974:C:T	3.04868e-11	-4.89955e-10	-1.22238	2.14329e-06	-4.89955e-10	-1.22168
100467134	chr14:100467134:A:G	1.0403e-11	-1.14237	-1.15521	3.62563e-07	-1.84544	-1.15313
100467291	chr14:100467291:C:T	1.2692e-11	-0.870752	-1.22795	3.13931e-07	-1.91494	-1.22766
100467312	chr14:100467312:G:A	1.25564e-11	-2.10944	-2.77585e-10	7.61311e-07	-2.25674	-2.77585e-10
100467447	chr14:100467447:A:G	8.8198e-12	-1.23256	-1.23011	2.74438e-07	-2.04781	-1.22924
100467498	chr14:100467498:T:C	8.67658e-11	-4.89955e-10	-0.176463	6.05272e-06	-4.89955e-10	-0.183514
100467765	chr14:100467765:T:A	9.83742e-12	-1.30928	-1.0442	3.29352e-07	-2.05211	-1.04254
100467788	chr14:100467788:A:G	1.00546e-11	-1.19111	-1.14053	3.58633e-07	-1.8712	-1.13828
100467989	chr14:100467989:T:A	3.01278e-11	-4.89955e-10	-1.23423	2.11579e-06	-4.89955e-10	-1.2346
100467999	chr14:100467999:T:G	1.04926e-11	-2.28901	-2.77585e-10	7.82518e-07	-2.22926	-2.77585e-10
100468244	chr14:100468244:G:A	3.14355e-11	-4.89955e-10	-1.19174	2.20947e-06	-4.89955e-10	-1.19127
100468265	chr14:100468265:C:T	2.26343e-11	-0.320162	-1.20005	7.53461e-07	-1.06842	-1.19868
100468552	chr14:100468552:T:G	7.69878e-12	-1.37691	-1.2217	2.45925e-07	-2.15734	-1.22941
100468684	chr14:100468684:C:T	7.97464e-10	2.04176	-2.77585e-10	3.32531e-05	1.52013	-2.77585e-10
100468792	chr14:100468792:G:A	2.31599e-11	-0.311732	-1.18552	7.69559e-07	-1.06198	-1.18398
100469458	chr14:100469458:C:A	3.06038e-11	-4.89955e-10	-1.21855	2.14205e-06	-4.89955e-10	-1.22226
100469461	chr14:100469461:A:G	3.21477e-11	-4.89955e-10	-1.16933	2.25994e-06	-4.89955e-10	-1.16868
100469842	chr14:100469842:C:T	1.03744e-11	-1.1366	-1.16374	3.63233e-07	-1.83488	-1.16185
100470151	chr14:100470151:A:G	3.35344e-11	-4.89955e-10	-1.1271	2.34682e-06	-4.89955e-10	-1.13096
100470278	chr14:100470278:A:G	8.17103e-11	-4.89955e-10	-0.236494	5.47968e-06	-4.89955e-10	-0.282975
100470456	chr14:100470456:A:G	9.90438e-12	-1.27482	-1.07187	3.2654e-07	-2.0327	-1.07053
100470511	chr14:100470511:G:GT	1.21849e-11	-0.900478	-1.239	3.06376e-07	-1.92812	-1.23884
100470798	chr14:100470798:A:G	1.17732e-11	-2.17385	-2.77585e-10	7.44154e-07	-2.27953	-2.77585e-10
100471487	chr14:100471487:C:T	6.27774e-11	-4.89955e-10	-0.50008	4.42534e-06	-4.89955e-10	-0.496674
100471500	chr14:100471500:C:G	3.24327e-11	-4.89955e-10	-1.16051	2.30021e-06	-4.89955e-10	-1.15102
100471518	chr14:100471518:T:C	7.0018e-11	-4.89955e-10	-0.390922	4.88812e-06	-4.89955e-10	-0.397214
100471556	chr14:100471556:C:T	1.07573e-11	-1.0365	-1.22759	3.6688e-07	-1.76012	-1.22662
100471635	chr14:100471635:C:T	3.42443e-11	-4.89955e-10	-1.10615	2.39888e-06	-4.89955e-10	-1.10902
100471868	chr14:100471868:A:G	7.78645e-12	-1.98485	-0.602435	4.06504e-07	-2.29029	-0.593889
100472315	chr14:100472315:C:T	3.7871e-11	-4.89955e-10	-1.00549	2.65314e-06	-4.89955e-10	-1.00828
100472341	chr14:100472341:G:A	2.38624e-11	-0.255537	-1.21183	7.86569e-07	-1.01336	-1.21073
100472565	chr14:100472565:C:T	1.20669e-11	-0.909046	-1.24016	3.0429e-07	-1.93377	-1.24002
100472600	chr14:100472600:C:G	4.3332e-11	-4.89955e-10	-0.870783	3.07478e-06	-4.89955e-10	-0.860788
100472606	chr14:100472606:G:A	4.5034e-11	-4.89955e-10	-0.832258	3.19663e-06	-4.89955e-10	-0.821923
100472864	chr14:100472864:T:C	2.98434e-11	-4.89955e-10	-1.24371	2.09553e-06	-4.89955e-10	-1.24421
100473144	chr14:100473144:G:A	3.09587e-11	-4.89955e-10	-1.20702	2.17694e-06	-4.89955e-10	-1.2061
100473221	chr14:100473221:T:C	5.26933e-11	-4.89955e-10	-0.675187	3.73556e-06	-4.89955e-10	-0.666124
100473399	chr14:100473399:G:A	3.57534e-11	-4.89955e-10	-1.06303	2.50577e-06	-4.89955e-10	-1.06543
100473591	chr14:100473591:C:T	3.6035e-11	-4.89955e-10	-1.05518	2.54646e-06	-4.89955e-10	-1.04932
100473915	chr14:100473915:C:T	3.73366e-11	-4.89955e-10	-1.0197	2.60429e-06	-4.89955e-10	-1.02686
100474186	chr14:100474186:C:T	3.79694e-11	-4.89955e-10	-1.00289	2.67315e-06	-4.89955e-10	-1.00077
100474477	chr14:100474477:G:T	2.99304e-11	-4.89955e-10	-1.2408	2.10236e-06	-4.89955e-10	-1.24096
100474506	chr14:100474506:G:A	2.97821e-11	-4.89955e-10	-1.24577	2.09238e-06	-4.89955e-10	-1.24572
100474594	chr14:100474594:C:T	3.88302e-11	-4.89955e-10	-0.980476	2.71676e-06	-4.89955e-10	-0.98458
100474690	chr14:100474690:C:T	3.36932e-11	-4.89955e-10	-1.12238	2.3942e-06	-4.89955e-10	-1.11097
100474960	chr14:100474960:G:A	3.17829e-11	-4.89955e-10	-1.18075	2.22938e-06	-4.89955e-10	-1.1823
100475186	chr14:100475186:A:G	2.97832e-11	-4.89955e-10	-1.24573	2.09332e-06	-4.89955e-10	-1.24527
100475251	chr14:100475251:G:A	3.18083e-11	-4.89955e-10	-1.17995	2.23105e-06	-4.89955e-10	-1.18155
100475379	chr14:100475379:G:A	2.98591e-11	-4.89955e-10	-1.24319	2.09816e-06	-4.89955e-10	-1.24296
100475728	chr14:100475728:C:A	4.35815e-12	-2.28553	-0.882102	3.09332e-07	-2.25945	-0.897912
100475833	chr14:100475833:T:C	5.16451e-11	-4.89955e-10	-0.69528	3.63742e-06	-4.89955e-10	-0.692747
100476172	chr14:100476172:G:C	3.23371e-11	-4.89955e-10	-1.16346	2.27357e-06	-4.89955e-10	-1.16267
100476914	chr14:100476914:C:T	1.17878e-11	-2.17261	-2.77585e-10	7.35362e-07	-2.29141	-2.77585e-10
100477181	chr14:100477181:C:T	4.48197e-11	-4.89955e-10	-0.837026	3.17343e-06	-4.89955e-10	-0.829208
100477494	chr14:100477494:G:A	2.63949e-11	-0.17855	-1.18795	8.38922e-07	-0.972498	-1.18716
100477605	chr14:100477605:C:T	4.15073e-11	-4.89955e-10	-0.913806	2.93166e-06	-4.89955e-10	-0.908453
100477729	chr14:100477729:G:A	2.36815e-11	-0.269718	-1.20526	7.65395e-07	-1.04705	-1.20434
100477955	chr14:100477955:G:T	3.32049e-11	-0.406196	-0.730781	1.19838e-06	-1.0765	-0.726552
100478311	chr14:100478311:G:A	3.1158e-11	-4.89955e-10	-1.2006	2.18564e-06	-4.89955e-10	-1.20211
100478684	chr14:100478684:A:G	1.02746e-11	-1.08051	-1.22949	3.28836e-06	0.435872	-1.2295
100478754	chr14:100478754:C:T	1.15479e-11	-1.10667	-1.0865	3.47075e-07	-1.95705	-1.08518
100479016	chr14:100479016:C:G	4.99649e-11	-4.89955e-10	-0.728354	3.49485e-06	-4.89955e-10	-0.732731
100479134	chr14:100479134:G:T	2.24582e-10	1.23298	-0.458415	8.3749e-06	0.590496	-0.449278
100479497	chr14:100479497:G:A	2.97892e-11	-4.89955e-10	-1.24553	2.09275e-06	-4.89955e-10	-1.24554
100479705	chr14:100479705:A:G	1.08105e-11	-1.13436	-1.1248	3.28987e-07	-1.9721	-1.12366
100479761	chr14:100479761:A:G	4.34485e-11	-4.89955e-10	-0.868098	3.07564e-06	-4.89955e-10	-0.86051
100479931	chr14:100479931:C:T	2.98083e-11	-4.89955e-10	-1.24489	2.09346e-06	-4.89955e-10	-1.2452
100480796	chr14:100480796:T:C	1.23729e-11	-0.985457	-1.13871	4.0392e-07	-1.75315	-1.13741
100480889	chr14:100480889:A:C	3.0824e-11	-4.89955e-10	-1.21138	2.16259e-06	-4.89955e-10	-1.21272
100480942	chr14:100480942:T:C	8.3322e-12	-1.6571	-0.862453	1.62434e-06	-0.643757	-0.855165
100480985	chr14:100480985:C:T	3.7885e-11	-4.89955e-10	-1.00512	2.65307e-06	-4.89955e-10	-1.0083
100481304	chr14:100481304:T:C	1.24444e-11	-0.878436	-1.23997	3.28306e-07	-1.85835	-1.23948
100482491	chr14:100482491:G:A	1.30959e-11	-0.833036	-1.23434	3.13927e-07	-1.90847	-1.23415
100483177	chr14:100483177:A:G	1.04952e-11	-2.28876	-2.77585e-10	7.83707e-07	-2.22774	-2.77585e-10
100483465	chr14:100483465:A:G	1.17502e-11	-0.934418	-1.24139	3.16684e-07	-1.89288	-1.24099
100483630	chr14:100483630:G:A	1.05015e-11	-2.28815	-2.77585e-10	7.38207e-07	-2.28755	-2.77585e-10
100484787	chr14:100484787:T:C	1.66784e-11	-0.622065	-1.2035	4.83014e-07	-1.50923	-1.2025
100484967	chr14:100484967:C:G	3.55115e-11	-4.89955e-10	-1.06982	2.49991e-06	-4.89955e-10	-1.06777
100485593	chr14:100485593:G:A	8.58202e-11	-4.89955e-10	-0.18742	5.74532e-06	-4.89955e-10	-0.235636
100485606	chr14:100485606:G:A	2.97825e-11	-4.89955e-10	-1.24575	2.09236e-06	-4.89955e-10	-1.24573
100485875	chr14:100485875:T:C	3.08903e-12	-2.27306	-1.23876	2.38729e-07	-2.17372	-1.24273
100486009	chr14:100486009:G:A	3.24914e-11	-4.89955e-10	-1.1587	2.28849e-06	-4.89955e-10	-1.15613
100486277	chr14:100486277:G:T	5.87869e-11	-4.89955e-10	-0.565757	4.24522e-06	-4.89955e-10	-0.538228
100486338	chr14:100486338:C:A	3.64039e-11	-4.89955e-10	-1.045	2.56762e-06	-4.89955e-10	-1.04104
100486656	chr14:100486656:T:C	7.3151e-12	-1.46452	-1.18522	5.81951e-07	-1.32652	-1.19887
100486669	chr14:100486669:C:T	3.15793e-11	-4.89955e-10	-1.18717	2.2497e-06	-4.89955e-10	-1.17322
100487294	chr14:100487294:A:T	2.99624e-11	-4.89955e-10	-1.23973	2.1064e-06	-4.89955e-10	-1.23904
100487444	chr14:100487444:C:T	5.37095e-11	-4.89955e-10	-0.656085	3.64987e-06	-4.89955e-10	-0.689331
100487733	chr14:100487733:C:T	3.6023e-11	-4.89955e-10	-1.05552	2.52554e-06	-4.89955e-10	-1.05757
100487876	chr14:100487876:A:C	5.56942e-11	-4.89955e-10	-0.619798	3.9096e-06	-4.89955e-10	-0.620587
100488345	chr14:100488345:C:T	3.00732e-11	-4.89955e-10	-1.23604	2.11458e-06	-4.89955e-10	-1.23517
100488492	chr14:100488492:A:G	3.22156e-11	-4.89955e-10	-1.16722	2.29983e-06	-4.89955e-10	-1.15119
100488648	chr14:100488648:G:A	1.25109e-11	-2.11308	-2.77585e-10	7.6677e-07	-2.24959	-2.77585e-10
100489127	chr14:100489127:T:C	1.30749e-11	-2.06898	-2.77585e-10	1.83325e-06	-1.37793	-2.77585e-10
100489192	chr14:100489192:C:T	3.07241e-11	-4.89955e-10	-1.21463	2.16231e-06	-4.89955e-10	-1.21285
100489368	chr14:100489368:C:T	3.2516e-11	-1.15794	-2.77585e-10	2.77238e-06	-0.964317	-2.77585e-10
100489577	chr14:100489577:C:T	5.56649e-11	-4.89955e-10	-0.620324	3.90754e-06	-4.89955e-10	-0.621114
100489859	chr14:100489859:G:A	3.02563e-11	-4.89955e-10	-1.22997	2.12814e-06	-4.89955e-10	-1.22877
100489977	chr14:100489977:C:T	3.07241e-11	-4.89955e-10	-1.21463	2.16231e-06	-4.89955e-10	-1.21285
100490141	chr14:100490141:G:C	6.29155e-11	-4.89955e-10	-0.497882	4.44634e-06	-4.89955e-10	-0.491941
100490998	chr14:100490998:G:A	3.23007e-11	-4.89955e-10	-1.16458	2.29181e-06	-4.89955e-10	-1.15468
100491223	chr14:100491223:A:G	5.55902e-11	-4.89955e-10	-0.621668	3.9023e-06	-4.89955e-10	-0.622455
100491328	chr14:100491328:C:G	4.24411e-10	-4.89955e-10	1.41103	3.21181e-05	-4.89955e-10	1.4854
100491931	chr14:100491931:A:G	4.55999e-11	-4.89955e-10	-0.819769	3.11465e-06	-4.89955e-10	-0.847904
100492243	chr14:100492243:T:C	3.49087e-12	-2.1898	-1.19972	6.40318e-07	-1.23512	-1.1947
100492316	chr14:100492316:C:T	3.0744e-11	-4.89955e-10	-1.21398	2.16527e-06	-4.89955e-10	-1.21148
100492684	chr14:100492684:TA:T	2.99541e-11	-4.89955e-10	-1.24001	2.10598e-06	-4.89955e-10	-1.23924
100493043	chr14:100493043:T:C	3.17699e-11	-4.89955e-10	-1.18116	2.2331e-06	-4.89955e-10	-1.18063
100493877	chr14:100493877:C:T	3.96692e-11	-4.89955e-10	-0.959099	2.78601e-06	-4.89955e-10	-0.959409
100494253	chr14:100494253:G:A	3.74087e-11	-4.89955e-10	-1.01777	2.62254e-06	-4.89955e-10	-1.01988
100494341	chr14:100494341:A:G	3.63936e-11	-4.89955e-10	-1.04528	2.56003e-06	-4.89955e-10	-1.044
100494525	chr14:100494525:G:A	1.17923e-11	-2.17223	-2.77585e-10	7.36113e-07	-2.29039	-2.77585e-10
100494717	chr14:100494717:A:C	3.07794e-11	-4.89955e-10	-1.21283	2.1613e-06	-4.89955e-10	-1.21331
100495094	chr14:100495094:C:T	3.6791e-11	-4.89955e-10	-1.03442	2.58284e-06	-4.89955e-10	-1.03513
100495561	chr14:100495561:G:C	6.1742e-11	-4.89955e-10	-0.51671	4.33386e-06	-4.89955e-10	-0.517563
100495681	chr14:100495681:T:C	7.8175e-12	-1.78261	-0.800704	3.23391e-06	0.0409744	-0.851305
100496030	chr14:100496030:C:T	1.32496e-11	-2.0557	-2.77585e-10	7.79681e-07	-2.23289	-2.77585e-10
100496062	chr14:100496062:T:C	2.98167e-11	-4.89955e-10	-1.24461	2.09387e-06	-4.89955e-10	-1.24501
100496074	chr14:100496074:T:C	3.46621e-11	-4.89955e-10	-1.09403	2.42651e-06	-4.89955e-10	-1.09757
100496168	chr14:100496168:G:A	3.95159e-11	-4.89955e-10	-0.962972	2.82367e-06	-4.89955e-10	-0.945986
100496581	chr14:100496581:T:A	3.59104e-11	-4.89955e-10	-1.05865	2.51731e-06	-4.89955e-10	-1.06083
100497058	chr14:100497058:T:A	1.8635e-10	-4.89955e-10	0.587954	1.4873e-05	-4.89955e-10	0.715527
100497239	chr14:100497239:G:A	3.2662e-11	-1.15346	-2.77585e-10	1.53431e-06	-1.55594	-2.77585e-10
100497299	chr14:100497299:T:C	3.52728e-11	-4.89955e-10	-1.07656	2.47308e-06	-4.89955e-10	-1.07856
100498212	chr14:100498212:C:T	6.10166e-12	-1.87417	-0.956943	1.43394e-06	-0.654013	-0.969583
100498625	chr14:100498625:C:T	3.07612e-11	-4.89955e-10	-1.21342	2.16188e-06	-4.89955e-10	-1.21304
100498745	chr14:100498745:A:G	3.62489e-12	-2.14933	-1.20252	7.22584e-07	-1.11123	-1.19771
100498759	chr14:100498759:T:G	3.7221e-12	-2.14725	-1.17814	7.25554e-07	-1.12602	-1.17882
100499045	chr14:100499045:G:T	6.08001e-12	-1.89438	-0.940293	1.39878e-06	-0.695041	-0.953377
100499376	chr14:100499376:C:T	5.17874e-11	-4.89955e-10	-0.692528	3.64029e-06	-4.89955e-10	-0.691959
100499522	chr14:100499522:G:A	1.14007e-10	-4.89955e-10	0.0965865	8.46611e-06	-4.89955e-10	0.152049
100499662	chr14:100499662:A:G	3.48779e-11	-4.89955e-10	-1.08782	2.44559e-06	-4.89955e-10	-1.08974
100499945	chr14:100499945:C:G	5.17874e-11	-4.89955e-10	-0.692528	3.64029e-06	-4.89955e-10	-0.691959
100500006	chr14:100500006:T:C	7.57454e-11	-4.89955e-10	-0.312298	5.31146e-06	-4.89955e-10	-0.314154
100500224	chr14:100500224:C:T	9.23409e-12	-1.44034	-0.976431	4.49816e-07	-1.80606	-0.97688
100500375	chr14:100500375:G:A	3.70401e-11	-4.89955e-10	-1.02767	2.60299e-06	-4.89955e-10	-1.02736
100500637	chr14:100500637:G:C	3.06076e-11	-4.89955e-10	-1.21843	2.14963e-06	-4.89955e-10	-1.21873
100500826	chr14:100500826:T:C	3.55075e-12	-2.17794	-1.19458	6.65512e-07	-1.20185	-1.18937
100500894	chr14:100500894:T:TA	5.17874e-11	-4.89955e-10	-0.692528	3.64029e-06	-4.89955e-10	-0.691959
100500910	chr14:100500910:C:A	1.92778e-11	-1.68072	-2.77585e-10	9.50523e-07	-2.03476	-2.77585e-10
100501222	chr14:100501222:CT:C	3.41048e-12	-2.21769	-1.19513	5.82549e-07	-1.33443	-1.18994
100501362	chr14:100501362:C:T	3.07076e-11	-4.89955e-10	-1.21516	2.15809e-06	-4.89955e-10	-1.2148
100501541	chr14:100501541:T:C	4.00664e-11	-0.949137	-2.77585e-10	1.68192e-06	-1.46408	-2.77585e-10
100501811	chr14:100501811:A:G	3.71206e-11	-4.89955e-10	-1.0255	2.602e-06	-4.89955e-10	-1.02774
100501843	chr14:100501843:A:G	3.53453e-12	-2.18176	-1.19533	6.39403e-07	-1.24109	-1.19015
100502564	chr14:100502564:G:T	3.68951e-11	-4.89955e-10	-1.0316	2.58655e-06	-4.89955e-10	-1.0337
100502645	chr14:100502645:G:A	3.81933e-11	-4.89955e-10	-0.997015	2.68406e-06	-4.89955e-10	-0.996689
100502898	chr14:100502898:T:C	8.29356e-12	-1.69652	-0.827678	3.7639e-06	0.218285	-0.876852
100502949	chr14:100502949:CTG:C	3.31262e-11	-4.89955e-10	-1.13935	2.32215e-06	-4.89955e-10	-1.14153
100503454	chr14:100503454:A:C	1.09089e-11	-2.2501	-2.77585e-10	7.40164e-07	-2.2849	-2.77585e-10
100503775	chr14:100503775:C:T	3.91763e-11	-4.89955e-10	-0.971603	2.73539e-06	-4.89955e-10	-0.977746
100503877	chr14:100503877:A:G	3.67713e-11	-4.89955e-10	-1.03496	2.58408e-06	-4.89955e-10	-1.03465
100504228	chr14:100504228:C:A	3.65924e-12	-2.15798	-1.18444	7.18432e-07	-1.13593	-1.17877
100504303	chr14:100504303:C:A	3.68951e-11	-4.89955e-10	-1.0316	2.58655e-06	-4.89955e-10	-1.0337
100504532	chr14:100504532:C:T	5.08179e-11	-4.89955e-10	-0.711427	3.70359e-06	-4.89955e-10	-0.674719
100505229	chr14:100505229:G:A	3.02666e-11	-4.89955e-10	-1.22963	2.12767e-06	-4.89955e-10	-1.22899
100505993	chr14:100505993:C:T	5.37415e-11	-4.89955e-10	-0.655489	3.80242e-06	-4.89955e-10	-0.648383
100506685	chr14:100506685:A:G	5.89063e-11	-4.89955e-10	-0.563726	4.13471e-06	-4.89955e-10	-0.564604
100507165	chr14:100507165:T:C	4.21617e-11	-4.89955e-10	-0.898164	2.9541e-06	-4.89955e-10	-0.900826
100507222	chr14:100507222:C:T	3.44309e-11	-4.89955e-10	-1.10072	2.39032e-06	-4.89955e-10	-1.11259
100507565	chr14:100507565:G:A	3.1078e-11	-4.89955e-10	-1.20317	2.17937e-06	-4.89955e-10	-1.20499
100507737	chr14:100507737:G:A	6.78114e-12	-1.58393	-1.1416	3.08032e-07	-2.01824	-1.14333
100508542	chr14:100508542:A:G	5.17968e-11	-4.89955e-10	-0.692347	3.64093e-06	-4.89955e-10	-0.691782
100508950	chr14:100508950:T:G	4.24332e-11	-4.89955e-10	-0.891744	2.94312e-06	-4.89955e-10	-0.904551
100509082	chr14:100509082:G:A	3.11243e-11	-4.89955e-10	-1.20169	2.18891e-06	-4.89955e-10	-1.20062
100509099	chr14:100509099:C:T	3.2007e-12	-2.2306	-1.2457	5.02142e-07	-1.42721	-1.24568
100509972	chr14:100509972:TAAAA:T	3.25422e-11	-4.89955e-10	-1.15714	2.28564e-06	-4.89955e-10	-1.15738
100510119	chr14:100510119:A:G	5.75038e-10	1.71476	-2.77585e-10	1.45842e-05	0.695919	-2.77585e-10
100510341	chr14:100510341:T:C	5.95089e-11	-4.89955e-10	-0.553549	4.17688e-06	-4.89955e-10	-0.554457
100510446	chr14:100510446:T:A	3.39036e-11	-4.89955e-10	-1.11615	2.36892e-06	-4.89955e-10	-1.12159
100510510	chr14:100510510:C:T	3.33055e-11	-4.89955e-10	-1.13395	2.36149e-06	-4.89955e-10	-1.12473
100510667	chr14:100510667:C:T	5.27489e-11	-4.89955e-10	-0.674132	3.70783e-06	-4.89955e-10	-0.673575
100511258	chr14:100511258:A:T	5.50642e-12	-1.97248	-0.96128	1.17571e-06	-0.848032	-0.974119
100511380	chr14:100511380:T:C	3.64554e-12	-2.15614	-1.19003	6.06743e-07	-1.2944	-1.18927
100512435	chr14:100512435:C:G	2.98246e-11	-4.89955e-10	-1.24434	2.09451e-06	-4.89955e-10	-1.2447
100512520	chr14:100512520:T:C	6.1053e-12	-1.91464	-0.915876	1.3627e-06	-0.744678	-0.929877
100513108	chr14:100513108:T:G	3.36502e-11	-4.89955e-10	-1.12366	2.36e-06	-4.89955e-10	-1.12536
100514160	chr14:100514160:T:C	3.28467e-11	-4.89955e-10	-1.14782	2.30801e-06	-4.89955e-10	-1.14764
100514185	chr14:100514185:C:G	1.10808e-11	-2.23446	-2.77585e-10	7.39592e-07	-2.28568	-2.77585e-10
100514187	chr14:100514187:C:T	1.10172e-11	-2.24021	-2.77585e-10	7.38293e-07	-2.28744	-2.77585e-10
100514231	chr14:100514231:C:T	5.35471e-11	-4.89955e-10	-0.659113	3.91005e-06	-4.89955e-10	-0.620473
100514473	chr14:100514473:G:A	5.88338e-11	-4.89955e-10	-0.564959	4.12963e-06	-4.89955e-10	-0.565834
100514889	chr14:100514889:G:A	5.9167e-11	-4.89955e-10	-0.559311	4.15316e-06	-4.89955e-10	-0.560152
100515160	chr14:100515160:T:C	3.07841e-11	-4.89955e-10	-1.21268	2.16388e-06	-4.89955e-10	-1.21212
100515175	chr14:100515175:TTGG:T	3.29325e-11	-4.89955e-10	-1.14521	2.31142e-06	-4.89955e-10	-1.14616
100515636	chr14:100515636:G:T	6.64352e-12	-1.78652	-0.959516	2.81051e-06	0.0479248	-0.99858
100515973	chr14:100515973:G:C	5.72348e-11	-4.89955e-10	-0.592512	4.05031e-06	-4.89955e-10	-0.585228
100516663	chr14:100516663:CT:C	1.24476e-11	-2.11815	-2.77585e-10	7.76387e-07	-2.23713	-2.77585e-10
100516782	chr14:100516782:A:G	3.02626e-11	-4.89955e-10	-1.22976	2.1309e-06	-4.89955e-10	-1.22748
100517671	chr14:100517671:C:T	1.98262e-10	-4.89955e-10	0.649912	1.58547e-05	-4.89955e-10	0.779444
100517863	chr14:100517863:A:G	2.98061e-11	-4.89955e-10	-1.24496	2.09566e-06	-4.89955e-10	-1.24415
100518298	chr14:100518298:G:A	3.06883e-11	-4.89955e-10	-1.21579	2.16272e-06	-4.89955e-10	-1.21266
100518313	chr14:100518313:C:T	2.98441e-11	-4.89955e-10	-1.24369	2.09823e-06	-4.89955e-10	-1.24293
100518357	chr14:100518357:C:G	6.09748e-11	-4.89955e-10	-0.529215	4.31732e-06	-4.89955e-10	-0.521387
100518503	chr14:100518503:CTT:C	4.64382e-12	-2.08679	-1.01735	2.70863e-07	-2.29078	-0.999379
100518703	chr14:100518703:C:A	3.23826e-11	-4.89955e-10	-1.16205	2.26454e-06	-4.89955e-10	-1.16665
100518763	chr14:100518763:T:C	6.23109e-12	-1.80333	-1.00679	2.59852e-06	0.0131057	-1.04218
100518809	chr14:100518809:G:A	4.35912e-11	-4.89955e-10	-0.864821	3.16811e-06	-4.89955e-10	-0.830885
100519235	chr14:100519235:T:G	3.22784e-11	-4.89955e-10	-1.16528	2.26599e-06	-4.89955e-10	-1.16601
100519355	chr14:100519355:T:G	3.51263e-11	-4.89955e-10	-1.08072	2.49554e-06	-4.89955e-10	-1.06952
100519410	chr14:100519410:A:C	1.4152e-11	-1.98982	-2.77585e-10	8.12246e-07	-2.19197	-2.77585e-10
100520167	chr14:100520167:A:G	4.60849e-11	-4.89955e-10	-0.809189	3.35706e-06	-4.89955e-10	-0.772955
100520347	chr14:100520347:C:A	3.91619e-12	-2.13975	-1.1348	6.81154e-07	-1.23415	-1.13384
100520460	chr14:100520460:G:A	6.02556e-12	-1.80719	-1.03647	2.50513e-06	0.00389549	-1.06958
100520538	chr14:100520538:T:C	3.28994e-11	-4.89955e-10	-1.14622	2.29973e-06	-4.89955e-10	-1.15123
100520663	chr14:100520663:G:C	5.91769e-11	-4.89955e-10	-0.559143	4.18939e-06	-4.89955e-10	-0.551466
100521566	chr14:100521566:C:T	5.63541e-11	-4.89955e-10	-0.608019	3.95506e-06	-4.89955e-10	-0.609025
100521894	chr14:100521894:G:A	3.53184e-12	-2.22622	-1.15164	5.18036e-07	-1.49114	-1.15059
100522070	chr14:100522070:TTTCTGTAGAGCTA:T	4.00764e-11	-4.89955e-10	-0.948888	2.8043e-06	-4.89955e-10	-0.952867
100522207	chr14:100522207:T:A	3.06799e-11	-4.89955e-10	-1.21607	2.15641e-06	-4.89955e-10	-1.21558
100522585	chr14:100522585:A:G	4.45021e-11	-4.89955e-10	-0.844138	3.10466e-06	-4.89955e-10	-0.851116
100522617	chr14:100522617:C:T	3.3939e-11	-4.89955e-10	-1.11511	2.39276e-06	-4.89955e-10	-1.11158
100522651	chr14:100522651:A:G	4.27647e-11	-4.89955e-10	-0.883961	2.99522e-06	-4.89955e-10	-0.887005
100523692	chr14:100523692:T:C	4.17707e-12	-1.97712	-1.23294	9.8111e-07	-0.767815	-1.23528
100523987	chr14:100523987:C:T	3.46268e-11	-4.89955e-10	-1.09505	2.4308e-06	-4.89955e-10	-1.0958
100524515	chr14:100524515:T:C	3.44749e-11	-4.89955e-10	-1.09944	2.42271e-06	-4.89955e-10	-1.09913
100524574	chr14:100524574:C:T	3.27983e-11	-4.89955e-10	-1.1493	2.31685e-06	-4.89955e-10	-1.14381
100524952	chr14:100524952:T:C	5.80937e-11	-4.89955e-10	-0.577618	4.11236e-06	-4.89955e-10	-0.570024
100525030	chr14:100525030:G:C	6.5747e-12	-1.7577	-0.998747	2.86937e-06	0.104978	-1.03491
100525213	chr14:100525213:T:C	4.07794e-12	-2.15991	-1.07417	6.96278e-07	-1.27301	-1.07301
100525355	chr14:100525355:A:C	3.11815e-11	-4.89955e-10	-1.19985	2.18959e-06	-4.89955e-10	-1.20031
100525818	chr14:100525818:C:T	6.79409e-11	-4.89955e-10	-0.421037	4.75793e-06	-4.89955e-10	-0.424208
100525849	chr14:100525849:G:A	3.79999e-11	-4.89955e-10	-1.00209	2.66087e-06	-4.89955e-10	-1.00537
100526261	chr14:100526261:A:G	2.98229e-11	-4.89955e-10	-1.2444	2.09599e-06	-4.89955e-10	-1.244
100526491	chr14:100526491:C:T	3.04732e-11	-4.89955e-10	-1.22283	2.14495e-06	-4.89955e-10	-1.22091
100526663	chr14:100526663:C:G	4.75191e-11	-4.89955e-10	-0.778542	3.35955e-06	-4.89955e-10	-0.772214
100527179	chr14:100527179:C:T	6.81153e-11	-4.89955e-10	-0.418473	4.80353e-06	-4.89955e-10	-0.414671
100527356	chr14:100527356:A:G	4.66134e-11	-4.89955e-10	-0.797787	3.23933e-06	-4.89955e-10	-0.808655
100527585	chr14:100527585:A:G	4.23351e-11	-4.89955e-10	-0.894059	3.11387e-06	-4.89955e-10	-0.848155
100527625	chr14:100527625:G:A	6.48702e-12	-1.54004	-1.22983	2.72089e-06	0.243386	-1.22645
100527708	chr14:100527708:C:T	3.21164e-12	-2.26197	-1.21092	4.09453e-07	-1.65771	-1.21925
100527991	chr14:100527991:T:C	7.50222e-11	-4.89955e-10	-0.321891	5.27283e-06	-4.89955e-10	-0.321455
100527995	chr14:100527995:G:A	8.2568e-11	-4.89955e-10	-0.226053	5.80543e-06	-4.89955e-10	-0.225228
100528713	chr14:100528713:A:G	5.24656e-11	-4.89955e-10	-0.679517	3.69252e-06	-4.89955e-10	-0.677712
100528786	chr14:100528786:T:C	4.2773e-11	-4.89955e-10	-0.883768	3.01188e-06	-4.89955e-10	-0.881458
100529020	chr14:100529020:A:G	5.13247e-11	-4.89955e-10	-0.701503	3.62025e-06	-4.89955e-10	-0.697477
100529115	chr14:100529115:G:A	4.14371e-11	-4.89955e-10	-0.915497	3.04489e-06	-4.89955e-10	-0.870556
100529222	chr14:100529222:T:C	4.93482e-11	-4.89955e-10	-0.740774	3.47843e-06	-4.89955e-10	-0.737439
100530213	chr14:100530213:G:A	6.3495e-11	-4.89955e-10	-0.488713	4.45212e-06	-4.89955e-10	-0.490641
100530221	chr14:100530221:A:C	2.97979e-11	-4.89955e-10	-1.24524	2.09416e-06	-4.89955e-10	-1.24487
100530345	chr14:100530345:G:A	4.01243e-12	-2.28963	-0.960651	4.88373e-07	-1.76643	-0.934266
100530571	chr14:100530571:G:T	3.2671e-11	-4.89955e-10	-1.15319	2.28527e-06	-4.89955e-10	-1.15754
100531282	chr14:100531282:GGC:G	3.08378e-11	-4.89955e-10	-1.21093	2.16381e-06	-4.89955e-10	-1.21215
100531343	chr14:100531343:C:T	6.40525e-11	-4.89955e-10	-0.479972	4.49119e-06	-4.89955e-10	-0.481904
100531614	chr14:100531614:T:A	3.04479e-11	-4.89955e-10	-1.22366	2.13727e-06	-4.89955e-10	-1.22449
100531728	chr14:100531728:C:T	3.44247e-11	-4.89955e-10	-1.1009	2.41672e-06	-4.89955e-10	-1.10161
100531850	chr14:100531850:T:C	3.59986e-12	-2.17793	-1.18085	5.52826e-07	-1.39074	-1.186
100532064	chr14:100532064:A:G	4.46073e-12	-2.0881	-1.05626	1.12863e-06	-0.775651	-1.08737
100532511	chr14:100532511:A:G	5.89047e-12	-1.90603	-0.960304	1.83838e-06	-0.377754	-0.997382
100532946	chr14:100532946:G:A	3.07712e-11	-4.89955e-10	-1.2131	2.15909e-06	-4.89955e-10	-1.21433
100533511	chr14:100533511:G:A	3.48231e-12	-2.19926	-1.19272	5.31316e-07	-1.42888	-1.18753
100533839	chr14:100533839:C:T	3.32936e-11	-4.89955e-10	-1.13431	2.31743e-06	-4.89955e-10	-1.14356
100534022	chr14:100534022:G:A	1.05753e-11	-2.28115	-2.77585e-10	7.36226e-07	-2.29024	-2.77585e-10
100534363	chr14:100534363:T:C	3.25561e-11	-4.89955e-10	-1.15671	2.29556e-06	-4.89955e-10	-1.15304
100534672	chr14:100534672:T:C	3.18183e-11	-4.89955e-10	-1.17963	2.22362e-06	-4.89955e-10	-1.18489
100534828	chr14:100534828:C:G	4.4936e-11	-4.89955e-10	-0.834435	3.14539e-06	-4.89955e-10	-0.838083
100535021	chr14:100535021:C:T	2.98139e-11	-4.89955e-10	-1.2447	2.094e-06	-4.89955e-10	-1.24495
100535153	chr14:100535153:A:G	4.49765e-11	-4.89955e-10	-0.833534	3.14815e-06	-4.89955e-10	-0.837205
100535331	chr14:100535331:A:G	4.48527e-11	-4.89955e-10	-0.836291	3.13958e-06	-4.89955e-10	-0.839933
100535340	chr14:100535340:C:T	3.18039e-11	-4.89955e-10	-1.18008	2.22265e-06	-4.89955e-10	-1.18532
100535587	chr14:100535587:G:A	3.0001e-11	-4.89955e-10	-1.23845	2.1113e-06	-4.89955e-10	-1.23672
100535592	chr14:100535592:G:A	2.98959e-11	-4.89955e-10	-1.24195	2.10294e-06	-4.89955e-10	-1.24069
100536015	chr14:100536015:C:T	4.08528e-11	-4.89955e-10	-0.929699	2.88256e-06	-4.89955e-10	-0.925344
100536277	chr14:100536277:A:G	3.44655e-11	-4.89955e-10	-1.09972	2.49782e-06	-4.89955e-10	-1.0686
100536654	chr14:100536654:A:G	1.07866e-11	-2.26137	-2.77585e-10	7.48082e-07	-2.27426	-2.77585e-10
100537028	chr14:100537028:G:A	3.29048e-11	-4.89955e-10	-1.14606	2.3267e-06	-4.89955e-10	-1.13957
100537118	chr14:100537118:CAGG:C	3.26931e-11	-4.89955e-10	-1.15251	2.30825e-06	-4.89955e-10	-1.14753
100537124	chr14:100537124:G:A	7.11245e-11	-4.89955e-10	-0.375243	4.97615e-06	-4.89955e-10	-0.379366
100537557	chr14:100537557:C:T	2.98132e-11	-4.89955e-10	-1.24473	2.09481e-06	-4.89955e-10	-1.24456
100537956	chr14:100537956:T:C	8.65541e-11	-4.89955e-10	-0.178906	5.92595e-06	-4.89955e-10	-0.20468
100538095	chr14:100538095:G:A	5.59644e-11	-4.89955e-10	-0.614959	3.98907e-06	-4.89955e-10	-0.600463
100538878	chr14:100538878:T:C	4.69997e-12	-2.03517	-1.05694	1.95408e-06	-0.223953	-1.09015
100538899	chr14:100538899:A:G	4.51383e-12	-2.12396	-1.00857	1.15833e-06	-0.791563	-1.04548
100539094	chr14:100539094:C:T	2.74061e-10	-4.89955e-10	0.973676	1.88159e-05	-4.89955e-10	0.950682
100539558	chr14:100539558:C:T	3.35996e-12	-2.27015	-1.1576	4.32152e-07	-1.67013	-1.15287
100539691	chr14:100539691:G:A	3.08973e-11	-4.89955e-10	-1.20901	2.16889e-06	-4.89955e-10	-1.20981
100539969	chr14:100539969:G:A	7.26626e-11	-4.89955e-10	-0.353848	5.29542e-06	-4.89955e-10	-0.31718
100539985	chr14:100539985:G:A	4.8292e-11	-4.89955e-10	-0.762408	3.29988e-06	-4.89955e-10	-0.790135
100540026	chr14:100540026:C:G	3.60639e-11	-4.89955e-10	-1.05438	2.53472e-06	-4.89955e-10	-1.05394
100541014	chr14:100541014:A:G	3.4213e-11	-4.89955e-10	-1.10707	2.40429e-06	-4.89955e-10	-1.10677
100541194	chr14:100541194:C:T	7.0233e-11	-4.89955e-10	-0.387857	5.11429e-06	-4.89955e-10	-0.351983
100541326	chr14:100541326:A:G	1.12891e-11	-2.21584	-2.77585e-10	7.35834e-07	-2.29077	-2.77585e-10
100541518	chr14:100541518:C:T	3.38705e-11	-4.89955e-10	-1.11713	2.38007e-06	-4.89955e-10	-1.11689
100541607	chr14:100541607:A:G	4.68161e-12	-2.09331	-1.00273	1.27342e-06	-0.702093	-1.04022
100541702	chr14:100541702:G:C	1.78197e-10	-4.89955e-10	0.543213	1.25083e-05	-4.89955e-10	0.542371
100541866	chr14:100541866:G:A	3.25439e-11	-4.89955e-10	-1.15708	2.30041e-06	-4.89955e-10	-1.15093
100542139	chr14:100542139:C:A	3.24816e-11	-4.89955e-10	-1.159	2.29597e-06	-4.89955e-10	-1.15287
100542528	chr14:100542528:G:A	3.45712e-11	-4.89955e-10	-1.09665	2.4293e-06	-4.89955e-10	-1.09642
100542949	chr14:100542949:T:C	1.39023e-11	-2.00762	-2.77585e-10	7.64875e-07	-2.25206	-2.77585e-10
100543162	chr14:100543162:G:GA	7.55348e-11	-4.89955e-10	-0.315081	5.33111e-06	-4.89955e-10	-0.310461
100543301	chr14:100543301:T:TTG	3.24314e-11	-4.89955e-10	-1.16055	2.29254e-06	-4.89955e-10	-1.15436
100543311	chr14:100543311:T:G	3.02776e-11	-4.89955e-10	-1.22927	2.13102e-06	-4.89955e-10	-1.22742
100543530	chr14:100543530:A:G	3.5097e-11	-4.89955e-10	-1.08156	2.45285e-06	-4.89955e-10	-1.08677
100543618	chr14:100543618:G:T	3.93558e-11	-4.89955e-10	-0.967031	2.76957e-06	-4.89955e-10	-0.965328
100543867	chr14:100543867:T:C	3.04709e-11	-4.89955e-10	-1.2229	2.13757e-06	-4.89955e-10	-1.22435
100543918	chr14:100543918:A:C	4.32498e-11	-4.89955e-10	-0.872682	3.02916e-06	-4.89955e-10	-0.875735
100544027	chr14:100544027:G:A	3.27437e-11	-4.89955e-10	-1.15096	2.31333e-06	-4.89955e-10	-1.14533
100544042	chr14:100544042:C:A	3.31873e-11	-4.89955e-10	-1.13751	2.34566e-06	-4.89955e-10	-1.13145
100544082	chr14:100544082:A:T	4.77217e-11	-4.89955e-10	-0.774289	3.3551e-06	-4.89955e-10	-0.773538
100544393	chr14:100544393:T:C	3.41896e-12	-2.28181	-1.12853	4.22913e-07	-1.72141	-1.1232
100544478	chr14:100544478:C:T	1.04682e-11	-2.29134	-2.77585e-10	7.57361e-07	-2.26194	-2.77585e-10
100544522	chr14:100544522:G:A	6.58526e-11	-4.89955e-10	-0.452256	4.79202e-06	-4.89955e-10	-0.417068
100544671	chr14:100544671:C:T	3.40205e-12	-2.2865	-1.1288	4.02031e-07	-1.77175	-1.1235
100544689	chr14:100544689:C:T	4.00671e-11	-4.89955e-10	-0.94912	2.80947e-06	-4.89955e-10	-0.951024
100544872	chr14:100544872:A:G	4.13257e-12	-2.1891	-1.03168	9.38324e-07	-0.980833	-1.06685
100544982	chr14:100544982:G:A	3.84311e-11	-4.89955e-10	-0.990808	2.68502e-06	-4.89955e-10	-0.996334
100545863	chr14:100545863:C:T	1.18742e-11	-2.16531	-2.77585e-10	7.80482e-07	-2.23186	-2.77585e-10
100546117	chr14:100546117:C:G	8.17697e-11	-4.89955e-10	-0.235768	5.77283e-06	-4.89955e-10	-0.230859
100546131	chr14:100546131:AC:A	1.72432e-10	-4.89955e-10	0.510328	1.21103e-05	-4.89955e-10	0.510031
100546272	chr14:100546272:G:A	3.02477e-11	-4.89955e-10	-1.23025	2.12804e-06	-4.89955e-10	-1.22882
100546290	chr14:100546290:G:A	3.16888e-11	-4.89955e-10	-1.18371	2.23803e-06	-4.89955e-10	-1.17842
100546885	chr14:100546885:C:T	6.22787e-11	-4.89955e-10	-0.508056	4.3943e-06	-4.89955e-10	-0.503714
100547059	chr14:100547059:C:G	3.74706e-11	-4.89955e-10	-1.01612	2.61661e-06	-4.89955e-10	-1.02214
100547492	chr14:100547492:T:G	7.94226e-11	0.0707742	-0.335667	4.94043e-05	2.26181	-0.34579
100547653	chr14:100547653:G:A	2.9555e-10	-4.89955e-10	1.04916	2.0151e-05	-4.89955e-10	1.01923
100547796	chr14:100547796:T:C	3.8922e-09	3.62705	-2.77585e-10	0.000101605	2.63707	-2.77585e-10
100548255	chr14:100548255:A:T	5.72117e-11	-4.89955e-10	-0.592917	4.14499e-06	-4.89955e-10	-0.562121
100548296	chr14:100548296:A:AG	4.36339e-12	-2.17398	-0.992443	9.98788e-07	-0.954727	-1.03051
100548364	chr14:100548364:G:A	3.1249e-11	-1.19769	-2.77585e-10	7.53892e-07	-2.26653	-2.77585e-10
100548539	chr14:100548539:C:G	3.14266e-11	-4.89955e-10	-1.19202	2.20175e-06	-4.89955e-10	-1.19477
100548824	chr14:100548824:C:A	3.31119e-11	-4.89955e-10	-1.13978	2.33927e-06	-4.89955e-10	-1.13418
100548907	chr14:100548907:C:A	2.98367e-11	-4.89955e-10	-1.24394	2.09485e-06	-4.89955e-10	-1.24454
100549043	chr14:100549043:T:C	3.83492e-12	-2.27954	-1.01599	5.35697e-07	-1.61696	-0.991246
100549044	chr14:100549044:C:T	3.16287e-11	-4.89955e-10	-1.18561	2.21943e-06	-4.89955e-10	-1.18677
100549099	chr14:100549099:G:A	3.70826e-11	-4.89955e-10	-1.02653	2.56886e-06	-4.89955e-10	-1.04056
100549128	chr14:100549128:A:C	4.30961e-11	-4.89955e-10	-0.876242	3.03092e-06	-4.89955e-10	-0.875157
100549847	chr14:100549847:A:G	1.32897e-10	-4.89955e-10	0.249903	9.31491e-06	-4.89955e-10	0.247595
100549853	chr14:100549853:G:A	1.6457e-11	-0.744106	-1.09482	4.90067e-07	-1.60128	-1.09595
100549906	chr14:100549906:A:G	4.00807e-11	-4.89955e-10	-0.948779	2.93256e-06	-4.89955e-10	-0.908147
100549970	chr14:100549970:C:T	3.20244e-11	-4.89955e-10	-1.17318	2.23577e-06	-4.89955e-10	-1.17944
100550163	chr14:100550163:G:A	2.97987e-11	-4.89955e-10	-1.24521	2.09325e-06	-4.89955e-10	-1.2453
100550230	chr14:100550230:A:G	5.77251e-12	-2.01078	-0.875787	1.72403e-06	-0.520973	-0.918381
100550659	chr14:100550659:C:CTTG	5.57531e-11	-4.89955e-10	-0.618741	4.05394e-06	-4.89955e-10	-0.584333
100551734	chr14:100551734:A:G	4.71228e-11	-4.89955e-10	-0.786917	3.33909e-06	-4.89955e-10	-0.778323
100552002	chr14:100552002:C:T	4.26906e-11	-4.89955e-10	-0.885696	3.03305e-06	-4.89955e-10	-0.874452
100552159	chr14:100552159:G:A	3.7483e-11	-4.89955e-10	-1.01579	2.64868e-06	-4.89955e-10	-1.00996
100552491	chr14:100552491:A:C	1.07026e-11	-2.26919	-2.77585e-10	7.37454e-07	-2.28857	-2.77585e-10
100552526	chr14:100552526:C:T	1.43084e-10	-4.89955e-10	0.323755	9.90178e-06	-4.89955e-10	0.308693
100552600	chr14:100552600:G:T	6.14535e-12	-2.12062	-0.703362	4.61013e-07	-2.08636	-0.671989
100552752	chr14:100552752:C:T	3.00576e-11	-4.89955e-10	-1.23656	2.10722e-06	-4.89955e-10	-1.23865
100552959	chr14:100552959:G:T	1.09102e-11	-2.24998	-2.77585e-10	1.21556e-06	-1.78882	-2.77585e-10
100553092	chr14:100553092:C:T	3.42829e-11	-4.89955e-10	-1.10503	2.41213e-06	-4.89955e-10	-1.10351
100553108	chr14:100553108:C:T	1.17169e-11	-2.17864	-2.77585e-10	7.69814e-07	-2.24563	-2.77585e-10
100553991	chr14:100553991:AG:A	1.12979e-11	-2.21506	-2.77585e-10	1.36934e-06	-1.66969	-2.77585e-10
100554114	chr14:100554114:C:T	1.08387e-11	-2.25656	-2.77585e-10	7.41699e-07	-2.28283	-2.77585e-10
100554182	chr14:100554182:G:A	7.60548e-11	-4.89955e-10	-0.308221	5.23783e-06	-4.89955e-10	-0.328114
100554322	chr14:100554322:G:A	4.0618e-11	-4.89955e-10	-0.935463	2.88423e-06	-4.89955e-10	-0.924762
100554463	chr14:100554463:C:T	1.01476e-11	-1.86945	-0.452987	4.95324e-07	-2.22521	-0.461355
100554532	chr14:100554532:C:T	3.74348e-11	-4.89955e-10	-1.01707	2.61361e-06	-4.89955e-10	-1.02329
100554883	chr14:100554883:C:T	6.72926e-11	-4.89955e-10	-0.430624	4.79357e-06	-4.89955e-10	-0.416746
100555147	chr14:100555147:C:T	6.50061e-11	-0.465194	-2.77585e-10	8.34188e-06	0.137267	-2.77585e-10
100555221	chr14:100555221:C:T	1.81335e-11	-1.88228	0.140364	8.86944e-07	-2.22802	0.124025
100555879	chr14:100555879:A:G	1.08558e-11	-2.25498	-2.77585e-10	8.32354e-07	-2.16752	-2.77585e-10
100555940	chr14:100555940:T:G	1.07428e-11	-2.26544	-2.77585e-10	7.42953e-07	-2.28114	-2.77585e-10
100556004	chr14:100556004:T:G	3.95814e-11	-4.89955e-10	-0.961316	2.79925e-06	-4.89955e-10	-0.954668
100556238	chr14:100556238:C:G	5.68739e-11	-4.89955e-10	-0.598839	3.98459e-06	-4.89955e-10	-0.601587
100556942	chr14:100556942:C:T	5.22936e-11	-4.89955e-10	-0.682801	3.71246e-06	-4.89955e-10	-0.672327
100556971	chr14:100556971:C:T	3.72046e-10	-4.89955e-10	1.27934	3.01317e-05	-4.89955e-10	1.42156
100557195	chr14:100557195:T:C	5.20555e-11	-4.89955e-10	-0.687365	3.66046e-06	-4.89955e-10	-0.686432
100557273	chr14:100557273:G:A	5.77988e-11	-4.89955e-10	-0.582707	4.27896e-06	-4.89955e-10	-0.530311
100557286	chr14:100557286:G:A	5.86589e-11	-4.89955e-10	-0.567936	4.34543e-06	-4.89955e-10	-0.514896
100557287	chr14:100557287:G:A	5.86589e-11	-4.89955e-10	-0.567936	4.34543e-06	-4.89955e-10	-0.514896
100557369	chr14:100557369:C:T	2.33396e-11	-1.88286	0.393337	1.11104e-06	-2.25847	0.379746
100557458	chr14:100557458:C:T	3.06186e-11	-1.79105	0.572983	1.3803e-06	-2.22506	0.563341
100557592	chr14:100557592:A:G	3.42411e-11	-4.89955e-10	-1.10625	2.42209e-06	-4.89955e-10	-1.09939
100557956	chr14:100557956:G:C	2.97914e-11	-4.89955e-10	-1.24545	2.09308e-06	-4.89955e-10	-1.24538
100557960	chr14:100557960:C:T	3.45242e-11	-4.89955e-10	-1.09801	2.44262e-06	-4.89955e-10	-1.09095
100558075	chr14:100558075:C:G	3.08561e-11	-4.89955e-10	-1.21034	2.16659e-06	-4.89955e-10	-1.21087
100558205	chr14:100558205:T:C	2.97897e-11	-4.89955e-10	-1.24551	2.09231e-06	-4.89955e-10	-1.24575
100558844	chr14:100558844:C:T	3.18157e-11	-4.89955e-10	-1.17972	2.27558e-06	-4.89955e-10	-1.16179
100558945	chr14:100558945:C:T	1.70869e-11	-1.80136	-2.77585e-10	8.56062e-07	-2.13943	-2.77585e-10
100559210	chr14:100559210:C:T	3.06537e-11	-4.89955e-10	-1.21692	2.14607e-06	-4.89955e-10	-1.22038
100559381	chr14:100559381:T:A	3.97599e-12	-2.29052	-0.968881	2.80048e-07	-2.27954	-0.977277
100559721	chr14:100559721:A:G	3.28726e-11	-4.89955e-10	-1.14704	2.29517e-06	-4.89955e-10	-1.15322
100559810	chr14:100559810:C:T	9.33785e-11	-4.89955e-10	-0.103014	6.6455e-06	-4.89955e-10	-0.0900808
100559915	chr14:100559915:G:A	9.33785e-11	-4.89955e-10	-0.103014	6.6455e-06	-4.89955e-10	-0.0900808
100559962	chr14:100559962:A:G	2.8558e-11	-1.59954	0.311798	1.12573e-06	-2.15411	0.28852
100559974	chr14:100559974:G:A	1.11696e-11	-2.22648	-2.77585e-10	9.46617e-07	-2.03888	-2.77585e-10
100560129	chr14:100560129:T:C	3.27719e-11	-4.89955e-10	-1.1501	2.31241e-06	-4.89955e-10	-1.14573
100560259	chr14:100560259:C:T	3.84363e-11	-4.89955e-10	-0.990672	2.71698e-06	-4.89955e-10	-0.984501
100560453	chr14:100560453:C:T	6.4288e-11	-4.89955e-10	-0.476302	4.6691e-06	-4.89955e-10	-0.443056
100560796	chr14:100560796:T:C	3.09558e-11	-4.89955e-10	-1.20711	2.18287e-06	-4.89955e-10	-1.20338
100560922	chr14:100560922:C:T	5.16438e-11	-4.89955e-10	-0.695304	3.67135e-06	-4.89955e-10	-0.683462
100560964	chr14:100560964:C:T	3.49135e-11	-4.89955e-10	-1.0868	2.44196e-06	-4.89955e-10	-1.09122
100561036	chr14:100561036:TG:T	1.33568e-11	-0.994797	-1.05285	1.01494e-05	1.41292	-1.07953
100561104	chr14:100561104:G:A	3.02806e-11	-4.89955e-10	-1.22917	2.13084e-06	-4.89955e-10	-1.22751
100561195	chr14:100561195:C:T	1.19526e-11	-2.15873	-2.77585e-10	7.42083e-07	-2.28232	-2.77585e-10
100561454	chr14:100561454:G:A	4.60662e-11	-4.89955e-10	-0.809596	3.26038e-06	-4.89955e-10	-0.802176
100561497	chr14:100561497:C:G	3.48671e-11	-4.89955e-10	-1.08813	2.46242e-06	-4.89955e-10	-1.08288
100561557	chr14:100561557:T:C	3.6807e-11	-4.89955e-10	-1.03399	2.62233e-06	-4.89955e-10	-1.01996
100561669	chr14:100561669:T:C	3.89696e-11	-4.89955e-10	-0.976893	2.78001e-06	-4.89955e-10	-0.961568
100562062	chr14:100562062:A:G	3.01048e-11	-4.89955e-10	-1.23499	2.10886e-06	-4.89955e-10	-1.23787
100562081	chr14:100562081:A:G	3.50614e-11	-4.89955e-10	-1.08258	2.47604e-06	-4.89955e-10	-1.07736
100562481	chr14:100562481:G:A	8.15862e-12	-1.50708	-1.03352	4.15146e-06	0.5022	-1.06276
100562503	chr14:100562503:T:C	1.53043e-11	-1.15415	-0.757385	1.13021e-05	1.25458	-0.813606
100562512	chr14:100562512:G:A	3.47085e-11	-4.89955e-10	-1.09269	2.43447e-06	-4.89955e-10	-1.09429
100562866	chr14:100562866:G:A	8.84427e-12	-1.21529	-1.24461	2.67475e-07	-2.05748	-1.24526
100562963	chr14:100562963:C:CA	1.57707e-11	-1.0585	-0.823018	9.37276e-06	1.10277	-0.848981
100563412	chr14:100563412:A:G	2.15836e-11	-0.701013	-0.86673	1.47727e-05	1.59314	-0.884384
100563522	chr14:100563522:G:A	7.46939e-11	-4.89955e-10	-0.326277	5.29711e-06	-4.89955e-10	-0.31686
100563544	chr14:100563544:A:G	3.08471e-11	-4.89955e-10	-1.21063	2.1787e-06	-4.89955e-10	-1.20529
100563547	chr14:100563547:C:T	4.20509e-11	-4.89955e-10	-0.900795	2.93634e-06	-4.89955e-10	-0.906859
100563673	chr14:100563673:C:T	1.75289e-11	-1.77583	-2.77585e-10	9.15921e-07	-2.07185	-2.77585e-10
100563855	chr14:100563855:C:T	3.15969e-11	-4.89955e-10	-1.18661	2.21901e-06	-4.89955e-10	-1.18696
100563860	chr14:100563860:A:G	5.76906e-11	-4.89955e-10	-0.584581	4.16429e-06	-4.89955e-10	-0.557475
100564064	chr14:100564064:G:A	3.16108e-11	-4.89955e-10	-1.18618	2.21964e-06	-4.89955e-10	-1.18668
100564242	chr14:100564242:G:A	1.33495e-11	-1.26363	-0.784572	4.55011e-07	-1.97085	-0.800605
100564723	chr14:100564723:G:A	3.12317e-11	-4.89955e-10	-1.19824	2.18362e-06	-4.89955e-10	-1.20304
100564915	chr14:100564915:C:T	3.79062e-11	-4.89955e-10	-1.00456	2.6691e-06	-4.89955e-10	-1.00228
100565373	chr14:100565373:G:T	1.19447e-11	-1.40747	-0.751917	4.33548e-07	-2.05238	-0.767396
100565529	chr14:100565529:C:T	1.52616e-11	-1.91433	-2.77585e-10	1.20765e-06	-1.79534	-2.77585e-10
100565857	chr14:100565857:AG:A	3.46141e-11	-4.89955e-10	-1.09541	2.41502e-06	-4.89955e-10	-1.10231
100566327	chr14:100566327:C:T	3.05754e-11	-4.89955e-10	-1.21948	2.16027e-06	-4.89955e-10	-1.21379
100566370	chr14:100566370:A:G	1.43961e-11	-0.732197	-1.24052	1.41698e-05	1.91121	-1.24412
100566858	chr14:100566858:C:T	4.05094e-11	-4.89955e-10	-0.938141	2.83506e-06	-4.89955e-10	-0.941958
100567083	chr14:100567083:C:T	1.40871e-11	-0.774939	-1.21948	1.33699e-05	1.83764	-1.22866
100567098	chr14:100567098:A:G	1.29959e-11	-0.859272	-1.21577	1.17106e-05	1.7021	-1.22563
100567281	chr14:100567281:C:A	9.75096e-11	-4.89955e-10	-0.0597238	7.15561e-06	-4.89955e-10	-0.0161247
100567573	chr14:100567573:G:A	1.36406e-11	-2.02662	-2.77585e-10	1.16986e-06	-1.82714	-2.77585e-10
100567627	chr14:100567627:G:C	3.31812e-11	-4.89955e-10	-1.13769	2.3252e-06	-4.89955e-10	-1.14022
100567628	chr14:100567628:G:A	3.32073e-11	-4.89955e-10	-1.13691	2.32698e-06	-4.89955e-10	-1.13945
100567853	chr14:100567853:G:A	7.71211e-12	-1.74989	-0.846996	3.43685e-07	-2.19393	-0.858124
100568115	chr14:100568115:G:A	1.04909e-11	-2.28916	-2.77585e-10	1.46139e-06	-1.60463	-2.77585e-10
100568662	chr14:100568662:C:T	3.16875e-11	-4.89955e-10	-1.18375	2.22537e-06	-4.89955e-10	-1.1841
100569179	chr14:100569179:A:G	3.68611e-11	-4.89955e-10	-1.03252	2.57752e-06	-4.89955e-10	-1.03719
100569204	chr14:100569204:A:C	1.28422e-11	-2.08694	-2.77585e-10	1.88498e-06	-1.3501	-2.77585e-10
100569498	chr14:100569498:C:G	3.08079e-12	-2.28928	-1.22521	2.48434e-07	-2.14601	-1.23059
100569737	chr14:100569737:C:G	2.97829e-11	-4.89955e-10	-1.24574	2.09298e-06	-4.89955e-10	-1.24543
100569915	chr14:100569915:A:G	5.11855e-11	-4.89955e-10	-0.704218	3.59819e-06	-4.89955e-10	-0.70359
100570121	chr14:100570121:C:A	1.44293e-11	-1.50494	-0.465479	5.38713e-07	-2.11828	-0.484315
100570303	chr14:100570303:T:C	5.14443e-11	-4.89955e-10	-0.699175	3.61258e-06	-4.89955e-10	-0.6996
100570360	chr14:100570360:A:G	6.12106e-11	-4.89955e-10	-0.525355	4.35178e-06	-4.89955e-10	-0.513437
100570487	chr14:100570487:A:G	2.65167e-11	-0.657263	-0.704636	2.74588e-05	2.06353	-0.734864
100570495	chr14:100570495:T:C	3.00702e-11	-4.89955e-10	-1.23614	2.11352e-06	-4.89955e-10	-1.23567
100570507	chr14:100570507:T:A	5.00726e-11	-4.89955e-10	-0.726201	3.54975e-06	-4.89955e-10	-0.717144
100570665	chr14:100570665:A:G	7.16557e-12	-2.21294	-0.45745	5.07003e-07	-2.20499	-0.458272
100570687	chr14:100570687:A:G	2.9787e-11	-4.89955e-10	-1.2456	2.09234e-06	-4.89955e-10	-1.24574
100570691	chr14:100570691:T:C	2.98004e-11	-4.89955e-10	-1.24515	2.0929e-06	-4.89955e-10	-1.24547
100570964	chr14:100570964:A:G	3.60512e-11	-4.89955e-10	-1.05474	2.53112e-06	-4.89955e-10	-1.05536
100571262	chr14:100571262:A:G	1.18449e-11	-1.0526	-1.11518	1.20787e-05	1.65122	-1.14379
100571270	chr14:100571270:C:G	3.00886e-11	-4.89955e-10	-1.23553	2.10911e-06	-4.89955e-10	-1.23775
100571284	chr14:100571284:C:T	3.05387e-11	-4.89955e-10	-1.22068	2.15292e-06	-4.89955e-10	-1.21719
100571312	chr14:100571312:C:T	5.12158e-11	-4.89955e-10	-0.703627	3.63443e-06	-4.89955e-10	-0.69357
100571372	chr14:100571372:C:T	2.98243e-11	-4.89955e-10	-1.24435	2.09506e-06	-4.89955e-10	-1.24444
100571389	chr14:100571389:T:C	1.21304e-11	-1.03356	-1.1104	1.24318e-05	1.67583	-1.13959
100572105	chr14:100572105:G:A	3.32023e-11	-4.89955e-10	-1.13706	2.32215e-06	-4.89955e-10	-1.14153
100572152	chr14:100572152:G:A	2.99198e-11	-4.89955e-10	-1.24116	2.10278e-06	-4.89955e-10	-1.24076
100572651	chr14:100572651:G:A	2.97982e-11	-4.89955e-10	-1.24523	2.09278e-06	-4.89955e-10	-1.24553
100572817	chr14:100572817:T:A	3.21528e-11	-4.89955e-10	-1.16918	2.26283e-06	-4.89955e-10	-1.16741
100573672	chr14:100573672:A:G	1.55911e-11	-1.89297	-2.77585e-10	8.50079e-07	-2.14645	-2.77585e-10
100573817	chr14:100573817:C:T	1.66177e-10	-4.89955e-10	0.473381	1.09641e-05	-4.89955e-10	0.410607
100574370	chr14:100574370:T:C	3.4991e-11	-4.89955e-10	-1.08459	2.45593e-06	-4.89955e-10	-1.08552
100574432	chr14:100574432:C:T	5.36979e-11	-4.89955e-10	-0.6563	3.81219e-06	-4.89955e-10	-0.645818
100574443	chr14:100574443:G:A	4.52077e-12	-2.28203	-0.848959	3.16787e-07	-2.28925	-0.844294
100574869	chr14:100574869:C:T	3.83107e-11	-4.89955e-10	-0.993946	2.69081e-06	-4.89955e-10	-0.994178
100574873	chr14:100574873:A:T	3.69868e-11	-4.89955e-10	-1.02911	2.62488e-06	-4.89955e-10	-1.01899
100575016	chr14:100575016:A:G	1.63847e-11	-1.84333	-2.77585e-10	1.00164e-06	-1.98238	-2.77585e-10
100575861	chr14:100575861:G:T	3.1317e-11	-4.89955e-10	-1.19551	2.22615e-06	-4.89955e-10	-1.18375
100576002	chr14:100576002:G:A	3.92501e-11	-4.89955e-10	-0.969721	2.75395e-06	-4.89955e-10	-0.970985
100576050	chr14:100576050:C:T	3.59085e-11	-4.89955e-10	-1.0587	2.49325e-06	-4.89955e-10	-1.07043
100576148	chr14:100576148:C:T	1.4174e-11	-1.98826	-2.77585e-10	8.04703e-07	-2.2013	-2.77585e-10
100576464	chr14:100576464:C:T	4.51877e-11	-4.89955e-10	-0.828851	3.20009e-06	-4.89955e-10	-0.820842
100576637	chr14:100576637:C:T	4.1394e-11	-2.26546	1.34892	3.08796e-06	-2.2909	1.43439
100576726	chr14:100576726:C:T	3.22931e-11	-4.89955e-10	-1.16482	2.26678e-06	-4.89955e-10	-1.16566
100577508	chr14:100577508:G:C	6.48334e-11	-4.89955e-10	-0.467854	4.4322e-06	-4.89955e-10	-0.495126
100577641	chr14:100577641:C:T	5.0819e-11	-4.89955e-10	-0.711405	3.56597e-06	-4.89955e-10	-0.712585
100577849	chr14:100577849:T:C	3.01054e-11	-4.89955e-10	-1.23497	2.11555e-06	-4.89955e-10	-1.23471
100577900	chr14:100577900:CT:C	5.0819e-11	-4.89955e-10	-0.711405	3.56597e-06	-4.89955e-10	-0.712585
100579175	chr14:100579175:C:T	3.43281e-11	-4.89955e-10	-1.10371	2.38833e-06	-4.89955e-10	-1.11343
100579509	chr14:100579509:G:A	3.18642e-11	-4.89955e-10	-1.17819	2.2305e-06	-4.89955e-10	-1.18179
100579677	chr14:100579677:T:C	3.16508e-11	-4.89955e-10	-1.18491	2.22427e-06	-4.89955e-10	-1.18459
100579706	chr14:100579706:G:A	1.08752e-11	-1.11916	-1.13403	1.07674e-05	1.553	-1.1605
100579747	chr14:100579747:A:G	3.84607e-11	-4.89955e-10	-0.990038	2.67343e-06	-4.89955e-10	-1.00066
100579749	chr14:100579749:G:C	3.89714e-11	-4.89955e-10	-0.976847	2.74976e-06	-4.89955e-10	-0.972508
100579963	chr14:100579963:G:A	3.81061e-11	-4.89955e-10	-0.999301	2.695e-06	-4.89955e-10	-0.992623
100580032	chr14:100580032:C:T	3.89739e-11	-4.89955e-10	-0.976783	2.74393e-06	-4.89955e-10	-0.974629
100580173	chr14:100580173:C:T	3.7679e-11	-4.89955e-10	-1.01057	2.60613e-06	-4.89955e-10	-1.02616
100580975	chr14:100580975:G:A	3.89462e-11	-4.89955e-10	-0.977494	2.73444e-06	-4.89955e-10	-0.978096
100580979	chr14:100580979:C:T	3.12782e-11	-4.89955e-10	-1.19675	2.18373e-06	-4.89955e-10	-1.20298
100581199	chr14:100581199:AG:A	8.29337e-11	-4.89955e-10	-0.221634	6.08625e-06	-4.89955e-10	-0.177988
100581208	chr14:100581208:T:A	3.24615e-11	-4.89955e-10	-1.15962	2.30557e-06	-4.89955e-10	-1.14869
100581232	chr14:100581232:G:A	2.97836e-11	-4.89955e-10	-1.24572	2.09243e-06	-4.89955e-10	-1.24569
100581557	chr14:100581557:G:A	3.16933e-11	-4.89955e-10	-1.18357	2.23361e-06	-4.89955e-10	-1.1804
100582024	chr14:100582024:G:A	3.15137e-11	-4.89955e-10	-1.18925	2.22059e-06	-4.89955e-10	-1.18625
100582051	chr14:100582051:G:A	2.97956e-11	-4.89955e-10	-1.24531	2.09264e-06	-4.89955e-10	-1.2456
100582057	chr14:100582057:G:A	8.21427e-11	-4.89955e-10	-0.231217	5.57198e-06	-4.89955e-10	-0.266271
100582084	chr14:100582084:G:A	4.91921e-12	-2.27262	-0.773906	3.40436e-07	-2.28677	-0.774777
100582127	chr14:100582127:A:AT	3.14806e-11	-4.89955e-10	-1.1903	2.20966e-06	-4.89955e-10	-1.19118
100582354	chr14:100582354:G:A	3.00235e-11	-4.89955e-10	-1.23769	2.10517e-06	-4.89955e-10	-1.23963
100582439	chr14:100582439:A:G	2.97837e-11	-4.89955e-10	-1.24572	2.09231e-06	-4.89955e-10	-1.24575
100582717	chr14:100582717:C:T	3.8419e-11	-4.89955e-10	-0.991122	2.7111e-06	-4.89955e-10	-0.986665
100582870	chr14:100582870:A:T	6.04019e-11	-4.89955e-10	-0.538655	4.24512e-06	-4.89955e-10	-0.538251
100583069	chr14:100583069:T:C	1.69402e-11	-0.649735	-1.16025	3.47765e-07	-1.87127	-1.16898
100583335	chr14:100583335:T:C	3.98651e-11	-4.89955e-10	-0.954173	2.81067e-06	-4.89955e-10	-0.950598
100584390	chr14:100584390:G:A	3.72838e-11	-4.89955e-10	-1.02112	2.61465e-06	-4.89955e-10	-1.02289
100584641	chr14:100584641:T:G	3.51578e-11	-4.89955e-10	-1.07983	2.45076e-06	-4.89955e-10	-1.08762
100585904	chr14:100585904:C:G	3.07846e-11	-4.89955e-10	-1.21266	2.16207e-06	-4.89955e-10	-1.21295
100586073	chr14:100586073:G:A	5.9382e-11	-4.89955e-10	-0.555684	4.03913e-06	-4.89955e-10	-0.587992
100587070	chr14:100587070:C:A	1.0839e-11	-2.25653	-2.77585e-10	7.39059e-07	-2.2864	-2.77585e-10
100587348	chr14:100587348:C:T	1.07322e-11	-2.26643	-2.77585e-10	7.41403e-07	-2.28323	-2.77585e-10
100587692	chr14:100587692:T:G	6.0816e-12	-1.79774	-1.03667	2.57094e-06	-0.0188655	-1.02088
100587818	chr14:100587818:T:C	3.36561e-11	-0.0850677	-1.03841	5.34806e-07	-1.56209	-1.04778
100588028	chr14:100588028:A:G	6.37641e-11	-4.89955e-10	-0.484484	4.50355e-06	-4.89955e-10	-0.479156
100588305	chr14:100588305:G:A	2.98104e-11	-4.89955e-10	-1.24482	2.0942e-06	-4.89955e-10	-1.24485
100588337	chr14:100588337:C:G	3.92007e-11	-4.89955e-10	-0.97098	2.71062e-06	-4.89955e-10	-0.986842
100588895	chr14:100588895:C:T	3.73966e-12	-2.1496	-1.17108	1.08866e-06	-0.746466	-1.15261
100588959	chr14:100588959:CA:C	3.41286e-11	-4.89955e-10	-1.10954	2.47868e-06	-4.89955e-10	-1.0763
100589943	chr14:100589943:G:T	2.03034e-11	-0.438503	-1.19038	4.00664e-07	-1.70626	-1.1924
100590067	chr14:100590067:A:G	3.14259e-11	-4.89955e-10	-1.19204	2.20923e-06	-4.89955e-10	-1.19138
100590562	chr14:100590562:C:T	3.03568e-11	-4.89955e-10	-1.22666	2.12482e-06	-4.89955e-10	-1.23033
100590761	chr14:100590761:G:A	3.07287e-11	-4.89955e-10	-1.21448	2.14652e-06	-4.89955e-10	-1.22017
100591646	chr14:100591646:CA:C	4.40717e-11	-4.89955e-10	-0.853858	3.16576e-06	-4.89955e-10	-0.83163
100591731	chr14:100591731:C:T	7.62432e-11	-4.89955e-10	-0.305746	5.44853e-06	-4.89955e-10	-0.288675
100591778	chr14:100591778:C:T	7.02256e-11	-4.89955e-10	-0.387962	5.01272e-06	-4.89955e-10	-0.372043
100592708	chr14:100592708:C:T	3.38978e-11	-4.89955e-10	-1.11632	2.38687e-06	-4.89955e-10	-1.11404
100592883	chr14:100592883:C:T	3.88178e-11	-4.89955e-10	-0.980795	2.75237e-06	-4.89955e-10	-0.971559
100592927	chr14:100592927:C:T	3.28448e-11	-4.89955e-10	-1.14788	2.31359e-06	-4.89955e-10	-1.14522
100593138	chr14:100593138:C:T	3.48737e-11	-4.89955e-10	-1.08794	2.42532e-06	-4.89955e-10	-1.09806
100593146	chr14:100593146:C:T	4.51192e-11	-4.89955e-10	-0.830367	3.1063e-06	-4.89955e-10	-0.850589
100593195	chr14:100593195:TGCTGAG:T	1.82228e-11	-1.737	-2.77585e-10	1.55567e-06	-1.54212	-2.77585e-10
100593269	chr14:100593269:C:T	6.30233e-12	-1.70457	-1.09418	1.49519e-06	-0.493989	-1.08778
100593410	chr14:100593410:T:C	3.71416e-10	-4.89955e-10	1.27765	2.70522e-05	-4.89955e-10	1.31375
100593906	chr14:100593906:A:G	3.09877e-11	-4.89955e-10	-1.20608	2.15867e-06	-4.89955e-10	-1.21453
100594088	chr14:100594088:C:A	3.28333e-11	-4.89955e-10	-1.14823	2.30214e-06	-4.89955e-10	-1.15018
100594268	chr14:100594268:G:A	1.11029e-11	-1.35646	-0.876	3.03811e-07	-2.25178	-0.923585
100594510	chr14:100594510:T:C	1.04708e-11	-2.29108	-2.77585e-10	8.17571e-07	-2.18544	-2.77585e-10
100594585	chr14:100594585:C:A	6.58088e-11	-4.89955e-10	-0.452921	4.55864e-06	-4.89955e-10	-0.466996
100594871	chr14:100594871:C:G	1.0172e-11	-1.37904	-0.941002	2.86902e-07	-2.24858	-0.98406
100595069	chr14:100595069:C:T	3.24716e-11	-4.89955e-10	-1.15931	2.26257e-06	-4.89955e-10	-1.16752
100595163	chr14:100595163:A:G	3.7553e-11	-4.89955e-10	-1.01392	2.63164e-06	-4.89955e-10	-1.01641
100595212	chr14:100595212:G:C	4.86711e-11	-4.89955e-10	-0.754589	3.44671e-06	-4.89955e-10	-0.7466
100595265	chr14:100595265:T:C	3.19497e-11	-4.89955e-10	-1.17551	2.22782e-06	-4.89955e-10	-1.183
100595307	chr14:100595307:T:C	3.24784e-11	-4.89955e-10	-1.1591	2.263e-06	-4.89955e-10	-1.16733
100595514	chr14:100595514:A:G	1.09199e-11	-1.2854	-0.963689	2.76362e-07	-2.26496	-1.0051
100595700	chr14:100595700:G:A	3.83568e-11	-4.89955e-10	-0.992742	2.71886e-06	-4.89955e-10	-0.983808
100596269	chr14:100596269:C:T	5.43913e-11	-4.89955e-10	-0.64347	3.94362e-06	-4.89955e-10	-0.611921
100596329	chr14:100596329:G:A	3.22502e-11	-4.89955e-10	-1.16615	2.25457e-06	-4.89955e-10	-1.17106
100596362	chr14:100596362:C:T	4.07418e-11	-4.89955e-10	-0.932421	2.81134e-06	-4.89955e-10	-0.950361
100596557	chr14:100596557:C:T	3.33072e-11	-4.89955e-10	-1.1339	2.32615e-06	-4.89955e-10	-1.13981
100596810	chr14:100596810:C:T	3.20077e-11	-4.89955e-10	-1.1737	2.23195e-06	-4.89955e-10	-1.18114
100596843	chr14:100596843:T:C	5.43657e-11	-4.89955e-10	-0.643942	3.87079e-06	-4.89955e-10	-0.630562
100596892	chr14:100596892:C:T	9.91064e-12	-1.42489	-0.921181	2.95457e-07	-2.2376	-0.965653
100597051	chr14:100597051:C:T	9.98206e-12	-1.41899	-0.919892	2.93144e-07	-2.23625	-0.974867
100597581	chr14:100597581:G:T	3.38335e-11	-4.89955e-10	-1.11822	2.36106e-06	-4.89955e-10	-1.12491
100597721	chr14:100597721:T:C	3.69951e-11	-4.89955e-10	-1.02889	2.61644e-06	-4.89955e-10	-1.02221
100597847	chr14:100597847:A:G	1.05282e-11	-1.14936	-1.13626	2.44997e-07	-2.28179	-1.10874
100598364	chr14:100598364:A:G	7.21259e-11	-4.89955e-10	-0.361262	5.19079e-06	-4.89955e-10	-0.337136
100598964	chr14:100598964:C:T	3.84782e-11	-4.89955e-10	-0.989582	2.66677e-06	-4.89955e-10	-1.00315
100598981	chr14:100598981:A:G	3.0239e-11	-4.89955e-10	-1.23054	2.15311e-06	-4.89955e-10	-1.21711
100599177	chr14:100599177:A:G	3.06455e-11	-4.89955e-10	-1.21719	2.14947e-06	-4.89955e-10	-1.2188
100599186	chr14:100599186:C:G	2.57283e-11	-1.39208	-2.77585e-10	1.23192e-06	-1.77545	-2.77585e-10
100599200	chr14:100599200:T:C	2.98866e-11	-4.89955e-10	-1.24227	2.10126e-06	-4.89955e-10	-1.24148
100599239	chr14:100599239:T:C	6.80456e-11	-4.89955e-10	-0.419497	4.89285e-06	-4.89955e-10	-0.396246
100599519	chr14:100599519:T:C	2.98752e-11	-4.89955e-10	-1.24264	2.0958e-06	-4.89955e-10	-1.24409
100599650	chr14:100599650:T:C	1.04593e-11	-1.23312	-1.05906	2.64265e-07	-2.28922	-1.0256
100599749	chr14:100599749:G:A	1.69013e-10	-4.89955e-10	0.490302	1.24099e-05	-4.89955e-10	0.53447
100599902	chr14:100599902:C:A	7.06975e-11	-4.89955e-10	-0.381265	5.04319e-06	-4.89955e-10	-0.365982
100600017	chr14:100600017:G:T	9.86323e-12	-1.28109	-1.06977	2.60832e-07	-2.29082	-1.03708
100600211	chr14:100600211:T:A	7.13887e-11	-4.89955e-10	-0.371535	5.13708e-06	-4.89955e-10	-0.347536
100600217	chr14:100600217:G:A	3.06242e-11	-4.89955e-10	-1.21788	2.15364e-06	-4.89955e-10	-1.21686
100600319	chr14:100600319:A:C	1.04364e-11	-1.33785	-0.956523	2.80921e-07	-2.25422	-0.999484
100600497	chr14:100600497:T:A	7.39372e-11	-4.89955e-10	-0.336458	5.32248e-06	-4.89955e-10	-0.312083
100600776	chr14:100600776:C:T	6.97894e-11	-4.89955e-10	-0.394192	5.01966e-06	-4.89955e-10	-0.370658
100600823	chr14:100600823:C:T	7.11676e-11	-4.89955e-10	-0.374637	5.12016e-06	-4.89955e-10	-0.350836
100600935	chr14:100600935:T:C	6.81963e-11	-4.89955e-10	-0.417284	4.90223e-06	-4.89955e-10	-0.394331
100601121	chr14:100601121:C:T	7.53019e-11	-4.89955e-10	-0.318169	5.3746e-06	-4.89955e-10	-0.302338
100601436	chr14:100601436:T:G	1.37947e-11	-0.951897	-1.06349	2.64473e-07	-2.28728	-1.02675
100601873	chr14:100601873:C:T	6.88236e-11	-4.89955e-10	-0.408128	4.9497e-06	-4.89955e-10	-0.384694
100601895	chr14:100601895:C:T	6.07037e-11	-4.89955e-10	-0.533671	4.21619e-06	-4.89955e-10	-0.54509
100601939	chr14:100601939:T:C	6.81494e-11	-4.89955e-10	-0.417972	4.86144e-06	-4.89955e-10	-0.402687
100602247	chr14:100602247:A:T	2.98729e-11	-4.89955e-10	-1.24272	2.09567e-06	-4.89955e-10	-1.24415
100602389	chr14:100602389:A:C	2.98613e-11	-4.89955e-10	-1.24311	2.09915e-06	-4.89955e-10	-1.24249
100602616	chr14:100602616:G:A	3.35435e-11	-4.89955e-10	-1.12683	2.35204e-06	-4.89955e-10	-1.12874
100602705	chr14:100602705:G:A	5.06666e-11	-4.89955e-10	-0.714408	3.60815e-06	-4.89955e-10	-0.700825
100602748	chr14:100602748:G:A	5.45869e-11	-4.89955e-10	-0.639881	3.88627e-06	-4.89955e-10	-0.626571
100602821	chr14:100602821:G:A	5.43936e-11	-4.89955e-10	-0.643429	3.84829e-06	-4.89955e-10	-0.636393
100602894	chr14:100602894:C:T	5.05799e-11	-4.89955e-10	-0.716121	3.59612e-06	-4.89955e-10	-0.704165
100603014	chr14:100603014:G:A	8.01777e-11	-4.89955e-10	-0.255429	5.77733e-06	-4.89955e-10	-0.23008
100603132	chr14:100603132:C:T	9.81968e-12	-1.53579	-0.819498	1.9646e-06	-0.511006	-0.797726
100603186	chr14:100603186:G:A	9.37556e-12	-1.57814	-0.823429	1.83104e-06	-0.577557	-0.801582
100603367	chr14:100603367:A:G	1.26688e-11	-0.860356	-1.24018	2.24117e-07	-2.2488	-1.2308
100603508	chr14:100603508:A:G	1.75767e-11	-0.927189	-0.845911	3.42813e-07	-2.27256	-0.782029
100603552	chr14:100603552:CT:C	1.24617e-11	-0.896828	-1.22019	2.2321e-07	-2.28069	-1.20297
100603617	chr14:100603617:T:A	1.19897e-11	-0.949526	-1.2061	2.19884e-07	-2.27823	-1.22044
100604081	chr14:100604081:C:T	3.00647e-11	-4.89955e-10	-1.23632	2.11301e-06	-4.89955e-10	-1.23591
100604432	chr14:100604432:G:A	5.21215e-11	-4.89955e-10	-0.686097	3.62474e-06	-4.89955e-10	-0.696238
100605032	chr14:100605032:T:C	5.30326e-11	-4.89955e-10	-0.668768	3.71462e-06	-4.89955e-10	-0.671744
100605218	chr14:100605218:A:G	4.156e-11	-4.89955e-10	-0.912537	2.94366e-06	-4.89955e-10	-0.904367
100605690	chr14:100605690:T:C	2.9848e-11	-4.89955e-10	-1.24356	2.0944e-06	-4.89955e-10	-1.24475
100605828	chr14:100605828:C:G	4.63255e-11	-4.89955e-10	-0.803982	3.29519e-06	-4.89955e-10	-0.791558
100606000	chr14:100606000:T:C	4.7412e-11	-4.89955e-10	-0.780799	3.37107e-06	-4.89955e-10	-0.76879
100606539	chr14:100606539:C:T	1.50617e-11	-1.92752	-2.77585e-10	8.23006e-07	-2.17881	-2.77585e-10
100606885	chr14:100606885:T:G	2.98014e-11	-4.89955e-10	-1.24512	2.09336e-06	-4.89955e-10	-1.24525
100607281	chr14:100607281:T:G	2.97916e-11	-4.89955e-10	-1.24545	2.0928e-06	-4.89955e-10	-1.24552
100607583	chr14:100607583:C:T	4.88313e-12	-1.80823	-1.24566	2.38973e-07	-2.16974	-1.24568
100608809	chr14:100608809:G:A	3.09772e-11	-4.89955e-10	-1.20642	2.18536e-06	-4.89955e-10	-1.20224
100609259	chr14:100609259:C:A	1.40331e-10	-0.246403	0.550734	1.41971e-06	-2.06394	0.430369
100609792	chr14:100609792:G:A	5.28026e-12	-2.03978	-0.935925	1.1452e-06	-0.934993	-0.913445
100609809	chr14:100609809:G:A	4.91383e-11	-4.89955e-10	-0.745036	3.50078e-06	-4.89955e-10	-0.731036
100610064	chr14:100610064:T:C	2.98178e-11	-4.89955e-10	-1.24457	2.09484e-06	-4.89955e-10	-1.24454
100610085	chr14:100610085:T:C	7.52605e-11	-4.89955e-10	-0.318719	5.186e-06	-4.89955e-10	-0.338059
100610341	chr14:100610341:T:C	5.09455e-11	-4.89955e-10	-0.708918	3.46659e-06	-4.89955e-10	-0.740851
100610501	chr14:100610501:C:T	2.98377e-11	-4.89955e-10	-1.2439	2.09538e-06	-4.89955e-10	-1.24429
100610502	chr14:100610502:G:A	2.64053e-10	0.191687	0.744787	1.92941e-06	-1.9593	0.632493
100611047	chr14:100611047:C:T	2.99259e-11	-4.89955e-10	-1.24095	2.10239e-06	-4.89955e-10	-1.24095
100611230	chr14:100611230:A:G	3.23148e-11	-4.89955e-10	-1.16415	2.29307e-06	-4.89955e-10	-1.15413
100611445	chr14:100611445:G:A	3.97225e-11	-4.89955e-10	-0.957757	2.8152e-06	-4.89955e-10	-0.948989
100611810	chr14:100611810:G:A	5.71073e-11	-4.89955e-10	-0.594744	3.96344e-06	-4.89955e-10	-0.606909
100612060	chr14:100612060:G:A	4.91516e-11	-4.89955e-10	-0.744764	3.4102e-06	-4.89955e-10	-0.75725
100612094	chr14:100612094:A:G	5.21908e-11	-4.89955e-10	-0.684769	3.61309e-06	-4.89955e-10	-0.699458
100612437	chr14:100612437:T:G	1.60927e-10	-0.225012	0.666287	1.61885e-06	-2.06305	0.560743
100612814	chr14:100612814:T:C	3.98191e-11	-4.89955e-10	-0.955328	2.72454e-06	-4.89955e-10	-0.981723
100612950	chr14:100612950:G:A	5.82097e-11	-4.89955e-10	-0.575623	4.22791e-06	-4.89955e-10	-0.542315
100613016	chr14:100613016:C:T	1.59832e-10	-4.89955e-10	0.434446	1.05419e-05	-4.89955e-10	0.37134
100613247	chr14:100613247:C:T	3.34133e-11	-4.89955e-10	-1.13072	2.31127e-06	-4.89955e-10	-1.14623
100613248	chr14:100613248:G:A	1.63781e-10	-4.89955e-10	0.458858	1.13406e-05	-4.89955e-10	0.444366
100613327	chr14:100613327:T:C	5.17516e-11	-4.89955e-10	-0.693219	3.58695e-06	-4.89955e-10	-0.706718
100613522	chr14:100613522:T:C	3.33193e-11	-0.12738	-1.00616	4.183e-07	-1.82859	-1.02698
100613537	chr14:100613537:C:T	1.91017e-10	-0.0840685	0.696754	1.7714e-06	-2.0015	0.589246
100613980	chr14:100613980:A:G	8.09381e-12	-2.26841	-0.280163	9.63737e-07	-1.74031	-0.280652
100613982	chr14:100613982:T:A	3.93372e-11	-4.89955e-10	-0.967504	2.74755e-06	-4.89955e-10	-0.973312
100614091	chr14:100614091:A:G	1.06761e-11	-2.27167	-2.77585e-10	7.45784e-07	-2.27734	-2.77585e-10
100614457	chr14:100614457:C:A	3.24166e-11	-4.89955e-10	-1.161	2.27027e-06	-4.89955e-10	-1.16412
100614601	chr14:100614601:G:A	3.40623e-11	-4.89955e-10	-1.11148	2.37033e-06	-4.89955e-10	-1.12099
100614959	chr14:100614959:A:G	3.83876e-12	-2.25804	-1.03648	2.93962e-07	-2.17486	-1.03347
100614973	chr14:100614973:C:A	3.8207e-12	-2.25816	-1.04108	2.92658e-07	-2.17466	-1.03811
100615115	chr14:100615115:C:T	1.82638e-10	0.180199	0.38763	1.38437e-06	-1.92629	0.267519
100615135	chr14:100615135:T:A	6.78845e-11	-4.89955e-10	-0.421867	4.9864e-06	-4.89955e-10	-0.377308
100615162	chr14:100615162:C:T	3.83185e-12	-2.26044	-1.03589	2.95488e-07	-2.17026	-1.03289
100615442	chr14:100615442:A:G	3.58751e-12	-2.28797	-1.07425	3.09806e-07	-2.07498	-1.08085
100615739	chr14:100615739:G:A	4.3327e-11	-4.89955e-10	-0.870898	3.09182e-06	-4.89955e-10	-0.855262
100615981	chr14:100615981:C:A	5.49315e-11	-4.89955e-10	-0.633588	3.80023e-06	-4.89955e-10	-0.648959
100617621	chr14:100617621:C:A	7.0788e-10	0.933711	0.988888	3.37114e-06	-1.64108	0.872308
100617631	chr14:100617631:G:A	2.98587e-11	-4.89955e-10	-1.2432	2.09768e-06	-4.89955e-10	-1.24319
100617875	chr14:100617875:G:C	1.26246e-10	-4.89955e-10	0.198557	9.01791e-06	-4.89955e-10	0.215192
100618423	chr14:100618423:G:T	2.98011e-11	-4.89955e-10	-1.24513	2.09423e-06	-4.89955e-10	-1.24483
100618521	chr14:100618521:G:A	3.48966e-11	-4.89955e-10	-1.08729	2.44536e-06	-4.89955e-10	-1.08983
100618593	chr14:100618593:G:A	3.47949e-11	-4.89955e-10	-1.0902	2.41122e-06	-4.89955e-10	-1.10389
100618829	chr14:100618829:C:A	3.17225e-11	-4.89955e-10	-1.18265	2.24329e-06	-4.89955e-10	-1.17608
100619014	chr14:100619014:C:T	3.47965e-11	-4.89955e-10	-1.09016	2.43851e-06	-4.89955e-10	-1.09263
100619038	chr14:100619038:A:C	3.01722e-11	-4.89955e-10	-1.23276	2.12839e-06	-4.89955e-10	-1.22865
100619131	chr14:100619131:G:T	3.05051e-11	-4.89955e-10	-1.22178	2.15494e-06	-4.89955e-10	-1.21626
100619157	chr14:100619157:A:G	2.97822e-11	-4.89955e-10	-1.24577	2.09232e-06	-4.89955e-10	-1.24575
100619223	chr14:100619223:T:C	3.54512e-11	-4.89955e-10	-1.07152	2.45566e-06	-4.89955e-10	-1.08563
100619303	chr14:100619303:A:G	1.75415e-11	-1.33911	-0.435991	5.57377e-07	-2.09596	-0.472574
100619319	chr14:100619319:G:A	3.43517e-11	-4.89955e-10	-1.10302	2.3816e-06	-4.89955e-10	-1.11625
100619457	chr14:100619457:C:T	3.43444e-11	-4.89955e-10	-1.10324	2.38132e-06	-4.89955e-10	-1.11637
100619624	chr14:100619624:C:T	4.33032e-11	-4.89955e-10	-0.871448	3.13388e-06	-4.89955e-10	-0.84175
100619751	chr14:100619751:A:G	3.1318e-11	-4.89955e-10	-1.19548	2.19723e-06	-4.89955e-10	-1.19683
100620288	chr14:100620288:G:T	1.00066e-10	-4.89955e-10	-0.0338449	7.41676e-06	-4.89955e-10	0.0197215
100620585	chr14:100620585:A:G	9.30912e-10	1.24847	0.948016	3.96544e-06	-1.4326	0.826195
100621007	chr14:100621007:C:T	3.79924e-11	-4.89955e-10	-1.00229	2.66539e-06	-4.89955e-10	-1.00367
100621260	chr14:100621260:G:C	4.24753e-11	-4.89955e-10	-0.890752	2.92774e-06	-4.89955e-10	-0.90979
100621262	chr14:100621262:G:C	3.6949e-11	-4.89955e-10	-1.03014	2.59348e-06	-4.89955e-10	-1.03102
100622025	chr14:100622025:A:T	9.61469e-11	-4.89955e-10	-0.0737976	6.7339e-06	-4.89955e-10	-0.0768662
100622162	chr14:100622162:A:G	3.06441e-11	-4.89955e-10	-1.21724	2.16501e-06	-4.89955e-10	-1.21159
100622247	chr14:100622247:G:A	3.18865e-11	-4.89955e-10	-1.17749	2.22408e-06	-4.89955e-10	-1.18468
100622445	chr14:100622445:T:C	4.66556e-11	-4.89955e-10	-0.796882	3.1223e-06	-4.89955e-10	-0.84545
100623002	chr14:100623002:C:T	7.75617e-11	-4.89955e-10	-0.288601	5.64645e-06	-4.89955e-10	-0.252995
100623213	chr14:100623213:T:G	3.04252e-11	-4.89955e-10	-1.2244	2.11831e-06	-4.89955e-10	-1.2334
100623521	chr14:100623521:C:A	3.52937e-11	-4.89955e-10	-1.07597	2.48431e-06	-4.89955e-10	-1.07403
100623616	chr14:100623616:G:T	3.11147e-11	-4.89955e-10	-1.20199	2.1699e-06	-4.89955e-10	-1.20934
100624114	chr14:100624114:G:A	3.53692e-11	-4.89955e-10	-1.07383	2.48513e-06	-4.89955e-10	-1.0737
100624134	chr14:100624134:C:G	3.22716e-11	-4.89955e-10	-1.16549	2.24379e-06	-4.89955e-10	-1.17585
100624488	chr14:100624488:CCGGTGCCA:C	5.57318e-11	-4.89955e-10	-0.619124	3.96362e-06	-4.89955e-10	-0.606863
100624503	chr14:100624503:C:T	1.11519e-11	-2.22806	-2.77585e-10	1.22761e-06	-1.77895	-2.77585e-10
100624824	chr14:100624824:T:C	2.06197e-08	5.29433	-2.77585e-10	0.000231333	3.45984	-2.77585e-10
100625025	chr14:100625025:G:A	3.01932e-11	-4.89955e-10	-1.23206	2.13165e-06	-4.89955e-10	-1.22713
100625291	chr14:100625291:C:A	3.15394e-11	-4.89955e-10	-1.18844	2.20598e-06	-4.89955e-10	-1.19285
100625318	chr14:100625318:T:C	7.02812e-11	-4.89955e-10	-0.387171	4.96348e-06	-4.89955e-10	-0.381915
100625372	chr14:100625372:A:G	3.12257e-11	-4.89955e-10	-1.19843	2.19306e-06	-4.89955e-10	-1.19872
100625675	chr14:100625675:A:T	3.31584e-11	-4.89955e-10	-1.13838	2.31498e-06	-4.89955e-10	-1.14462
100625740	chr14:100625740:T:C	2.98897e-11	-4.89955e-10	-1.24216	2.09522e-06	-4.89955e-10	-1.24436
100625988	chr14:100625988:A:G	5.10049e-11	-4.89955e-10	-0.707753	3.56748e-06	-4.89955e-10	-0.712161
100626473	chr14:100626473:C:A	1.18571e-10	-4.89955e-10	0.13584	8.34964e-06	-4.89955e-10	0.138197
100626613	chr14:100626613:A:G	4.05183e-12	-1.99474	-1.24577	2.36098e-07	-2.1826	-1.24493
100626688	chr14:100626688:A:G	3.11986e-12	-2.25854	-1.24335	2.24208e-07	-2.24032	-1.23888
100627173	chr14:100627173:C:T	3.57975e-11	-4.89955e-10	-1.0618	2.49113e-06	-4.89955e-10	-1.07128
100627223	chr14:100627223:C:T	3.13675e-11	-4.89955e-10	-1.1939	2.19287e-06	-4.89955e-10	-1.19881
100627412	chr14:100627412:T:C	1.04978e-11	-2.28851	-2.77585e-10	7.49432e-07	-2.27246	-2.77585e-10
100627469	chr14:100627469:C:T	2.22177e-11	-1.53878	-2.77585e-10	3.37468e-06	-0.767719	-2.77585e-10
100627531	chr14:100627531:G:T	8.7564e-11	-4.89955e-10	-0.167305	6.07742e-06	-4.89955e-10	-0.17944
100627774	chr14:100627774:C:T	2.99871e-11	-4.89955e-10	-1.23891	2.10759e-06	-4.89955e-10	-1.23847
100627840	chr14:100627840:C:T	3.31951e-12	-2.19846	-1.2414	2.1686e-07	-2.27694	-1.23559
100627968	chr14:100627968:C:A	3.44355e-12	-2.16442	-1.23875	2.21118e-07	-2.26136	-1.23172
100628220	chr14:100628220:T:A	1.01748e-10	-4.89955e-10	-0.0171749	7.37027e-06	-4.89955e-10	0.0134333
100628370	chr14:100628370:G:A	3.02553e-11	-4.89955e-10	-1.23	2.12781e-06	-4.89955e-10	-1.22893
100628685	chr14:100628685:T:TC	3.86074e-11	-4.89955e-10	-0.986232	2.63198e-06	-4.89955e-10	-1.01628
100628691	chr14:100628691:T:C	3.86074e-11	-4.89955e-10	-0.986232	2.63198e-06	-4.89955e-10	-1.01628
100628894	chr14:100628894:C:T	3.09251e-11	-4.89955e-10	-1.20811	2.17638e-06	-4.89955e-10	-1.20636
100629010	chr14:100629010:T:C	3.40464e-12	-2.18318	-1.23136	2.21252e-07	-2.27066	-1.22182
100629023	chr14:100629023:T:G	3.43493e-12	-2.17509	-1.23059	2.22267e-07	-2.26708	-1.22082
100629055	chr14:100629055:G:A	3.38165e-11	-4.89955e-10	-1.11873	2.36392e-06	-4.89955e-10	-1.1237
100629058	chr14:100629058:G:A	3.41325e-12	-2.17972	-1.23229	2.21313e-07	-2.26917	-1.22303
100629082	chr14:100629082:C:T	3.84689e-11	-4.89955e-10	-0.989825	2.62341e-06	-4.89955e-10	-1.01955
100629119	chr14:100629119:G:A	3.41058e-12	-2.18069	-1.2321	2.21281e-07	-2.26957	-1.22277
100629327	chr14:100629327:T:G	3.11352e-11	-4.89955e-10	-1.20133	2.1886e-06	-4.89955e-10	-1.20076
100629548	chr14:100629548:C:T	8.0686e-11	-4.89955e-10	-0.24911	5.71231e-06	-4.89955e-10	-0.241398
100629572	chr14:100629572:C:G	6.78221e-11	-4.89955e-10	-0.422787	4.8166e-06	-4.89955e-10	-0.411952
100629664	chr14:100629664:T:C	3.28727e-12	-2.21814	-1.23148	2.18373e-07	-2.28362	-1.22195
100629855	chr14:100629855:G:A	4.83544e-12	-1.8603	-1.2034	3.40645e-07	-1.86119	-1.19974
100630077	chr14:100630077:C:T	1.12016e-11	-1.05928	-1.16434	2.4099e-07	-2.26317	-1.14385
100630104	chr14:100630104:C:T	3.17126e-11	-4.89955e-10	-1.18296	2.23461e-06	-4.89955e-10	-1.17995
100630191	chr14:100630191:C:T	5.62759e-12	-1.78441	-1.12759	2.71304e-07	-2.16285	-1.12569
100630192	chr14:100630192:G:A	3.00656e-11	-4.89955e-10	-1.23629	2.11281e-06	-4.89955e-10	-1.236
100630218	chr14:100630218:AC:A	3.04888e-11	-4.89955e-10	-1.22231	2.14743e-06	-4.89955e-10	-1.21975
100630269	chr14:100630269:A:G	1.11819e-11	-1.05479	-1.17058	2.39363e-07	-2.26295	-1.15084
100630288	chr14:100630288:C:T	3.42621e-11	-4.89955e-10	-1.10564	2.39715e-06	-4.89955e-10	-1.10974
100630529	chr14:100630529:T:C	6.70865e-12	-1.57005	-1.16623	1.01558e-06	-0.813693	-1.15487
100631087	chr14:100631087:G:A	2.13172e-11	-1.58016	-2.77585e-10	1.38491e-06	-1.65839	-2.77585e-10
100631148	chr14:100631148:G:A	1.31615e-11	-1.69644	-0.365943	1.11448e-06	-1.52871	-0.346924
100631226	chr14:100631226:C:T	3.02726e-11	-4.89955e-10	-1.22943	2.13143e-06	-4.89955e-10	-1.22723
100631505	chr14:100631505:G:A	5.45094e-12	-1.77036	-1.17353	4.03405e-07	-1.71926	-1.17257
100631535	chr14:100631535:A:G	1.80494e-11	-1.3489	-0.397661	1.70882e-06	-1.06148	-0.386735
100631601	chr14:100631601:C:G	8.04085e-12	-1.4621	-1.09304	2.49959e-07	-2.26647	-1.10401
100632236	chr14:100632236:T:C	5.08828e-12	-1.77042	-1.24231	3.56937e-07	-1.77285	-1.24136
100632458	chr14:100632458:G:A	3.00732e-11	-4.89955e-10	-1.23604	2.11181e-06	-4.89955e-10	-1.23648
100632532	chr14:100632532:C:T	1.04674e-11	-2.29141	-2.77585e-10	1.10456e-06	-1.88457	-2.77585e-10
100632584	chr14:100632584:T:C	3.55313e-11	-4.89955e-10	-1.06926	2.47286e-06	-4.89955e-10	-1.07865
100632969	chr14:100632969:A:T	2.97838e-11	-4.89955e-10	-1.24571	2.09229e-06	-4.89955e-10	-1.24576
100632995	chr14:100632995:G:A	3.71714e-11	-4.89955e-10	-1.02413	2.59639e-06	-4.89955e-10	-1.0299
100633051	chr14:100633051:G:A	3.54986e-11	-4.89955e-10	-1.07018	2.47064e-06	-4.89955e-10	-1.07954
100633056	chr14:100633056:A:G	4.14449e-11	-4.89955e-10	-0.915311	2.82409e-06	-4.89955e-10	-0.945835
100633150	chr14:100633150:C:T	2.97929e-11	-4.89955e-10	-1.24541	2.09316e-06	-4.89955e-10	-1.24535
100633384	chr14:100633384:T:C	2.52775e-11	-0.564213	-0.845546	3.74613e-07	-2.15564	-0.810241
100633461	chr14:100633461:C:T	5.40712e-12	-1.74639	-1.20557	3.72704e-07	-1.76451	-1.20648
100633561	chr14:100633561:G:A	4.97269e-12	-1.79087	-1.24484	3.55921e-07	-1.77185	-1.24522
100633567	chr14:100633567:C:T	7.67717e-11	-0.298839	-2.77585e-10	9.3868e-06	0.255283	-2.77585e-10
100633866	chr14:100633866:A:T	3.0713e-12	-2.2789	-1.23867	2.37689e-07	-2.18207	-1.23874
100634249	chr14:100634249:G:A	6.01951e-12	-1.74345	-1.10121	5.9177e-07	-1.42207	-1.08659
100634519	chr14:100634519:T:C	2.98031e-11	-4.89955e-10	-1.24506	2.09454e-06	-4.89955e-10	-1.24469
100634701	chr14:100634701:CT:C	4.87577e-12	-1.81969	-1.23571	3.57853e-07	-1.77386	-1.23779
100634783	chr14:100634783:T:C	7.73332e-11	0.571291	-0.862842	3.77186e-07	-2.09698	-0.862053
100634871	chr14:100634871:C:G	3.17898e-11	-1.18053	-2.77585e-10	2.84612e-06	-0.938066	-2.77585e-10
100634885	chr14:100634885:G:A	2.04088e-11	-0.662755	-0.960952	3.28009e-07	-2.16888	-0.929852
100635085	chr14:100635085:G:T	1.07591e-11	-2.26392	-2.77585e-10	7.40735e-07	-2.28413	-2.77585e-10
100635125	chr14:100635125:G:A	4.84089e-12	-1.82521	-1.23737	3.55459e-07	-1.77911	-1.23926
100635232	chr14:100635232:A:G	4.70127e-12	-1.85433	-1.23752	3.4134e-07	-1.8195	-1.2394
100635409	chr14:100635409:G:A	7.27426e-12	-1.41082	-1.24451	7.36481e-07	-1.04731	-1.24258
100635476	chr14:100635476:C:T	4.71382e-12	-1.85054	-1.23864	3.42325e-07	-1.81564	-1.24037
100635629	chr14:100635629:T:C	4.60527e-12	-1.89751	-1.21497	3.32548e-07	-1.86613	-1.21887
100636713	chr14:100636713:G:A	1.24296e-11	-0.879979	-1.23962	2.30238e-06	0.086745	-1.23682
100637034	chr14:100637034:G:GGCATCATATT	4.42253e-12	-2.08258	-1.07038	2.76089e-07	-2.22381	-1.04725
100637494	chr14:100637494:C:T	1.61319e-11	-1.85887	-2.77585e-10	1.70638e-06	-1.44965	-2.77585e-10
100637514	chr14:100637514:C:T	1.39373e-11	-0.760269	-1.24484	2.6139e-06	0.222343	-1.24552
100638055	chr14:100638055:C:T	7.49008e-11	-4.89955e-10	-0.32351	5.10298e-06	-4.89955e-10	-0.354196
100638600	chr14:100638600:A:G	3.25821e-11	-4.89955e-10	-1.15591	2.28165e-06	-4.89955e-10	-1.15912
100639020	chr14:100639020:C:A	3.33048e-11	-4.89955e-10	-1.13397	2.3122e-06	-4.89955e-10	-1.14582
100639247	chr14:100639247:T:C	3.01389e-12	-2.29087	-1.24557	2.79084e-07	-2.01474	-1.24552
100639297	chr14:100639297:C:A	1.12227e-11	-2.22174	-2.77585e-10	7.35364e-07	-2.29141	-2.77585e-10
100639343	chr14:100639343:G:A	6.23005e-11	-4.89955e-10	-0.507705	4.36421e-06	-4.89955e-10	-0.510584
100639369	chr14:100639369:T:G	3.2316e-11	-4.89955e-10	-1.16411	2.26172e-06	-4.89955e-10	-1.16789
100639393	chr14:100639393:G:A	8.50944e-11	-4.89955e-10	-0.195914	6.34288e-06	-4.89955e-10	-0.136688
100639576	chr14:100639576:G:A	3.50764e-12	-2.29133	-1.0934	2.99576e-07	-2.11103	-1.07838
100639618	chr14:100639618:G:A	3.19869e-11	-4.89955e-10	-1.17435	2.23982e-06	-4.89955e-10	-1.17763
100639794	chr14:100639794:C:T	5.17224e-11	-4.89955e-10	-0.693784	3.62924e-06	-4.89955e-10	-0.694997
100640182	chr14:100640182:G:A	3.02389e-11	-4.89955e-10	-1.23054	2.12076e-06	-4.89955e-10	-1.23225
100640325	chr14:100640325:T:C	5.20957e-12	-2.26439	-0.724787	6.6228e-07	-1.70623	-0.689861
100640373	chr14:100640373:G:A	3.55356e-11	-4.89955e-10	-1.06914	2.45445e-06	-4.89955e-10	-1.08612
100641007	chr14:100641007:G:A	3.57827e-11	-4.89955e-10	-1.06221	2.47003e-06	-4.89955e-10	-1.07979
100641026	chr14:100641026:C:T	3.12168e-12	-2.26328	-1.23802	2.13955e-07	-2.2887	-1.23731
100641112	chr14:100641112:C:T	3.273e-11	-4.89955e-10	-1.15138	2.29184e-06	-4.89955e-10	-1.15467
100641435	chr14:100641435:CTAA:C	3.87739e-12	-2.10945	-1.17507	3.36831e-07	-1.88929	-1.1829
100641601	chr14:100641601:G:A	4.12314e-11	-4.89955e-10	-0.920474	2.8146e-06	-4.89955e-10	-0.949202
100641704	chr14:100641704:C:T	3.48786e-12	-2.27841	-1.11198	2.44367e-07	-2.28262	-1.11048
100641802	chr14:100641802:T:G	4.17155e-11	-4.89955e-10	-0.908803	2.89423e-06	-4.89955e-10	-0.921304
100641934	chr14:100641934:C:T	3.13152e-11	-4.89955e-10	-1.19557	2.19387e-06	-4.89955e-10	-1.19836
100641937	chr14:100641937:C:T	3.97617e-12	-2.1028	-1.15655	3.48506e-07	-1.87278	-1.16534
100642277	chr14:100642277:C:T	5.56554e-11	-4.89955e-10	-0.620496	3.91117e-06	-4.89955e-10	-0.620186
100642398	chr14:100642398:C:T	3.3617e-11	-4.89955e-10	-1.12464	2.32817e-06	-4.89955e-10	-1.13894
100642451	chr14:100642451:C:A	5.95772e-11	-4.89955e-10	-0.552402	4.20089e-06	-4.89955e-10	-0.548726
100642459	chr14:100642459:G:A	5.47614e-11	-4.89955e-10	-0.636689	3.82695e-06	-4.89955e-10	-0.641954
100642612	chr14:100642612:A:G	1.12442e-11	-1.11239	-1.10743	2.45088e-07	-2.28343	-1.10673
100643415	chr14:100643415:A:G	1.18171e-10	1.05974	-0.927278	1.25361e-06	-0.819644	-0.938351
100643654	chr14:100643654:C:T	3.54621e-11	-4.89955e-10	-1.07121	2.47713e-06	-4.89955e-10	-1.07692
100643663	chr14:100643663:G:A	5.3563e-11	-4.89955e-10	-0.658816	3.69784e-06	-4.89955e-10	-0.676274
100643678	chr14:100643678:A:G	3.54619e-11	-4.89955e-10	-1.07122	2.48372e-06	-4.89955e-10	-1.07426
100644056	chr14:100644056:G:A	3.20257e-11	-4.89955e-10	-1.17314	2.22305e-06	-4.89955e-10	-1.18514
100644111	chr14:100644111:A:G	7.47049e-11	0.91957	-1.2457	6.51512e-07	-1.16807	-1.24441
100644213	chr14:100644213:G:A	3.89925e-12	-2.06422	-1.21467	3.90981e-07	-1.7129	-1.21022
100644251	chr14:100644251:T:C	3.19685e-11	-4.89955e-10	-1.17492	2.21941e-06	-4.89955e-10	-1.18678
100644288	chr14:100644288:G:A	2.03977e-11	-0.537113	-1.08714	3.16239e-06	0.271967	-1.10466
100644443	chr14:100644443:C:T	1.33798e-11	-2.04593	-2.77585e-10	1.12989e-06	-1.8619	-2.77585e-10
100644572	chr14:100644572:A:T	1.89733e-11	-0.614722	-1.08192	2.89386e-06	0.178602	-1.10003
100644723	chr14:100644723:G:A	2.19535e-11	-0.481101	-1.06965	3.42818e-06	0.336395	-1.08839
100645212	chr14:100645212:A:C	1.48335e-11	-1.94279	-2.77585e-10	9.5838e-07	-2.02653	-2.77585e-10
100645310	chr14:100645310:A:C	1.64487e-11	-0.912138	-0.927293	3.8371e-06	0.312159	-0.951463
100645337	chr14:100645337:G:A	3.27878e-11	-4.89955e-10	-1.14962	2.29806e-06	-4.89955e-10	-1.15196
100645579	chr14:100645579:C:T	2.89422e-10	2.12849	-1.10027	1.05557e-05	1.48963	-1.11699
100645590	chr14:100645590:G:C	1.64631e-11	-0.594912	-1.24364	2.54863e-06	0.196056	-1.24452
100645815	chr14:100645815:C:T	3.23267e-11	-4.89955e-10	-1.16378	2.26753e-06	-4.89955e-10	-1.16533
100646088	chr14:100646088:T:C	4.57914e-12	-1.96336	-1.1548	2.85157e-07	-2.09631	-1.14242
100646171	chr14:100646171:CCT:C	3.00847e-11	-4.89955e-10	-1.23566	2.11855e-06	-4.89955e-10	-1.23329
100646375	chr14:100646375:T:C	4.55154e-11	-4.89955e-10	-0.821625	3.02763e-06	-4.89955e-10	-0.876241
100646521	chr14:100646521:C:T	2.98318e-11	-4.89955e-10	-1.2441	2.09669e-06	-4.89955e-10	-1.24366
100646866	chr14:100646866:T:C	1.21991e-10	-4.89955e-10	0.164269	9.36509e-06	-4.89955e-10	0.252967
100646882	chr14:100646882:A:C	8.69297e-11	-4.89955e-10	-0.174575	6.07613e-06	-4.89955e-10	-0.179653
100646887	chr14:100646887:C:T	3.66717e-11	-1.03767	-2.77585e-10	1.45494e-06	-1.60906	-2.77585e-10
100646993	chr14:100646993:G:A	2.98702e-11	-4.89955e-10	-1.24281	2.10162e-06	-4.89955e-10	-1.24131
100647009	chr14:100647009:G:T	3.47841e-11	-1.09052	-2.77585e-10	1.40116e-06	-1.64672	-2.77585e-10
100647072	chr14:100647072:C:T	1.09586e-11	-2.24555	-2.77585e-10	7.51849e-07	-2.26924	-2.77585e-10
100647379	chr14:100647379:A:G	6.45423e-11	0.762857	-1.23521	3.8435e-07	-1.69921	-1.24102
100648047	chr14:100648047:T:C	4.11188e-11	-4.89955e-10	-0.923208	2.90607e-06	-4.89955e-10	-0.917221
100648126	chr14:100648126:A:G	3.0566e-11	-4.89955e-10	-1.21979	2.13854e-06	-4.89955e-10	-1.2239
100648387	chr14:100648387:C:T	4.02552e-11	-4.89955e-10	-0.944436	2.76207e-06	-4.89955e-10	-0.96804
100648401	chr14:100648401:A:G	1.47732e-10	-4.89955e-10	0.355722	1.06465e-05	-4.89955e-10	0.381207
100649042	chr14:100649042:G:T	2.9441e-10	1.0453	-2.77585e-10	5.32389e-05	1.99077	-2.77585e-10
100649053	chr14:100649053:C:T	4.72981e-11	-4.89955e-10	-0.783204	3.13678e-06	-4.89955e-10	-0.840824
100649133	chr14:100649133:T:C	3.21558e-11	-4.89955e-10	-1.16908	2.26391e-06	-4.89955e-10	-1.16693
100649196	chr14:100649196:G:A	7.09881e-12	-1.4894	-1.19035	4.3766e-07	-1.62081	-1.18952
100649915	chr14:100649915:A:T	4.45578e-11	-4.89955e-10	-0.842888	3.04338e-06	-4.89955e-10	-0.871051
100650054	chr14:100650054:T:C	3.98136e-11	-4.89955e-10	-0.955467	2.81238e-06	-4.89955e-10	-0.949991
100650073	chr14:100650073:C:T	4.27651e-11	-4.89955e-10	-0.883953	2.85751e-06	-4.89955e-10	-0.934071
100650090	chr14:100650090:T:C	5.24008e-11	-4.89955e-10	-0.680752	3.90349e-06	-4.89955e-10	-0.62215
100650547	chr14:100650547:G:C	8.92398e-12	-1.37539	-1.07554	5.43911e-07	-1.51955	-1.07344
100651184	chr14:100651184:C:T	3.19634e-11	-4.89955e-10	-1.17508	2.21762e-06	-4.89955e-10	-1.18759
100652118	chr14:100652118:T:C	5.00389e-11	-4.89955e-10	-0.726875	3.54243e-06	-4.89955e-10	-0.719209
100652365	chr14:100652365:C:T	2.97822e-11	-4.89955e-10	-1.24577	2.09268e-06	-4.89955e-10	-1.24558
100653498	chr14:100653498:C:T	3.01271e-11	-4.89955e-10	-1.23425	2.10633e-06	-4.89955e-10	-1.23907
100653695	chr14:100653695:C:T	7.55245e-11	-4.89955e-10	-0.315217	5.17597e-06	-4.89955e-10	-0.339995
100653897	chr14:100653897:T:G	3.34499e-11	-4.89955e-10	-1.12963	2.34891e-06	-4.89955e-10	-1.13007
100654029	chr14:100654029:G:T	3.06858e-11	-4.89955e-10	-1.21587	2.15628e-06	-4.89955e-10	-1.21564
100654937	chr14:100654937:T:C	3.71409e-11	-4.89955e-10	-1.02496	2.61335e-06	-4.89955e-10	-1.02339
100655034	chr14:100655034:G:T	5.23688e-11	-4.89955e-10	-0.681365	3.75259e-06	-4.89955e-10	-0.661574
100655192	chr14:100655192:G:C	3.1225e-11	-4.89955e-10	-1.19846	2.1881e-06	-4.89955e-10	-1.20099
100655307	chr14:100655307:T:C	2.99882e-11	-4.89955e-10	-1.23887	2.10357e-06	-4.89955e-10	-1.24038
100655817	chr14:100655817:A:G	2.11583e-10	-4.89955e-10	0.714943	1.48578e-05	-4.89955e-10	0.714506
100656849	chr14:100656849:C:T	5.80031e-11	-4.89955e-10	-0.579178	4.04572e-06	-4.89955e-10	-0.586361
100656920	chr14:100656920:C:T	1.99269e-08	5.26015	-2.77585e-10	0.000111524	2.73022	-2.77585e-10
100656941	chr14:100656941:C:A	1.15441e-10	-4.89955e-10	0.109085	8.83704e-06	-4.89955e-10	0.19493
100656999	chr14:100656999:C:T	2.95532e-10	-4.89955e-10	1.0491	2.03527e-05	-4.89955e-10	1.02919
100657173	chr14:100657173:G:A	1.78634e-10	1.74719	-1.20153	2.76438e-05	2.53354	-1.19816
100657531	chr14:100657531:G:A	7.01748e-11	-4.89955e-10	-0.388685	4.89511e-06	-4.89955e-10	-0.395784
100657774	chr14:100657774:C:T	8.8658e-11	-4.89955e-10	-0.154889	5.94561e-06	-4.89955e-10	-0.201368
100657941	chr14:100657941:G:A	3.70422e-11	-4.89955e-10	-1.02762	2.57295e-06	-4.89955e-10	-1.03897
100658539	chr14:100658539:G:A	3.10263e-11	-4.89955e-10	-1.20484	2.15534e-06	-4.89955e-10	-1.21607
100658955	chr14:100658955:G:A	4.84685e-11	-4.89955e-10	-0.758762	3.25635e-06	-4.89955e-10	-0.803415
100658976	chr14:100658976:G:A	7.26496e-11	-4.89955e-10	-0.354027	4.82571e-06	-4.89955e-10	-0.410063
100659218	chr14:100659218:G:A	4.15502e-11	-4.89955e-10	-0.912773	2.889e-06	-4.89955e-10	-0.92311
100659219	chr14:100659219:C:T	3.70519e-11	-4.89955e-10	-1.02735	2.52694e-06	-4.89955e-10	-1.05701
100659628	chr14:100659628:C:T	7.32858e-11	-4.89955e-10	-0.345308	4.8321e-06	-4.89955e-10	-0.40874
100659653	chr14:100659653:G:A	3.08873e-11	-4.89955e-10	-1.20933	2.17229e-06	-4.89955e-10	-1.20824
100659884	chr14:100659884:GC:G	1.30173e-11	-2.0734	-2.77585e-10	1.57277e-06	-1.53118	-2.77585e-10
100660224	chr14:100660224:G:A	3.8834e-11	-4.89955e-10	-0.980378	2.76299e-06	-4.89955e-10	-0.96771
100660335	chr14:100660335:G:T	3.16462e-11	-4.89955e-10	-1.18506	2.20527e-06	-4.89955e-10	-1.19317
100660498	chr14:100660498:A:G	3.54926e-11	-4.89955e-10	-1.07035	2.46233e-06	-4.89955e-10	-1.08291
100660628	chr14:100660628:C:T	6.45359e-12	-2.105	-0.670035	5.89853e-07	-1.82931	-0.682595
100660678	chr14:100660678:G:A	8.66672e-12	-2.06948	-0.410705	7.29156e-07	-1.8831	-0.416787
100660684	chr14:100660684:A:C	1.18149e-11	-2.17031	-2.77585e-10	7.36525e-07	-2.28983	-2.77585e-10
100660757	chr14:100660757:G:A	3.09109e-11	-4.89955e-10	-1.20857	2.17961e-06	-4.89955e-10	-1.20488
100660981	chr14:100660981:C:T	3.03635e-11	-4.89955e-10	-1.22643	2.14076e-06	-4.89955e-10	-1.22286
100660987	chr14:100660987:C:T	3.07525e-11	-4.89955e-10	-1.2137	2.16985e-06	-4.89955e-10	-1.20936
100661111	chr14:100661111:C:T	3.00339e-11	-4.89955e-10	-1.23735	2.11223e-06	-4.89955e-10	-1.23628
100661202	chr14:100661202:G:A	8.08857e-12	-2.08119	-0.468033	7.42452e-07	-1.80802	-0.4738
100661237	chr14:100661237:C:T	4.38455e-11	-4.89955e-10	-0.859002	2.95492e-06	-4.89955e-10	-0.900551
100661647	chr14:100661647:G:A	3.39536e-11	-4.89955e-10	-1.11468	2.33144e-06	-4.89955e-10	-1.13754
100662167	chr14:100662167:C:T	4.94737e-12	-2.13038	-0.910436	5.41436e-07	-1.71031	-0.887244
100662187	chr14:100662187:G:A	8.20052e-12	-2.03581	-0.499665	6.98207e-07	-1.8381	-0.505158
100662504	chr14:100662504:G:A	7.93231e-09	4.87594	-0.536912	3.19927e-05	1.96988	-0.488398
100663092	chr14:100663092:A:G	6.92745e-12	-2.0751	-0.629087	6.37032e-07	-1.80011	-0.63485
100663145	chr14:100663145:G:C	3.63525e-11	-4.89955e-10	-1.04641	2.48148e-06	-4.89955e-10	-1.07517
100663178	chr14:100663178:G:C	1.02928e-10	0.965792	-0.971439	1.73605e-05	1.80914	-0.938961
100663198	chr14:100663198:GC:G	2.97839e-11	-4.89955e-10	-1.24571	2.09303e-06	-4.89955e-10	-1.24541
100663622	chr14:100663622:A:G	3.23063e-11	-4.89955e-10	-1.16441	2.22933e-06	-4.89955e-10	-1.18232
100663648	chr14:100663648:T:C	8.15125e-09	5.44304	-1.07679	1.43738e-06	-0.546961	-1.07424
100663688	chr14:100663688:T:C	4.49613e-12	-2.24949	-0.886965	5.11023e-07	-1.79428	-0.861083
100663819	chr14:100663819:A:G	3.17424e-11	-4.89955e-10	-1.18202	2.19524e-06	-4.89955e-10	-1.19773
100663997	chr14:100663997:T:G	4.66533e-12	-2.2892	-0.810311	4.52531e-07	-1.99577	-0.781152
100664142	chr14:100664142:G:A	3.16681e-11	-4.89955e-10	-1.18436	2.21686e-06	-4.89955e-10	-1.18793
100664239	chr14:100664239:T:C	4.52752e-12	-2.27617	-0.85333	4.73252e-07	-1.90644	-0.825707
100664362	chr14:100664362:C:T	5.70433e-09	5.0285	-1.01919	1.17948e-06	-0.800264	-1.01869
100664376	chr14:100664376:C:T	5.2886e-09	4.96491	-1.03128	1.13343e-06	-0.827978	-1.0308
100664442	chr14:100664442:T:G	3.15669e-11	-4.89955e-10	-1.18757	2.18477e-06	-4.89955e-10	-1.20251
100664445	chr14:100664445:C:T	3.04975e-11	-4.89955e-10	-1.22203	2.14588e-06	-4.89955e-10	-1.22047
100664610	chr14:100664610:G:A	4.7713e-11	-4.89955e-10	-0.774471	3.3308e-06	-4.89955e-10	-0.780809
100664797	chr14:100664797:G:C	1.05221e-10	-4.89955e-10	0.0163888	7.1594e-06	-4.89955e-10	-0.0155949
100664916	chr14:100664916:C:T	3.30735e-11	-4.89955e-10	-1.14094	2.36551e-06	-4.89955e-10	-1.12303
100665140	chr14:100665140:A:G	7.11355e-12	-2.25726	-0.420414	6.08046e-07	-2.06099	-0.42054
100665265	chr14:100665265:A:G	3.48355e-11	-4.89955e-10	-1.08904	2.43035e-06	-4.89955e-10	-1.09599
100665892	chr14:100665892:T:C	3.15864e-12	-2.27816	-1.21138	3.06066e-07	-1.95967	-1.2083
100665989	chr14:100665989:C:T	3.34056e-11	-4.89955e-10	-1.13095	2.39112e-06	-4.89955e-10	-1.11226
100666103	chr14:100666103:AG:A	5.69631e-11	-4.89955e-10	-0.59727	3.95868e-06	-4.89955e-10	-0.608111
100666110	chr14:100666110:C:T	3.00083e-11	-4.89955e-10	-1.2382	2.1043e-06	-4.89955e-10	-1.24004
100666622	chr14:100666622:C:T	1.14248e-11	-2.20389	-2.77585e-10	7.35875e-07	-2.29072	-2.77585e-10
100666735	chr14:100666735:T:C	1.32246e-11	-2.05759	-2.77585e-10	9.10402e-07	-2.07789	-2.77585e-10
100667433	chr14:100667433:T:C	3.15372e-11	-4.89955e-10	-1.18851	2.20958e-06	-4.89955e-10	-1.19122
100667798	chr14:100667798:C:T	3.54411e-11	-4.89955e-10	-1.0718	2.42418e-06	-4.89955e-10	-1.09853
100667821	chr14:100667821:C:T	2.97837e-11	-4.89955e-10	-1.24571	2.09254e-06	-4.89955e-10	-1.24564
100668475	chr14:100668475:C:T	3.03786e-11	-4.89955e-10	-1.22594	2.13722e-06	-4.89955e-10	-1.22452
100668647	chr14:100668647:G:A	3.04824e-11	-4.89955e-10	-1.22253	2.13372e-06	-4.89955e-10	-1.22615
100669244	chr14:100669244:C:T	2.53434e-11	-1.40716	-2.77585e-10	1.06887e-06	-1.91742	-2.77585e-10
100669539	chr14:100669539:C:T	2.72762e-09	4.36223	-1.09072	8.49224e-07	-1.05915	-1.08831
100669541	chr14:100669541:A:T	2.80157e-09	4.38951	-1.09124	8.58903e-07	-1.04729	-1.08883
100669628	chr14:100669628:C:T	3.15508e-11	-4.89955e-10	-1.18808	2.20331e-06	-4.89955e-10	-1.19406
100669637	chr14:100669637:A:G	9.73993e-11	-0.0608555	-2.77585e-10	1.46331e-05	0.699263	-2.77585e-10
100669749	chr14:100669749:A:T	2.98431e-11	-4.89955e-10	-1.24372	2.10069e-06	-4.89955e-10	-1.24175
100669808	chr14:100669808:A:G	6.60291e-12	-2.2563	-0.495859	5.72463e-07	-2.04699	-0.49484
100669813	chr14:100669813:C:T	3.42589e-11	-4.89955e-10	-1.10573	2.39208e-06	-4.89955e-10	-1.11186
100670272	chr14:100670272:C:T	1.01738e-10	-4.89955e-10	-0.0172782	7.06987e-06	-4.89955e-10	-0.028179
100670448	chr14:100670448:T:C	3.04846e-11	-4.89955e-10	-1.22245	2.13487e-06	-4.89955e-10	-1.22561
100670893	chr14:100670893:T:C	3.19322e-11	-4.89955e-10	-1.17606	2.23248e-06	-4.89955e-10	-1.18091
100670952	chr14:100670952:T:C	3.12625e-11	-4.89955e-10	-1.19725	2.19366e-06	-4.89955e-10	-1.19845
100671047	chr14:100671047:T:C	4.21989e-12	-2.28598	-0.913888	4.52369e-07	-1.86501	-0.912264
100671051	chr14:100671051:C:T	3.34213e-11	-4.89955e-10	-1.13048	2.34267e-06	-4.89955e-10	-1.13273
100671093	chr14:100671093:A:G	4.67193e-11	-4.89955e-10	-0.795518	3.30365e-06	-4.89955e-10	-0.788993
100671206	chr14:100671206:A:G	4.20672e-11	-4.89955e-10	-0.900406	2.97193e-06	-4.89955e-10	-0.894809
100671213	chr14:100671213:G:A	2.59643e-11	-1.38295	-2.77585e-10	3.2306e-06	-0.811352	-2.77585e-10
100671242	chr14:100671242:A:G	4.41361e-11	-4.89955e-10	-0.852398	3.11915e-06	-4.89955e-10	-0.846462
100671851	chr14:100671851:C:T	1.10996e-11	-2.23277	-2.77585e-10	3.07198e-06	-0.8617	-2.77585e-10
100671893	chr14:100671893:A:C	3.01959e-11	-4.89955e-10	-1.23197	2.11715e-06	-4.89955e-10	-1.23395
100672169	chr14:100672169:C:T	3.89976e-12	-2.21097	-1.06779	3.73025e-07	-1.9075	-1.06263
100672268	chr14:100672268:C:T	3.03279e-11	-4.89955e-10	-1.22761	2.13791e-06	-4.89955e-10	-1.22419
100672336	chr14:100672336:T:C	3.01407e-11	-4.89955e-10	-1.2338	2.12347e-06	-4.89955e-10	-1.23097
100672407	chr14:100672407:G:A	3.4124e-11	-4.89955e-10	-1.10967	2.38098e-06	-4.89955e-10	-1.11651
100672499	chr14:100672499:C:T	5.4516e-12	-2.2914	-0.652365	5.69111e-07	-1.83943	-0.708268
100672670	chr14:100672670:T:C	1.3632e-08	6.12544	-1.24494	1.14406e-06	-0.604777	-1.24466
100672675	chr14:100672675:A:G	4.58166e-11	-4.89955e-10	-0.815029	3.2483e-06	-4.89955e-10	-0.805888
100672941	chr14:100672941:A:G	4.61581e-11	-4.89955e-10	-0.807603	3.27243e-06	-4.89955e-10	-0.798488
100673199	chr14:100673199:C:T	8.27886e-09	5.58162	-1.19983	9.34936e-07	-0.852931	-1.19837
100673310	chr14:100673310:G:A	3.08302e-11	-4.89955e-10	-1.21118	2.17099e-06	-4.89955e-10	-1.20884
100673440	chr14:100673440:C:T	2.97919e-11	-4.89955e-10	-1.24544	2.0942e-06	-4.89955e-10	-1.24485
100673767	chr14:100673767:G:A	3.06904e-11	-4.89955e-10	-1.21573	2.15401e-06	-4.89955e-10	-1.21669
100673811	chr14:100673811:T:C	3.06703e-11	-4.89955e-10	-1.21638	2.15263e-06	-4.89955e-10	-1.21733
100673837	chr14:100673837:A:G	4.61775e-11	-4.89955e-10	-0.807183	3.27383e-06	-4.89955e-10	-0.79806
100674326	chr14:100674326:C:T	1.38539e-08	6.1374	-1.24075	1.138e-06	-0.614761	-1.23999
100674437	chr14:100674437:G:A	2.98012e-11	-4.89955e-10	-1.24513	2.09271e-06	-4.89955e-10	-1.24556
100674455	chr14:100674455:T:G	4.13976e-12	-2.2466	-0.972434	3.93051e-07	-1.93631	-0.981527
100674753	chr14:100674753:C:T	4.71579e-11	-4.89955e-10	-0.786173	3.23057e-06	-4.89955e-10	-0.811363
100674959	chr14:100674959:G:A	4.85237e-11	-4.89955e-10	-0.757622	3.36246e-06	-4.89955e-10	-0.771348
100675207	chr14:100675207:G:T	6.13991e-12	-2.23306	-0.591802	6.03611e-07	-1.95518	-0.53367
100675389	chr14:100675389:G:A	2.98391e-11	-4.89955e-10	-1.24385	2.10836e-06	-4.89955e-10	-1.23811
100675572	chr14:100675572:G:A	5.35584e-12	-2.1784	-0.783084	4.99886e-07	-1.94686	-0.730538
100675713	chr14:100675713:C:T	4.65994e-11	0.40488	-1.20297	1.99117e-06	-0.095284	-1.20001
100676181	chr14:100676181:T:A	3.00439e-11	-4.89955e-10	-1.23701	2.10727e-06	-4.89955e-10	-1.23863
100676553	chr14:100676553:G:A	3.67119e-11	-4.89955e-10	-1.03658	2.55083e-06	-4.89955e-10	-1.0476
100676998	chr14:100676998:C:T	3.12001e-11	-4.89955e-10	-1.19925	2.18237e-06	-4.89955e-10	-1.20361
100677975	chr14:100677975:T:C	9.61432e-11	-4.89955e-10	-0.0738361	6.87503e-06	-4.89955e-10	-0.0561252
100678020	chr14:100678020:G:A	4.33107e-11	-4.89955e-10	-0.871275	3.15111e-06	-4.89955e-10	-0.836267
100678373	chr14:100678373:C:A	3.21621e-08	6.94708	-1.20821	1.31626e-06	-0.50245	-1.20678
100678426	chr14:100678426:G:A	3.2697e-11	-4.89955e-10	-1.15239	2.32316e-06	-4.89955e-10	-1.14109
100678529	chr14:100678529:C:T	3.04118e-11	-4.89955e-10	-1.22484	2.12957e-06	-4.89955e-10	-1.2281
100678724	chr14:100678724:A:G	3.37298e-11	-4.89955e-10	-1.12129	2.39189e-06	-4.89955e-10	-1.11194
100678729	chr14:100678729:G:A	2.33992e-06	11.0585	-1.03255	2.87917e-05	2.39514	-1.01908
100678842	chr14:100678842:A:G	7.32925e-11	0.686557	-1.03177	5.99847e-06	0.829938	-1.02245
100678895	chr14:100678895:A:G	1.07893e-10	-4.89955e-10	0.0414646	7.57491e-06	-4.89955e-10	0.0408206
100679211	chr14:100679211:T:C	8.55974e-11	0.850272	-1.04029	6.35213e-06	0.892573	-1.0278
100679408	chr14:100679408:T:G	3.9005e-11	-4.89955e-10	-0.975986	2.74448e-06	-4.89955e-10	-0.974428
100679762	chr14:100679762:C:T	4.20394e-11	-4.89955e-10	-0.901068	2.99839e-06	-4.89955e-10	-0.885946
100679926	chr14:100679926:G:A	5.02096e-06	11.5533	-0.763859	4.71816e-05	2.6045	-0.734519
100680177	chr14:100680177:T:C	5.09724e-12	-2.17097	-0.840004	3.5371e-07	-2.28447	-0.738835
100680504	chr14:100680504:C:T	3.00017e-11	-4.89955e-10	-1.23842	2.11012e-06	-4.89955e-10	-1.23727
100681007	chr14:100681007:A:C	2.98407e-11	-4.89955e-10	-1.2438	2.09516e-06	-4.89955e-10	-1.24439
100681655	chr14:100681655:T:G	2.97886e-11	-4.89955e-10	-1.24555	2.0923e-06	-4.89955e-10	-1.24576
100681711	chr14:100681711:T:C	2.99493e-11	-4.89955e-10	-1.24017	2.11295e-06	-4.89955e-10	-1.23594
100681898	chr14:100681898:A:G	5.22925e-12	-1.90469	-1.08072	2.4921e-07	-2.28125	-1.09223
100681937	chr14:100681937:G:A	3.0437e-11	-4.89955e-10	-1.22401	2.12953e-06	-4.89955e-10	-1.22812
100682224	chr14:100682224:C:G	3.11917e-11	-4.89955e-10	-1.19952	2.1938e-06	-4.89955e-10	-1.19838
100682420	chr14:100682420:G:A	2.98043e-11	-4.89955e-10	-1.24502	2.09842e-06	-4.89955e-10	-1.24284
100682495	chr14:100682495:AGCCTGGAG:A	0.000183156	15.5494	-1.1632	1.15764e-05	1.67189	-1.20694
100682589	chr14:100682589:C:T	2.97827e-11	-4.89955e-10	-1.24575	2.09282e-06	-4.89955e-10	-1.24551
100683174	chr14:100683174:T:C	4.10099e-12	-2.19639	-1.03206	3.34186e-07	-2.04528	-1.0348
100683268	chr14:100683268:G:C	8.24448e-05	14.7769	-1.18895	7.83735e-06	1.29875	-1.22387
100683369	chr14:100683369:G:A	3.40193e-11	-4.89955e-10	-1.11275	2.43442e-06	-4.89955e-10	-1.09431
100683465	chr14:100683465:T:C	3.01234e-11	-4.89955e-10	-1.23437	2.12864e-06	-4.89955e-10	-1.22854
100683599	chr14:100683599:A:G	3.5508e-11	-4.89955e-10	-1.06992	2.44245e-06	-4.89955e-10	-1.09102
100683975	chr14:100683975:C:T	4.40695e-11	-4.89955e-10	-0.853908	3.20078e-06	-4.89955e-10	-0.820626
100683985	chr14:100683985:C:T	8.15262e-11	-4.89955e-10	-0.23875	5.87348e-06	-4.89955e-10	-0.213573
100684392	chr14:100684392:C:T	4.16471e-12	-2.18215	-1.03088	2.9277e-07	-2.14691	-1.06548
100684494	chr14:100684494:A:G	5.38724e-11	-4.89955e-10	-0.653056	3.80894e-06	-4.89955e-10	-0.646671
100684686	chr14:100684686:C:T	3.34984e-11	-4.89955e-10	-1.12818	2.34319e-06	-4.89955e-10	-1.13251
100685162	chr14:100685162:G:A	4.05292e-11	-4.89955e-10	-0.937652	2.81323e-06	-4.89955e-10	-0.949687
100685362	chr14:100685362:G:A	9.77467e-11	-4.89955e-10	-0.0572954	7.02821e-06	-4.89955e-10	-0.0340892
100685439	chr14:100685439:T:C	3.77335e-11	-4.89955e-10	-1.00913	2.6397e-06	-4.89955e-10	-1.01336
100685487	chr14:100685487:T:C	1.22626e-11	-2.13312	-2.77585e-10	7.43807e-07	-2.28	-2.77585e-10
100685521	chr14:100685521:G:A	2.97999e-11	-4.89955e-10	-1.24517	2.09229e-06	-4.89955e-10	-1.24576
100686863	chr14:100686863:G:T	4.98071e-11	-4.89955e-10	-0.731517	3.63705e-06	-4.89955e-10	-0.692849
100686889	chr14:100686889:G:T	4.87287e-11	-4.89955e-10	-0.753408	3.75563e-06	-4.89955e-10	-0.660766
100687288	chr14:100687288:C:T	3.50352e-11	-4.89955e-10	-1.08332	2.42259e-06	-4.89955e-10	-1.09918
100687735	chr14:100687735:T:C	1.99975e-07	8.4105	-0.844229	3.98521e-06	0.147098	-0.748529
100688095	chr14:100688095:G:A	5.78598e-11	-4.89955e-10	-0.581653	4.09793e-06	-4.89955e-10	-0.573538
100688215	chr14:100688215:C:T	3.90329e-11	-4.89955e-10	-0.975271	2.79235e-06	-4.89955e-10	-0.957137
100688377	chr14:100688377:C:A	2.98379e-11	-4.89955e-10	-1.2439	2.09671e-06	-4.89955e-10	-1.24365
100688513	chr14:100688513:C:T	4.90084e-11	-4.89955e-10	-0.747683	3.40606e-06	-4.89955e-10	-0.758465
100688559	chr14:100688559:A:T	3.09174e-12	-2.28146	-1.22948	4.42603e-07	-1.57007	-1.22903
100688657	chr14:100688657:G:A	4.88978e-11	-4.89955e-10	-0.749942	3.39865e-06	-4.89955e-10	-0.760642
100688730	chr14:100688730:G:A	3.14145e-11	-4.89955e-10	-1.1924	2.20439e-06	-4.89955e-10	-1.19357
100688914	chr14:100688914:A:G	3.50106e-11	-4.89955e-10	-1.08402	2.50901e-06	-4.89955e-10	-1.06413
100688958	chr14:100688958:C:G	1.12839e-10	0.0862851	-2.77585e-10	3.06146e-06	-0.865129	-2.77585e-10
100689095	chr14:100689095:A:G	4.44242e-12	-1.96211	-1.18636	2.55693e-07	-2.14438	-1.20342
100689199	chr14:100689199:C:T	2.52687e-07	8.34694	-0.546705	1.81413e-06	-0.676303	-0.712112
100689200	chr14:100689200:C:G	3.7899e-11	-4.89955e-10	-1.00475	2.63915e-06	-4.89955e-10	-1.01357
100689968	chr14:100689968:G:T	3.76692e-11	-4.89955e-10	-1.01083	2.62815e-06	-4.89955e-10	-1.01774
100689981	chr14:100689981:T:G	3.81625e-11	-4.89955e-10	-0.997823	2.65545e-06	-4.89955e-10	-1.00741
100690079	chr14:100690079:T:C	3.49082e-12	-2.22619	-1.16335	2.56122e-07	-2.19279	-1.15333
100690248	chr14:100690248:G:A	5.31485e-10	1.95063	-0.314629	0.00090148	4.83397	-0.0139488
100690277	chr14:100690277:A:G	4.67925e-11	-4.89955e-10	-0.793951	3.23139e-06	-4.89955e-10	-0.811108
100690279	chr14:100690279:C:A	3.14059e-11	-4.89955e-10	-1.19268	2.22328e-06	-4.89955e-10	-1.18504
100690513	chr14:100690513:C:T	4.00535e-12	-2.01695	-1.23509	2.59771e-07	-2.09044	-1.24154
100690540	chr14:100690540:T:G	3.0131e-11	-4.89955e-10	-1.23412	2.10128e-06	-4.89955e-10	-1.24147
100690587	chr14:100690587:G:A	4.09061e-12	-2.04897	-1.18202	2.80904e-07	-2.05427	-1.1995
100690732	chr14:100690732:C:T	2.65516e-08	5.54717	-2.77585e-10	0.000102125	2.64217	-2.77585e-10
100691355	chr14:100691355:C:G	3.84578e-11	-4.89955e-10	-0.990114	2.82967e-06	-4.89955e-10	-0.943862
100691497	chr14:100691497:C:T	3.88931e-11	-4.89955e-10	-0.978858	2.70965e-06	-4.89955e-10	-0.987201
100691529	chr14:100691529:C:T	3.2107e-11	-4.89955e-10	-1.1706	2.33254e-06	-4.89955e-10	-1.13706
100691626	chr14:100691626:C:T	3.0845e-11	-4.89955e-10	-1.2107	2.13673e-06	-4.89955e-10	-1.22475
100691895	chr14:100691895:C:T	3.54979e-12	-2.18256	-1.19023	2.95297e-07	-1.99794	-1.20586
100692248	chr14:100692248:C:T	4.11246e-11	-4.89955e-10	-0.923068	2.90461e-06	-4.89955e-10	-0.917721
100692276	chr14:100692276:T:C	4.1235e-11	-4.89955e-10	-0.920387	2.85581e-06	-4.89955e-10	-0.934667
100692433	chr14:100692433:T:C	3.96117e-11	-4.89955e-10	-0.96055	2.74815e-06	-4.89955e-10	-0.973094
100692472	chr14:100692472:C:G	4.55272e-12	-2.14164	-0.982307	3.52954e-07	-2.01563	-1.00981
100692600	chr14:100692600:C:T	4.24056e-11	-4.89955e-10	-0.892395	2.98636e-06	-4.89955e-10	-0.889965
100692753	chr14:100692753:A:G	3.33956e-11	-4.89955e-10	-1.13125	2.28332e-06	-4.89955e-10	-1.15839
100692930	chr14:100692930:G:A	1.05318e-11	-2.28527	-2.77585e-10	9.91852e-07	-1.9922	-2.77585e-10
100693079	chr14:100693079:T:G	7.03787e-07	9.38069	-0.556132	3.23655e-06	-0.158153	-0.65136
100693337	chr14:100693337:C:T	1.24004e-06	9.98239	-0.591414	3.9639e-06	0.07432	-0.681113
100693638	chr14:100693638:C:T	1.15198e-09	3.20286	-0.793297	3.46917e-07	-2.28038	-0.762311
100694026	chr14:100694026:A:G	5.25029e-12	-1.92039	-1.061	2.99485e-07	-2.10189	-1.08783
100694083	chr14:100694083:G:A	3.30729e-12	-2.28948	-1.15406	2.27375e-07	-2.27149	-1.19368
100694268	chr14:100694268:T:C	3.71906e-11	-4.89955e-10	-1.02362	2.65231e-06	-4.89955e-10	-1.00859
100694544	chr14:100694544:C:T	1.06994e-11	-2.26949	-2.77585e-10	9.05688e-07	-2.08308	-2.77585e-10
100694964	chr14:100694964:G:A	4.60069e-10	2.5597	-1.068	2.55599e-07	-2.27923	-1.06894
100695518	chr14:100695518:G:A	3.20952e-12	-2.27733	-1.19622	2.19754e-07	-2.28024	-1.21903
100695643	chr14:100695643:C:A	4.11928e-11	-4.89955e-10	-0.921412	2.85204e-06	-4.89955e-10	-0.935986
100695710	chr14:100695710:G:A	6.21265e-05	13.8198	-0.514786	6.77203e-06	0.612737	-0.683957
100695958	chr14:100695958:A:T	3.88032e-12	-2.03827	-1.24549	3.00078e-07	-1.94347	-1.24426
100696100	chr14:100696100:A:G	5.29187e-11	-4.89955e-10	-0.670917	3.81585e-06	-4.89955e-10	-0.644858
100696445	chr14:100696445:T:C	4.36517e-10	2.66792	-1.22876	8.0063e-05	3.64101	-1.24222
100696499	chr14:100696499:T:C	4.00253e-11	-4.89955e-10	-0.950163	2.82158e-06	-4.89955e-10	-0.946723
100696513	chr14:100696513:T:C	9.88269e-09	5.74017	-1.1813	2.61105e-07	-2.14501	-1.18184
100696717	chr14:100696717:A:T	7.59493e-09	5.4639	-1.16834	2.55482e-07	-2.17962	-1.169
100696743	chr14:100696743:T:C	3.13977e-11	-4.89955e-10	-1.19294	2.16893e-06	-4.89955e-10	-1.20979
100696829	chr14:100696829:A:T	4.59285e-11	-4.89955e-10	-0.81259	3.24303e-06	-4.89955e-10	-0.807512
100696988	chr14:100696988:A:G	5.68097e-10	2.79698	-1.09436	9.99634e-05	3.75702	-1.13623
100697510	chr14:100697510:C:T	3.46347e-11	-4.89955e-10	-1.09482	2.44715e-06	-4.89955e-10	-1.0891
100697524	chr14:100697524:T:G	3.41816e-11	-4.89955e-10	-1.10799	2.37865e-06	-4.89955e-10	-1.11749
100697960	chr14:100697960:C:T	9.55389e-09	4.52503	-2.77585e-10	5.3498e-05	1.99562	-2.77585e-10
100698070	chr14:100698070:G:C	3.1988e-11	-4.89955e-10	-1.17432	2.29553e-06	-4.89955e-10	-1.15306
100698378	chr14:100698378:T:A	1.03359e-09	3.40056	-1.09944	0.00268484	7.11704	-1.20568
100698912	chr14:100698912:G:C	3.07206e-11	-4.89955e-10	-1.21474	2.15865e-06	-4.89955e-10	-1.21454
100699410	chr14:100699410:C:T	8.94433e-10	3.40017	-1.24366	0.00883115	8.25358	-1.15156
100699580	chr14:100699580:C:T	1.11035e-09	3.61681	-1.24405	0.0118073	8.54683	-1.15437
100700475	chr14:100700475:A:G	7.35274e-11	-4.89955e-10	-0.342017	5.03377e-06	-4.89955e-10	-0.367852
100700586	chr14:100700586:T:G	3.45433e-11	-4.89955e-10	-1.09746	2.39433e-06	-4.89955e-10	-1.11092
100700587	chr14:100700587:G:C	0.0103671	19.5687	-1.14642	4.05856e-06	0.651945	-1.23514
100700607	chr14:100700607:A:G	0.00717318	19.1503	-1.09634	3.61295e-06	0.515579	-1.21508
100700912	chr14:100700912:G:A	2.50098e-07	8.47618	-0.686245	4.06129e-07	-2.20613	-0.678977
100701226	chr14:100701226:C:T	3.42521e-09	4.72713	-1.22789	0.0628562	10.2931	-1.22854
100701295	chr14:100701295:C:G	0.00754888	19.2749	-1.16993	3.5317e-06	0.51949	-1.24173
100701389	chr14:100701389:T:A	3.31359e-11	-4.89955e-10	-1.13906	2.30416e-06	-4.89955e-10	-1.1493
100701736	chr14:100701736:G:T	6.21205e-08	7.63952	-1.24236	2.52892e-07	-2.11861	-1.24021
100701764	chr14:100701764:C:G	3.01781e-11	-4.89955e-10	-1.23256	2.12406e-06	-4.89955e-10	-1.23069
100702154	chr14:100702154:T:C	5.26915e-11	-4.89955e-10	-0.675221	3.15307e-06	-4.89955e-10	-0.835646
100702250	chr14:100702250:A:G	0.0181199	20.1407	-1.16006	5.0075e-06	0.865901	-1.23899
100702402	chr14:100702402:G:A	8.66415e-10	3.34192	-1.21723	0.00305269	7.2855	-1.24574
100702506	chr14:100702506:A:G	3.31837e-11	-4.89955e-10	-1.13762	2.30753e-06	-4.89955e-10	-1.14784
100702681	chr14:100702681:A:G	4.56176e-10	-4.89955e-10	1.4832	3.28893e-05	-4.89955e-10	1.50912
100702739	chr14:100702739:C:T	1.95405e-07	8.18822	-0.645067	4.12714e-07	-2.23179	-0.637231
100702892	chr14:100702892:T:C	3.1234e-11	-4.89955e-10	-1.19817	2.18066e-06	-4.89955e-10	-1.20439
100703380	chr14:100703380:G:A	4.05561e-10	1.3656	-2.77585e-10	0.000132391	2.90174	-2.77585e-10
100703589	chr14:100703589:G:A	9.3055e-11	-4.89955e-10	-0.106485	6.35004e-06	-4.89955e-10	-0.13556
100703727	chr14:100703727:C:T	3.66384e-11	-4.89955e-10	-1.03858	2.54435e-06	-4.89955e-10	-1.05015
100703807	chr14:100703807:G:A	6.60645e-11	-4.89955e-10	-0.449043	4.59223e-06	-4.89955e-10	-0.459655
100703889	chr14:100703889:G:A	1.05994e-11	-2.27888	-2.77585e-10	7.70647e-07	-2.24455	-2.77585e-10
100703954	chr14:100703954:T:A	1.20367e-10	-4.89955e-10	0.150872	8.19089e-06	-4.89955e-10	0.119001
100704056	chr14:100704056:A:G	8.64139e-11	-4.89955e-10	-0.180526	6.17603e-06	-4.89955e-10	-0.163345
100704067	chr14:100704067:T:A	5.82393e-11	-4.89955e-10	-0.575114	4.05273e-06	-4.89955e-10	-0.58463
100704099	chr14:100704099:G:A	6.7753e-09	5.42697	-1.24561	0.23572	11.5443	-1.15789
100704151	chr14:100704151:A:G	5.36547e-09	5.15235	-1.20429	0.146767	11.1526	-1.24005
100704187	chr14:100704187:G:A	3.65332e-11	-4.89955e-10	-1.04145	2.52926e-06	-4.89955e-10	-1.0561
100704203	chr14:100704203:T:C	0.13652	22.1395	-1.13949	1.37831e-05	1.87202	-1.2326
100704496	chr14:100704496:G:A	2.98764e-11	-4.89955e-10	-1.2426	2.09729e-06	-4.89955e-10	-1.24337
100705143	chr14:100705143:C:A	1.85798e-09	4.13024	-1.24267	0.0342141	9.588	-1.13163
100705249	chr14:100705249:C:T	3.42555e-11	-4.89955e-10	-1.10583	2.41835e-06	-4.89955e-10	-1.10094
100705846	chr14:100705846:C:T	5.262e-07	9.76129	-1.22752	2.43858e-07	-2.16271	-1.23248
100706205	chr14:100706205:C:T	5.91987e-09	5.25257	-1.20617	0.193269	11.2006	-1.01275
100706719	chr14:100706719:C:T	6.14978e-09	5.32985	-1.24535	0.19122	11.3299	-1.15271
100706765	chr14:100706765:G:A	3.92527e-11	-4.89955e-10	-0.969656	2.70854e-06	-4.89955e-10	-0.98761
100706787	chr14:100706787:A:C	1.21787e-07	8.21943	-1.14908	7.92494e-05	3.38354	-0.994961
100707095	chr14:100707095:G:C	1.04412e-07	7.86595	-0.949522	4.0931e-05	2.84891	-1.12104
100707158	chr14:100707158:ACT:A	9.00376e-12	-1.19675	-1.24528	2.42808e-07	-2.15574	-1.24377
100707314	chr14:100707314:A:G	9.05416e-07	8.91935	0.157121	9.73624e-07	-2.19967	0.188923
100707364	chr14:100707364:CT:C	1.47058e-11	-0.857	-1.09443	1.00008e-06	-0.916722	-1.06722
100707421	chr14:100707421:CAAAA:C	1.48223e-11	-0.857932	-1.08561	1.01003e-06	-0.916372	-1.05767
100707479	chr14:100707479:T:TC	2.17703e-10	-4.89955e-10	0.743457	1.48271e-05	-4.89955e-10	0.712436
100707822	chr14:100707822:C:T	1.45066e-11	-0.908974	-1.0561	1.09699e-06	-0.865743	-1.02571
100708178	chr14:100708178:A:G	7.22278e-11	-4.89955e-10	-0.359851	5.1174e-06	-4.89955e-10	-0.351375
100708331	chr14:100708331:A:T	4.05732e-11	-4.89955e-10	-0.936566	2.79622e-06	-4.89955e-10	-0.955752
100708337	chr14:100708337:C:T	5.97827e-11	-4.89955e-10	-0.548959	4.16617e-06	-4.89955e-10	-0.557024
100708484	chr14:100708484:T:A	4.01362e-11	-4.89955e-10	-0.947396	2.76705e-06	-4.89955e-10	-0.96624
100708511	chr14:100708511:G:A	3.94146e-11	-4.89955e-10	-0.965539	2.7192e-06	-4.89955e-10	-0.983684
100709331	chr14:100709331:C:T	4.03797e-11	-4.89955e-10	-0.941347	2.78345e-06	-4.89955e-10	-0.960331
100709461	chr14:100709461:G:A	2.54853e-08	5.11432	0.39186	0.000504724	4.29072	-0.0507318
100709630	chr14:100709630:G:A	8.49254e-09	5.65189	-1.24462	0.000868667	5.935	-1.15206
100709846	chr14:100709846:C:A	8.73343e-11	-4.89955e-10	-0.169932	6.18403e-06	-4.89955e-10	-0.162051
100709951	chr14:100709951:G:C	5.00232e-11	-4.89955e-10	-0.727187	3.55043e-06	-4.89955e-10	-0.716954
100710152	chr14:100710152:T:A	5.58321e-11	-2.29047	1.67314	4.56011e-06	-2.0476	1.58093
100710386	chr14:100710386:C:T	2.12833e-11	-1.10867	-0.473086	2.59926e-06	-0.615709	-0.413086
100710500	chr14:100710500:T:C	4.54256e-11	-4.89955e-10	-0.8236	3.11757e-06	-4.89955e-10	-0.846966
100710591	chr14:100710591:C:T	6.42265e-07	9.11935	-0.386267	5.72627e-07	-2.16667	-0.37487
100710678	chr14:100710678:C:A	1.66821e-10	0.477245	-2.77585e-10	3.27029e-05	1.50344	-2.77585e-10
100710752	chr14:100710752:C:T	4.75835e-11	-4.89955e-10	-0.777188	3.35885e-06	-4.89955e-10	-0.772423
100710921	chr14:100710921:G:C	4.54583e-11	-4.89955e-10	-0.822879	3.11946e-06	-4.89955e-10	-0.84636
100710935	chr14:100710935:C:T	3.34674e-07	8.58271	-0.501477	4.58861e-07	-2.23701	-0.526017
100711157	chr14:100711157:C:T	2.69814e-11	-1.34453	-2.77585e-10	3.88246e-06	-0.627552	-2.77585e-10
100711728	chr14:100711728:T:C	3.37132e-11	-4.89955e-10	-1.12178	2.37724e-06	-4.89955e-10	-1.11808
100711993	chr14:100711993:G:A	3.27634e-09	4.69846	-1.24366	0.0151098	8.83374	-1.19467
100712087	chr14:100712087:T:G	8.93781e-10	-4.89955e-10	2.15579	6.02497e-05	-4.89955e-10	2.11448
100712124	chr14:100712124:C:T	5.79041e-11	-4.89955e-10	-0.580886	4.09146e-06	-4.89955e-10	-0.575119
100712171	chr14:100712171:G:A	3.0037e-11	-4.89955e-10	-1.23725	2.10427e-06	-4.89955e-10	-1.24005
100712218	chr14:100712218:G:A	2.20602e-09	4.30137	-1.2421	0.0173573	8.9755	-1.19775
100712238	chr14:100712238:A:G	1.76222e-10	-4.89955e-10	0.532068	1.40844e-05	-4.89955e-10	0.661045
100712772	chr14:100712772:G:T	3.61471e-09	-4.89955e-10	3.55309	0.000240647	-4.89955e-10	3.49931
100712903	chr14:100712903:G:A	2.99684e-11	-4.89955e-10	-1.23953	2.19899e-06	-4.89955e-10	-1.19602
100713680	chr14:100713680:C:T	3.54734e-11	-4.89955e-10	-1.07089	2.4641e-06	-4.89955e-10	-1.08219
100714042	chr14:100714042:C:T	3.43335e-11	-4.89955e-10	-1.10355	2.40216e-06	-4.89955e-10	-1.10765
100714048	chr14:100714048:T:C	3.34302e-11	-4.89955e-10	-1.13021	2.34151e-06	-4.89955e-10	-1.13322
100714121	chr14:100714121:T:C	4.63589e-11	-4.89955e-10	-0.803261	3.18189e-06	-4.89955e-10	-0.826546
100714170	chr14:100714170:A:G	3.06906e-11	-4.89955e-10	-1.21572	2.16194e-06	-4.89955e-10	-1.21302
100714306	chr14:100714306:G:A	1.29068e-10	-4.89955e-10	0.220666	9.24419e-06	-4.89955e-10	0.239974
100714380	chr14:100714380:G:A	1.11821e-10	-4.89955e-10	0.0772244	7.97878e-06	-4.89955e-10	0.0927637
100714468	chr14:100714468:T:TCA	4.27652e-11	-4.89955e-10	-0.88395	2.94024e-06	-4.89955e-10	-0.905531
100714794	chr14:100714794:G:A	3.23193e-09	-4.89955e-10	3.44116	0.000214923	-4.89955e-10	3.38626
100714852	chr14:100714852:G:A	5.67677e-09	5.24538	-1.24092	0.0574937	10.1777	-1.20225
100714882	chr14:100714882:C:T	4.17539e-11	-4.89955e-10	-0.907883	2.91959e-06	-4.89955e-10	-0.912578
100715268	chr14:100715268:C:A	7.03608e-06	10.7333	0.393631	1.20173e-06	-2.28773	0.487468
100715427	chr14:100715427:G:A	6.42457e-11	-4.89955e-10	-0.476961	4.54808e-06	-4.89955e-10	-0.469316
100715947	chr14:100715947:C:T	4.86888e-06	11.0989	-0.340231	6.89842e-07	-2.0845	-0.270811
100716271	chr14:100716271:C:T	4.04095e-11	-4.89955e-10	-0.94061	2.78436e-06	-4.89955e-10	-0.960004
100716805	chr14:100716805:C:G	0.819664	24.0055	-1.21306	9.76562e-06	1.5388	-1.24395
100717380	chr14:100717380:G:A	2.68407e-09	-4.89955e-10	3.25541	0.00017853	-4.89955e-10	3.20074
100717802	chr14:100717802:A:G	2.93961e-05	12.1359	0.42078	1.23152e-06	-2.28955	0.513772
100718564	chr14:100718564:G:A	1.86196e-09	1.89096	0.998745	1.84882e-06	-2.26616	0.896682
100718583	chr14:100718583:T:G	3.80873e-11	-4.89955e-10	-0.999794	2.6902e-06	-4.89955e-10	-0.994406
100718736	chr14:100718736:T:A	2.04261e-09	3.02807	-0.0457591	7.67565e-07	-2.27663	0.0280743
100718850	chr14:100718850:G:C	3.34088e-06	9.00016	1.3819	3.77914e-05	0.818093	0.829967
100718894	chr14:100718894:T:C	3.88041e-11	-4.89955e-10	-0.98115	2.74886e-06	-4.89955e-10	-0.972836
100719084	chr14:100719084:T:TA	5.65949e-09	4.32747	-0.326057	5.02755e-07	-2.27337	-0.398306
100719196	chr14:100719196:C:T	2.99335e-11	-4.89955e-10	-1.2407	2.10821e-06	-4.89955e-10	-1.23818
100719832	chr14:100719832:A:G	1.16553e-11	-1.53671	-0.647196	4.80479e-07	-2.11057	-0.606425
100719838	chr14:100719838:C:T	2.33814e-07	6.98769	0.734916	1.3587e-06	-2.28848	0.610983
100720426	chr14:100720426:C:T	3.20293e-10	-1.181	2.31056	1.07848e-05	-1.85972	2.25384
100720505	chr14:100720505:T:A	1.03376e-11	-1.39665	-0.907237	3.30032e-07	-2.21389	-0.8787
100720506	chr14:100720506:A:T	2.11459e-10	-1.23004	1.94439	7.67146e-06	-1.83594	1.88943
100720507	chr14:100720507:A:T	1.07549e-11	-2.26431	-2.77585e-10	2.01074e-06	-1.28552	-2.77585e-10
100720587	chr14:100720587:C:T	1.25837e-11	-2.10727	-2.77585e-10	7.3587e-07	-2.29072	-2.77585e-10
100720690	chr14:100720690:C:T	1.50506e-08	6.06997	-1.09048	2.51404e-07	-2.28872	-1.07599
100721166	chr14:100721166:A:G	2.98382e-11	-4.89955e-10	-1.24389	2.09387e-06	-4.89955e-10	-1.24501
100721173	chr14:100721173:C:T	3.57328e-11	-4.89955e-10	-1.0636	2.5045e-06	-4.89955e-10	-1.06593
100721312	chr14:100721312:C:T	3.29475e-07	9.27254	-1.20696	1.12937e-05	1.56538	-1.12515
100722119	chr14:100722119:G:A	8.83969e-11	-4.89955e-10	-0.157838	6.18224e-06	-4.89955e-10	-0.162341
100722281	chr14:100722281:C:T	4.21803e-12	-2.23284	-0.967471	3.5527e-07	-2.10826	-0.910635
100722394	chr14:100722394:C:T	0.000120069	15.1799	-1.21601	9.42248e-06	1.4311	-1.17203
100722485	chr14:100722485:C:T	2.8252e-10	2.08107	-1.07699	7.90151e-05	3.42757	-1.04195
100722682	chr14:100722682:C:T	1.6519e-11	-0.840684	-0.994482	2.65454e-07	-2.27341	-1.03693
100723111	chr14:100723111:C:T	5.71675e-12	-2.05432	-0.841955	3.57664e-07	-2.24011	-0.77207
100723112	chr14:100723112:G:A	3.23906e-11	-4.89955e-10	-1.16181	2.41567e-06	-4.89955e-10	-1.10205
100723130	chr14:100723130:A:G	3.40605e-11	-4.89955e-10	-1.11154	2.36582e-06	-4.89955e-10	-1.1229
100723301	chr14:100723301:A:G	4.22915e-11	-4.89955e-10	-0.895088	2.93672e-06	-4.89955e-10	-0.906728
100724332	chr14:100724332:A:G	4.239e-11	-4.89955e-10	-0.892762	3.14337e-06	-4.89955e-10	-0.838726
100724983	chr14:100724983:C:T	3.17871e-11	-4.89955e-10	-1.18061	2.23497e-06	-4.89955e-10	-1.17979
100725001	chr14:100725001:C:T	6.40647e-11	-4.89955e-10	-0.479781	4.45189e-06	-4.89955e-10	-0.490692
100725100	chr14:100725100:C:T	3.33755e-11	-4.89955e-10	-1.13185	2.35337e-06	-4.89955e-10	-1.12817
100725301	chr14:100725301:C:A	1.58746e-10	1.35008	-0.922451	7.19796e-07	-1.37147	-0.94134
100725628	chr14:100725628:G:A	4.09957e-11	-4.89955e-10	-0.926209	2.90568e-06	-4.89955e-10	-0.917354
100725722	chr14:100725722:T:C	3.51465e-11	-4.89955e-10	-1.08015	2.44965e-06	-4.89955e-10	-1.08807
100727474	chr14:100727474:G:A	1.05279e-11	-2.28565	-2.77585e-10	8.65087e-07	-2.12895	-2.77585e-10
100727598	chr14:100727598:T:A	5.11475e-12	-2.09526	-0.912285	3.28135e-07	-2.24907	-0.849282
100727723	chr14:100727723:G:T	5.13366e-11	-4.89955e-10	-0.701271	3.45358e-06	-4.89955e-10	-0.744611
100727930	chr14:100727930:C:T	4.33829e-11	-4.89955e-10	-0.86961	3.04238e-06	-4.89955e-10	-0.871381
100728002	chr14:100728002:T:C	3.36947e-12	-2.19526	-1.22966	2.35318e-07	-2.20201	-1.22883
100728224	chr14:100728224:A:G	3.0195e-11	-4.89955e-10	-1.232	2.09473e-06	-4.89955e-10	-1.2446
100728804	chr14:100728804:A:G	3.2147e-11	-4.89955e-10	-1.16936	2.31215e-06	-4.89955e-10	-1.14584
100729022	chr14:100729022:A:T	3.39906e-11	-4.89955e-10	-1.11359	2.38708e-06	-4.89955e-10	-1.11395
100729084	chr14:100729084:T:A	3.01551e-11	-4.89955e-10	-1.23332	2.1436e-06	-4.89955e-10	-1.22153
100729619	chr14:100729619:G:A	1.10448e-11	-2.23771	-2.77585e-10	7.36386e-07	-2.29002	-2.77585e-10
100730094	chr14:100730094:G:A	3.15027e-11	-4.89955e-10	-1.1896	2.24204e-06	-4.89955e-10	-1.17664
100730163	chr14:100730163:G:A	1.95623e-10	1.36246	-0.725946	1.23907e-06	-1.01192	-0.757746
100730363	chr14:100730363:G:A	3.54408e-08	6.97623	-1.14029	4.27191e-07	-1.67525	-1.1593
100730717	chr14:100730717:G:A	3.0396e-11	-4.89955e-10	-1.22536	2.12715e-06	-4.89955e-10	-1.22924
100730935	chr14:100730935:C:T	6.55969e-10	2.2446	-0.398158	5.13496e-07	-2.26382	-0.386715
100731972	chr14:100731972:C:A	1.10584e-11	-2.23648	-2.77585e-10	7.44387e-07	-2.27922	-2.77585e-10
100732080	chr14:100732080:A:G	3.04843e-11	-4.89955e-10	-1.22246	2.1532e-06	-4.89955e-10	-1.21707
100732404	chr14:100732404:C:T	9.0851e-10	2.33694	-0.164808	6.5492e-07	-2.25378	-0.153487
100732662	chr14:100732662:C:T	3.9335e-11	-0.96756	-2.77585e-10	1.08659e-06	-1.90098	-2.77585e-10
100733017	chr14:100733017:G:A	4.47879e-11	-4.89955e-10	-0.837736	3.31842e-06	-4.89955e-10	-0.784532
100733026	chr14:100733026:C:T	5.49587e-11	-0.633094	-2.77585e-10	1.95043e-06	-1.31597	-2.77585e-10
100733196	chr14:100733196:C:T	3.72979e-11	-4.89955e-10	-1.02074	2.75269e-06	-4.89955e-10	-0.971443
100734108	chr14:100734108:T:C	1.20924e-05	12.8178	-1.14939	2.63198e-05	2.40353	-1.11723
100734308	chr14:100734308:T:C	1.04463e-05	12.7023	-1.18022	2.44497e-05	2.36689	-1.15429
100734443	chr14:100734443:T:C	4.24049e-11	-4.89955e-10	-0.892412	3.11827e-06	-4.89955e-10	-0.846743
100734523	chr14:100734523:G:A	9.03774e-11	1.10971	-1.24539	7.69023e-07	-1.00487	-1.24179
100734869	chr14:100734869:C:T	5.29257e-11	-4.89955e-10	-0.670786	3.94068e-06	-4.89955e-10	-0.612669
100735293	chr14:100735293:C:T	7.34319e-11	0.895405	-1.23872	6.83453e-07	-1.1304	-1.23422
100735350	chr14:100735350:G:A	1.08561e-11	-2.25495	-2.77585e-10	9.62579e-07	-2.02216	-2.77585e-10
100735938	chr14:100735938:T:C	1.47287e-10	-4.89955e-10	0.352709	1.01699e-05	-4.89955e-10	0.335415
100736479	chr14:100736479:G:A	7.68073e-12	-1.66238	-0.938584	3.10293e-07	-2.26075	-0.89351
100736657	chr14:100736657:C:T	2.75976e-10	1.54199	-0.561353	3.30532e-05	2.05292	-0.538823
100737423	chr14:100737423:A:G	3.13255e-10	1.10734	-2.77585e-10	0.00010517	2.67156	-2.77585e-10
100737486	chr14:100737486:C:T	5.54595e-11	0.610507	-1.23453	3.81506e-07	-1.71811	-1.22954
100737866	chr14:100737866:C:A	1.23866e-05	12.9165	-1.22407	2.22426e-05	2.31734	-1.19935
100737898	chr14:100737898:C:T	2.83064e-09	4.55435	-1.24577	5.99301e-06	1.05169	-1.24511
100737982	chr14:100737982:A:G	5.84907e-05	14.4905	-1.24576	4.56115e-05	3.07753	-1.2414
100738279	chr14:100738279:T:C	4.38323e-11	-4.89955e-10	-0.859303	2.92008e-06	-4.89955e-10	-0.912409
100738312	chr14:100738312:G:A	5.00282e-11	-0.727089	-2.77585e-10	1.5038e-06	-1.57603	-2.77585e-10
100738369	chr14:100738369:A:AGGAGGCCGCAGGGCTAAGGGG	1.07694e-10	-4.89955e-10	0.0396162	7.79298e-06	-4.89955e-10	0.0692021
100738491	chr14:100738491:G:A	6.45154e-11	-4.89955e-10	-0.47277	4.43873e-06	-4.89955e-10	-0.493654
100739205	chr14:100739205:G:A	2.80698e-09	4.53908	-1.23889	1.20726e-06	-0.55803	-1.23764
100739869	chr14:100739869:T:C	2.98228e-11	-4.89955e-10	-1.2444	2.0971e-06	-4.89955e-10	-1.24347
100740112	chr14:100740112:T:G	1.89574e-11	-1.69748	-2.77585e-10	7.65165e-07	-2.25168	-2.77585e-10
100740128	chr14:100740128:C:T	1.26359e-10	-4.89955e-10	0.199454	9.17165e-06	-4.89955e-10	0.232096
100740209	chr14:100740209:G:C	8.62305e-12	-2.03205	-0.453185	4.82522e-07	-2.29075	-0.422002
100740369	chr14:100740369:TG:T	7.7539e-11	-4.89955e-10	-0.288893	5.38706e-06	-4.89955e-10	-0.300022
100740489	chr14:100740489:A:G	4.97704e-12	-2.29083	-0.744007	4.47443e-07	-2.07748	-0.71075
100740761	chr14:100740761:C:T	1.04831e-10	-4.89955e-10	0.0126759	7.65386e-06	-4.89955e-10	0.0511885
100740829	chr14:100740829:C:T	5.29126e-12	-1.90436	-1.06925	2.6038e-07	-2.29004	-1.03959
100741179	chr14:100741179:G:A	8.37194e-11	-4.89955e-10	-0.212205	5.92312e-06	-4.89955e-10	-0.205158
100741190	chr14:100741190:C:T	5.42992e-10	2.90246	-1.24504	6.73282e-05	3.47128	-1.24572
100741589	chr14:100741589:A:G	9.67183e-07	9.59723	-0.454761	1.9047e-05	1.41806	-0.455169
100741862	chr14:100741862:A:G	4.80917e-11	0.47915	-1.24572	3.36915e-07	-1.82633	-1.24561
100741886	chr14:100741886:C:T	7.45504e-10	2.86628	-0.891891	0.000125881	3.69769	-0.846383
100741950	chr14:100741950:T:A	4.82511e-07	9.52521	-1.07813	1.45395e-05	1.78669	-1.09384
100742130	chr14:100742130:C:T	5.15742e-07	9.5875	-1.07381	1.51765e-05	1.82549	-1.08976
100742286	chr14:100742286:G:C	4.89797e-11	0.49745	-1.24572	3.40056e-07	-1.81759	-1.24508
100742353	chr14:100742353:C:T	1.25865e-06	9.58615	-0.180279	2.47825e-05	1.40574	-0.179618
100742869	chr14:100742869:G:A	2.36844e-11	-1.47486	-2.77585e-10	3.94407e-06	-0.611809	-2.77585e-10
100743154	chr14:100743154:T:C	1.77851e-10	0.54127	-2.77585e-10	1.03601e-05	0.353945	-2.77585e-10
100743397	chr14:100743397:T:C	6.11208e-12	-2.2914	-0.538006	5.8366e-07	-2.01724	-0.505213
100743636	chr14:100743636:G:A	1.25349e-06	9.5618	-0.160034	2.56724e-05	1.41942	-0.158023
100744022	chr14:100744022:C:A	3.12231e-11	-4.89955e-10	-1.19852	2.185e-06	-4.89955e-10	-1.20241
100744355	chr14:100744355:C:T	2.0089e-09	4.12595	-1.16028	6.40378e-07	-1.27122	-1.1585
100744786	chr14:100744786:A:C	7.17415e-07	9.89616	-1.05242	1.88218e-05	2.02034	-1.06934
100744820	chr14:100744820:G:A	1.48659e-06	9.77388	-0.201557	2.74248e-05	1.52716	-0.199734
100744882	chr14:100744882:C:T	3.47654e-12	-2.28143	-1.11221	2.48452e-07	-2.25462	-1.1219
100745592	chr14:100745592:T:A	5.64996e-07	9.63062	-1.02572	1.63648e-05	1.85514	-1.04403
100745772	chr14:100745772:C:A	5.58334e-12	-1.68964	-1.23025	7.9439e-07	-1.01214	-1.20206
100745856	chr14:100745856:A:G	2.24193e-09	4.00354	-0.92812	6.49988e-07	-1.51022	-0.904601
100746956	chr14:100746956:A:G	5.90421e-11	-4.89955e-10	-0.561424	4.14872e-06	-4.89955e-10	-0.561221
100747262	chr14:100747262:G:A	3.91876e-11	-4.89955e-10	-0.971314	2.77035e-06	-4.89955e-10	-0.965047
100747438	chr14:100747438:A:G	3.46712e-11	-4.89955e-10	-1.09377	2.43723e-06	-4.89955e-10	-1.09316
100747446	chr14:100747446:C:T	2.62618e-11	-0.128143	-1.24342	2.7593e-07	-2.0305	-1.24113
100747539	chr14:100747539:C:T	5.0858e-11	-4.89955e-10	-0.710637	3.55106e-06	-4.89955e-10	-0.716775
100747686	chr14:100747686:C:T	1.35938e-11	-0.961016	-1.06904	2.95591e-07	-2.10294	-1.09986
100747883	chr14:100747883:T:C	3.14013e-11	-4.89955e-10	-1.19283	2.21552e-06	-4.89955e-10	-1.18854
100748148	chr14:100748148:C:T	2.62746e-11	-0.467374	-0.903699	3.49483e-07	-2.15087	-0.88445
100748253	chr14:100748253:G:A	7.08317e-12	-1.5108	-1.17115	2.37721e-07	-2.26451	-1.15616
100748321	chr14:100748321:G:A	2.71598e-11	-0.0925318	-1.2454	2.3347e-07	-2.1935	-1.24522
100748412	chr14:100748412:T:C	1.10484e-10	1.04268	-0.977486	2.63143e-06	-0.119085	-0.89741
100748656	chr14:100748656:G:A	5.50162e-09	4.82925	-0.856127	6.5e-06	0.721097	-0.833316
100748734	chr14:100748734:C:T	1.40333e-09	2.29353	0.313397	5.27236e-05	1.61228	0.368766
100748998	chr14:100748998:A:G	3.09875e-10	-4.89955e-10	1.0965	2.13579e-05	-4.89955e-10	1.0774
100749072	chr14:100749072:A:G	4.00542e-12	-2.03243	-1.21959	2.52091e-07	-2.16238	-1.1996
100749203	chr14:100749203:G:A	3.68102e-12	-2.17101	-1.16547	6.69315e-07	-1.24311	-1.14241
100749226	chr14:100749226:C:T	3.68668e-12	-2.22104	-1.1139	2.42071e-07	-2.28797	-1.11458
100749499	chr14:100749499:T:C	4.22629e-12	-2.252	-0.946354	2.97274e-07	-2.26422	-0.932907
100749501	chr14:100749501:TG:T	4.79151e-11	0.244519	-1.01476	4.85799e-07	-1.66427	-1.04171
100749504	chr14:100749504:G:A	4.66847e-11	0.214891	-1.01115	4.80421e-07	-1.6788	-1.03831
100749561	chr14:100749561:T:A	1.65388e-09	2.47653	0.294674	6.33688e-05	1.81666	0.348291
100749987	chr14:100749987:G:A	3.79934e-11	0.119072	-1.12133	3.07951e-07	-2.0404	-1.12144
100750053	chr14:100750053:T:C	5.06573e-12	-2.23569	-0.781489	3.49745e-07	-2.27708	-0.757496
100750155	chr14:100750155:C:T	2.88706e-10	-4.89955e-10	1.02573	1.99032e-05	-4.89955e-10	1.00686
100750196	chr14:100750196:G:A	3.41588e-11	0.0553185	-1.16397	2.8614e-07	-2.06959	-1.1657
100750371	chr14:100750371:G:A	4.3931e-09	4.4646	-0.716481	5.81726e-06	0.464663	-0.687856
100750447	chr14:100750447:T:C	5.34688e-10	2.07294	-0.430927	2.15367e-05	1.4747	-0.388968
100750796	chr14:100750796:G:A	7.88046e-10	3.12451	-1.09463	7.43583e-05	3.40583	-1.08095
100750797	chr14:100750797:C:A	8.00824e-10	3.14024	-1.09427	7.57326e-05	3.42376	-1.08057
100751498	chr14:100751498:A:G	8.60527e-11	-4.89955e-10	-0.184715	6.01425e-06	-4.89955e-10	-0.18989
100751749	chr14:100751749:T:C	3.12592e-11	-4.89955e-10	-1.19736	2.18786e-06	-4.89955e-10	-1.2011
100752411	chr14:100752411:G:A	5.65274e-12	-2.24358	-0.663954	3.95712e-07	-2.27289	-0.638199
100752443	chr14:100752443:TA:T	3.64486e-12	-2.28453	-1.06182	2.74195e-07	-2.23083	-1.04711
100752475	chr14:100752475:T:C	5.54708e-12	-2.25111	-0.675292	3.93178e-07	-2.26773	-0.649786
100752711	chr14:100752711:T:C	1.07216e-09	1.97241	0.36535	4.11898e-05	1.31627	0.417896
100753315	chr14:100753315:T:G	8.76122e-10	1.88599	0.249841	3.39745e-05	1.24065	0.300934
100754102	chr14:100754102:T:C	3.31388e-11	-4.89955e-10	-1.13897	2.34467e-06	-4.89955e-10	-1.13187
100754614	chr14:100754614:T:C	3.57342e-08	7.06107	-1.21688	4.51426e-06	0.735107	-1.21189
100754728	chr14:100754728:G:A	2.78211e-10	0.988706	-2.77585e-10	4.97312e-05	1.92261	-2.77585e-10
100754780	chr14:100754780:CTA:C	3.48474e-11	-4.89955e-10	-1.0887	2.43519e-06	-4.89955e-10	-1.094
100755107	chr14:100755107:G:A	8.29633e-10	3.19693	-1.11562	7.862e-05	3.48357	-1.10297
100755605	chr14:100755605:T:C	4.20102e-12	-2.28558	-0.918766	3.33247e-07	-2.24131	-0.841583
100755631	chr14:100755631:C:T	3.15405e-11	-4.89955e-10	-1.1884	2.22475e-06	-4.89955e-10	-1.18438
100755714	chr14:100755714:A:C	2.5178e-10	1.09073	-0.201852	3.1952e-06	-0.771243	-0.0511275
100756481	chr14:100756481:A:G	8.65452e-10	3.23388	-1.1103	8.09039e-05	3.50686	-1.09762
100757440	chr14:100757440:A:G	4.67388e-10	2.06348	-0.555991	3.54682e-06	-0.287293	-0.430676
100757455	chr14:100757455:G:A	1.28555e-10	0.216678	-2.77585e-10	3.1938e-06	-0.822811	-2.77585e-10
100757539	chr14:100757539:A:G	6.65061e-10	2.89895	-1.03875	6.03497e-05	3.14024	-1.02411
100757711	chr14:100757711:G:T	3.5398e-12	-2.28116	-1.09444	2.69259e-07	-2.25474	-1.04137
100757731	chr14:100757731:T:C	4.92271e-08	7.30966	-1.14513	7.54178e-06	1.14019	-1.10375
100757896	chr14:100757896:T:C	9.1848e-10	3.29854	-1.11549	8.68004e-05	3.58264	-1.10305
100758291	chr14:100758291:G:A	3.74639e-10	2.43643	-1.15014	3.88984e-05	2.81645	-1.13951
100758585	chr14:100758585:G:A	4.19336e-11	0.293458	-1.19705	2.28251e-07	-2.25332	-1.20801
100759002	chr14:100759002:C:T	6.03943e-11	-4.89955e-10	-0.538781	4.20809e-06	-4.89955e-10	-0.547011
100759249	chr14:100759249:G:A	1.38723e-10	-4.89955e-10	0.292804	9.57716e-06	-4.89955e-10	0.27536
100760479	chr14:100760479:T:C	4.41213e-11	-4.89955e-10	-0.852732	3.06318e-06	-4.89955e-10	-0.864566
100760902	chr14:100760902:C:T	4.18203e-11	-4.89955e-10	-0.906292	2.95133e-06	-4.89955e-10	-0.901767
100761192	chr14:100761192:T:C	4.93076e-10	2.11821	-0.557221	4.28676e-07	-2.23306	-0.598015
100761252	chr14:100761252:C:T	4.68471e-12	-1.93936	-1.15601	2.36006e-07	-2.24576	-1.18216
100761839	chr14:100761839:C:T	1.32237e-10	-4.89955e-10	0.244922	9.14254e-06	-4.89955e-10	0.228917
100762034	chr14:100762034:G:A	3.01516e-11	-4.89955e-10	-1.23344	2.12647e-06	-4.89955e-10	-1.22956
100762454	chr14:100762454:A:G	1.0472e-11	-2.29097	-2.77585e-10	1.17022e-06	-1.82683	-2.77585e-10
100762767	chr14:100762767:T:C	4.35702e-11	-4.89955e-10	-0.865302	3.07247e-06	-4.89955e-10	-0.861539
100763638	chr14:100763638:G:A	4.16011e-10	1.31134	0.0796995	6.27652e-05	2.05095	0.104426
100763649	chr14:100763649:T:C	7.88963e-10	2.48977	-0.45872	5.87884e-07	-2.0251	-0.490146
100764068	chr14:100764068:C:T	3.34839e-11	-4.89955e-10	-1.12861	2.32826e-06	-4.89955e-10	-1.1389
100764221	chr14:100764221:C:T	5.32448e-11	-4.89955e-10	-0.664774	3.70471e-06	-4.89955e-10	-0.674417
100764388	chr14:100764388:G:T	4.26113e-11	-4.89955e-10	-0.887555	3.00447e-06	-4.89955e-10	-0.883919
100764523	chr14:100764523:C:T	3.02735e-11	-4.89955e-10	-1.2294	2.14764e-06	-4.89955e-10	-1.21965
100765143	chr14:100765143:C:T	4.34013e-11	-4.89955e-10	-0.869186	3.06035e-06	-4.89955e-10	-0.865491
100765504	chr14:100765504:C:T	3.18277e-11	-4.89955e-10	-1.17934	2.24386e-06	-4.89955e-10	-1.17582
100765730	chr14:100765730:T:C	1.60133e-11	-0.622056	-1.2442	4.03794e-07	-1.65306	-1.23781
100766308	chr14:100766308:C:T	4.30752e-11	-4.89955e-10	-0.876728	3.0369e-06	-4.89955e-10	-0.873186
100766909	chr14:100766909:G:A	3.28781e-10	2.24784	-1.09213	1.76063e-06	-0.399253	-1.0191
100766942	chr14:100766942:A:G	4.1852e-12	-1.96351	-1.24461	2.14295e-07	-2.27871	-1.24572
100767306	chr14:100767306:T:C	3.83636e-12	-2.15748	-1.13767	5.06786e-07	-1.53618	-1.12751
100767356	chr14:100767356:G:A	1.33191e-11	-2.05047	-2.77585e-10	1.27001e-06	-1.745	-2.77585e-10
100768145	chr14:100768145:C:T	4.59642e-11	-4.89955e-10	-0.811812	3.24978e-06	-4.89955e-10	-0.805435
100768379	chr14:100768379:C:T	3.43874e-10	2.44599	-1.24539	2.45831e-06	0.159181	-1.24373
100768428	chr14:100768428:C:T	2.97915e-11	-4.89955e-10	-1.24545	2.09269e-06	-4.89955e-10	-1.24557
100768506	chr14:100768506:T:C	2.73966e-10	2.15304	-1.17971	1.49108e-06	-0.454367	-1.13016
100768805	chr14:100768805:C:T	7.67253e-10	2.00314	-2.77585e-10	1.50406e-05	0.726735	-2.77585e-10
100768828	chr14:100768828:G:A	3.66169e-11	-4.89955e-10	-1.03917	2.55421e-06	-4.89955e-10	-1.04628
100769093	chr14:100769093:C:T	1.44025e-11	-1.97227	-2.77585e-10	1.29282e-06	-1.7272	-2.77585e-10
100769118	chr14:100769118:C:T	5.77239e-12	-1.75537	-1.13122	2.43069e-07	-2.28827	-1.11016
100769487	chr14:100769487:C:T	2.79827e-10	2.19318	-1.19869	1.47659e-06	-0.438309	-1.15598
100769614	chr14:100769614:C:T	2.97851e-11	-4.89955e-10	-1.24567	2.09312e-06	-4.89955e-10	-1.24537
100769882	chr14:100769882:G:A	7.07916e-11	-4.89955e-10	-0.379935	4.90953e-06	-4.89955e-10	-0.392843
100770194	chr14:100770194:A:C	4.2024e-12	-2.02148	-1.18254	9.23499e-07	-0.888304	-1.1753
100770204	chr14:100770204:G:A	4.90378e-11	-4.89955e-10	-0.747083	3.48227e-06	-4.89955e-10	-0.736337
100770470	chr14:100770470:A:G	1.47918e-10	1.44783	-1.09085	5.8896e-07	-1.40983	-1.10359
100770586	chr14:100770586:A:G	3.67569e-10	2.35819	-1.09095	1.8849e-06	-0.329198	-1.02095
100770731	chr14:100770731:G:A	3.42837e-11	-4.89955e-10	-1.10501	2.41317e-06	-4.89955e-10	-1.10308
100770860	chr14:100770860:G:C	8.2341e-12	-2.13021	-0.401186	7.28796e-07	-1.9308	-0.369584
100771184	chr14:100771184:G:A	1.04932e-10	1.25321	-1.23957	4.72715e-07	-1.49058	-1.2427
100771309	chr14:100771309:A:AGGCCCAGG	5.46679e-11	-4.89955e-10	-0.638397	3.8793e-06	-4.89955e-10	-0.628368
100771703	chr14:100771703:G:A	1.75191e-10	1.24741	-0.721201	5.59065e-07	-1.87629	-0.689221
100772198	chr14:100772198:T:G	3.63548e-11	-4.89955e-10	-1.04635	2.53502e-06	-4.89955e-10	-1.05382
100772362	chr14:100772362:G:A	7.01987e-12	-1.88161	-0.809317	3.28472e-07	-2.22829	-0.869038
100772726	chr14:100772726:C:T	5.60489e-11	0.281806	-0.895256	6.70372e-06	0.816788	-0.898147
100772750	chr14:100772750:G:A	3.24959e-12	-2.21538	-1.24576	4.97856e-07	-1.43592	-1.24555
100772850	chr14:100772850:A:G	1.90952e-10	1.65587	-1.04353	6.88534e-07	-1.29993	-1.05728
100772926	chr14:100772926:CA:C	1.78767e-10	1.78012	-1.23371	6.16999e-07	-1.22996	-1.23695
100772927	chr14:100772927:A:T	1.82831e-10	-4.89955e-10	0.56889	1.34185e-05	-4.89955e-10	0.612612
100772962	chr14:100772962:G:A	2.08729e-11	-1.80183	0.200605	9.44141e-07	-2.29113	0.249625
100773648	chr14:100773648:A:T	3.70796e-11	-4.89955e-10	-1.02661	2.61979e-06	-4.89955e-10	-1.02093
100774234	chr14:100774234:A:G	9.40964e-11	-4.89955e-10	-0.0953552	6.6642e-06	-4.89955e-10	-0.0872718
100774309	chr14:100774309:G:A	4.56329e-11	0.369809	-1.18886	3.18145e-07	-1.93386	-1.19541
100774368	chr14:100774368:CAGGTGT:C	4.75049e-11	0.413874	-1.19272	3.22314e-07	-1.91721	-1.19904
100774519	chr14:100774519:G:A	2.12781e-10	1.92197	-1.20138	1.24087e-06	-0.604934	-1.16327
100774732	chr14:100774732:G:A	3.61626e-11	-4.89955e-10	-1.05165	2.52117e-06	-4.89955e-10	-1.0593
100774753	chr14:100774753:C:T	3.76849e-12	-2.08748	-1.22551	5.59074e-07	-1.33618	-1.22932
100775336	chr14:100775336:A:T	1.21692e-11	-2.14077	-2.77585e-10	7.37059e-07	-2.28911	-2.77585e-10
100775517	chr14:100775517:G:C	1.07054e-11	-2.26892	-2.77585e-10	8.62863e-07	-2.13152	-2.77585e-10
100775679	chr14:100775679:C:T	3.48415e-11	-4.89955e-10	-1.08887	2.50499e-06	-4.89955e-10	-1.06574
100775743	chr14:100775743:G:A	1.09456e-10	-4.89955e-10	0.0558516	7.75107e-06	-4.89955e-10	0.0638093
100776048	chr14:100776048:C:T	3.66659e-11	-4.89955e-10	-1.03783	2.5556e-06	-4.89955e-10	-1.04573
100776602	chr14:100776602:C:G	5.5249e-11	-4.89955e-10	-0.627825	3.88474e-06	-4.89955e-10	-0.626966
100776772	chr14:100776772:C:T	5.286e-11	-4.89955e-10	-0.672028	3.78422e-06	-4.89955e-10	-0.653181
100776915	chr14:100776915:G:A	1.36758e-10	0.925994	-0.647455	2.03436e-05	1.66015	-0.631403
100776984	chr14:100776984:C:T	3.28809e-11	-4.89955e-10	-1.14678	2.31847e-06	-4.89955e-10	-1.14311
100776989	chr14:100776989:A:G	8.57173e-12	-1.81215	-0.67906	3.84528e-07	-2.27764	-0.662122
100777047	chr14:100777047:T:C	7.60984e-12	-2.16103	-0.449202	4.20114e-07	-2.28703	-0.564219
100777325	chr14:100777325:G:A	4.75006e-12	-1.96058	-1.12094	2.4245e-07	-2.29011	-1.11088
100777471	chr14:100777471:A:G	9.35679e-11	1.14459	-1.24558	1.10904e-06	-0.635768	-1.24476
100777805	chr14:100777805:G:A	1.37661e-10	-4.89955e-10	0.285121	9.88673e-06	-4.89955e-10	0.307172
100777824	chr14:100777824:A:T	7.90448e-12	-1.33769	-1.23455	2.17421e-07	-2.29139	-1.21856
100777920	chr14:100777920:G:A	5.91979e-11	-4.89955e-10	-0.558789	4.23402e-06	-4.89955e-10	-0.540871
100777956	chr14:100777956:G:A	1.05614e-11	-2.28247	-2.77585e-10	1.59574e-06	-1.51668	-2.77585e-10
100778183	chr14:100778183:T:C	8.01615e-12	-2.26728	-0.290941	1.28925e-06	-1.40362	-0.32634
100778245	chr14:100778245:C:T	3.29814e-11	-4.89955e-10	-1.14373	2.33537e-06	-4.89955e-10	-1.13585
100778459	chr14:100778459:C:T	2.98515e-11	-4.89955e-10	-1.24344	2.11465e-06	-4.89955e-10	-1.23513
100778748	chr14:100778748:T:G	5.05655e-12	-2.18608	-0.832911	6.28246e-07	-1.61382	-0.83502
100778872	chr14:100778872:A:T	6.47426e-12	-1.91849	-0.853348	4.04815e-07	-2.05314	-0.835203
100779738	chr14:100779738:G:A	5.91248e-11	-4.89955e-10	-0.560025	4.18232e-06	-4.89955e-10	-0.553155
100779852	chr14:100779852:A:C	4.57255e-12	-1.96737	-1.15223	3.32172e-07	-1.94427	-1.14186
100780012	chr14:100780012:C:A	3.72616e-11	-4.89955e-10	-1.02171	2.59723e-06	-4.89955e-10	-1.02958
100780085	chr14:100780085:G:A	7.19418e-12	-1.46764	-1.19876	8.23e-07	-0.991227	-1.18759
100780348	chr14:100780348:C:T	3.18658e-11	-4.89955e-10	-1.17814	2.255e-06	-4.89955e-10	-1.17087
100780819	chr14:100780819:C:T	1.29317e-11	-2.08	-2.77585e-10	7.38752e-07	-2.28681	-2.77585e-10
100781185	chr14:100781185:G:T	3.0681e-11	-4.89955e-10	-1.21603	2.16144e-06	-4.89955e-10	-1.21325
100781338	chr14:100781338:T:C	5.94682e-11	-4.89955e-10	-0.554233	4.20652e-06	-4.89955e-10	-0.547386
100781379	chr14:100781379:T:C	4.40438e-11	-4.89955e-10	-0.854491	3.07443e-06	-4.89955e-10	-0.8609
100781629	chr14:100781629:C:T	1.76072e-10	-4.89955e-10	0.53122	1.2421e-05	-4.89955e-10	0.53537
100781693	chr14:100781693:C:T	3.22502e-12	-2.23492	-1.23382	3.58291e-07	-1.77156	-1.23887
100781724	chr14:100781724:G:A	1.83464e-10	0.74674	-0.174394	1.0736e-06	-1.80358	-0.109426
100781763	chr14:100781763:C:T	9.6659e-11	-4.89955e-10	-0.0684858	6.84085e-06	-4.89955e-10	-0.0611099
100781811	chr14:100781811:G:A	1.79802e-10	1.71376	-1.16158	1.35962e-06	-0.526823	-1.14999
100781959	chr14:100781959:T:C	6.99653e-12	-2.28755	-0.406711	5.12673e-07	-2.24898	-0.403161
100781993	chr14:100781993:T:C	3.22265e-12	-2.22619	-1.24329	3.62099e-07	-1.75464	-1.24522
100782032	chr14:100782032:G:A	1.01597e-10	-4.89955e-10	-0.0186649	7.19207e-06	-4.89955e-10	-0.0110424
100783192	chr14:100783192:C:T	3.79578e-10	1.71042	-0.411032	3.40473e-06	-0.368089	-0.390766
100783206	chr14:100783206:T:G	1.0847e-11	-2.25579	-2.77585e-10	7.38958e-07	-2.28654	-2.77585e-10
100783303	chr14:100783303:C:T	5.00361e-12	-1.7874	-1.24211	3.52925e-07	-1.78458	-1.24094
100783404	chr14:100783404:A:T	4.1343e-12	-2.1184	-1.10195	4.38117e-07	-1.69634	-1.11295
100783695	chr14:100783695:G:A	5.42949e-11	-4.89955e-10	-0.645244	3.79649e-06	-4.89955e-10	-0.649944
100783829	chr14:100783829:A:G	3.87433e-11	-4.89955e-10	-0.982716	2.72032e-06	-4.89955e-10	-0.983272
100784015	chr14:100784015:G:A	2.98037e-11	-4.89955e-10	-1.24504	2.09495e-06	-4.89955e-10	-1.24449
100784821	chr14:100784821:G:A	7.27222e-11	-4.89955e-10	-0.353028	5.15913e-06	-4.89955e-10	-0.343254
100784922	chr14:100784922:C:T	3.08443e-11	-4.89955e-10	-1.21072	2.18006e-06	-4.89955e-10	-1.20467
100784971	chr14:100784971:A:G	7.31325e-11	0.863723	-1.21113	5.7143e-07	-1.34493	-1.1987
100785095	chr14:100785095:T:C	2.99145e-11	-4.89955e-10	-1.24133	2.0967e-06	-4.89955e-10	-1.24366
100785566	chr14:100785566:T:C	3.10981e-11	-4.89955e-10	-1.20253	2.16752e-06	-4.89955e-10	-1.21044
100785812	chr14:100785812:G:A	3.09255e-11	-4.89955e-10	-1.20809	2.1567e-06	-4.89955e-10	-1.21544
100785821	chr14:100785821:T:C	4.56382e-11	-4.89955e-10	-0.818929	3.19668e-06	-4.89955e-10	-0.821908
100786026	chr14:100786026:C:T	6.60552e-11	-4.89955e-10	-0.449184	4.68322e-06	-4.89955e-10	-0.440036
100786097	chr14:100786097:T:C	6.71396e-11	-4.89955e-10	-0.432901	4.7606e-06	-4.89955e-10	-0.423649
100786170	chr14:100786170:C:T	4.24483e-11	-4.89955e-10	-0.891388	2.9735e-06	-4.89955e-10	-0.89428
100786721	chr14:100786721:A:T	4.4333e-11	-4.89955e-10	-0.847945	3.08407e-06	-4.89955e-10	-0.857772
100788210	chr14:100788210:C:G	4.6774e-12	-1.97512	-1.12181	2.51404e-07	-2.23571	-1.129
100788345	chr14:100788345:A:G	3.01181e-11	-4.89955e-10	-1.23455	2.11495e-06	-4.89955e-10	-1.23499
100788367	chr14:100788367:C:T	4.24385e-11	-4.89955e-10	-0.891618	2.94957e-06	-4.89955e-10	-0.902361
100788459	chr14:100788459:A:T	5.21445e-12	-2.01996	-0.968278	2.86984e-07	-2.25294	-0.979413
100788657	chr14:100788657:G:A	7.97584e-12	-1.71135	-0.851912	3.86128e-07	-2.07133	-0.864279
100788746	chr14:100788746:G:T	1.10062e-11	-2.24122	-2.77585e-10	8.89984e-07	-2.10057	-2.77585e-10
100788835	chr14:100788835:A:G	6.36202e-12	-1.94978	-0.839553	3.76537e-07	-2.12626	-0.834502
100788948	chr14:100788948:G:A	3.2934e-11	-4.89955e-10	-1.14517	2.29448e-06	-4.89955e-10	-1.15352
100789084	chr14:100789084:G:A	6.64143e-12	-1.75201	-0.994338	3.61736e-07	-2.03855	-0.962309
100789697	chr14:100789697:G:A	3.21798e-11	-4.89955e-10	-1.16833	2.25954e-06	-4.89955e-10	-1.16886
100790063	chr14:100790063:C:T	1.19259e-11	-2.16096	-2.77585e-10	9.81038e-07	-2.00317	-2.77585e-10
100790572	chr14:100790572:G:A	2.4943e-11	-1.42308	-2.77585e-10	9.79738e-07	-2.00449	-2.77585e-10
100790689	chr14:100790689:G:A	3.153e-11	-4.89955e-10	-1.18874	2.20921e-06	-4.89955e-10	-1.19139
100790749	chr14:100790749:G:C	3.78954e-11	-4.89955e-10	-1.00485	2.66259e-06	-4.89955e-10	-1.00472
100791418	chr14:100791418:C:T	3.17964e-12	-2.24494	-1.23797	3.32753e-07	-1.84599	-1.23839
100791844	chr14:100791844:C:T	3.08149e-11	-4.89955e-10	-1.21168	2.16477e-06	-4.89955e-10	-1.21171
100792247	chr14:100792247:C:T	1.35194e-11	-1.21956	-0.815991	6.79528e-07	-1.5463	-0.824076
100794032	chr14:100794032:A:G	3.49496e-11	-4.89955e-10	-1.08577	2.45852e-06	-4.89955e-10	-1.08446
100794185	chr14:100794185:C:T	4.19713e-12	-2.27809	-0.927186	3.86632e-07	-2.03904	-0.895266
100794278	chr14:100794278:C:T	3.71025e-12	-2.17261	-1.15597	2.56224e-07	-2.18001	-1.16571
100794694	chr14:100794694:C:T	1.05243e-11	-2.28599	-2.77585e-10	7.85883e-07	-2.22497	-2.77585e-10
100794719	chr14:100794719:C:G	3.29202e-11	-4.89955e-10	-1.14559	2.34619e-06	-4.89955e-10	-1.13123
100795628	chr14:100795628:T:C	3.7188e-11	-1.02369	-2.77585e-10	2.07214e-06	-1.25544	-2.77585e-10
100795844	chr14:100795844:C:T	4.87657e-11	-4.89955e-10	-0.752648	3.37208e-06	-4.89955e-10	-0.768493
100795948	chr14:100795948:T:C	1.18165e-11	-2.17018	-2.77585e-10	9.12373e-07	-2.07573	-2.77585e-10
100795988	chr14:100795988:T:C	7.9245e-11	-4.89955e-10	-0.26713	5.8347e-06	-4.89955e-10	-0.220198
100795989	chr14:100795989:G:A	9.81653e-11	-4.89955e-10	-0.0530219	7.26647e-06	-4.89955e-10	-0.000751384
100795992	chr14:100795992:C:T	9.79967e-11	-4.89955e-10	-0.0547408	7.25361e-06	-4.89955e-10	-0.00252162
100796000	chr14:100796000:C:T	4.41627e-12	-2.18463	-0.969753	2.87676e-07	-2.26468	-0.965267
100796879	chr14:100796879:G:A	3.31359e-11	-1.13906	-2.77585e-10	1.87555e-06	-1.35512	-2.77585e-10
100797137	chr14:100797137:C:A	3.61573e-11	-1.0518	-2.77585e-10	2.03104e-06	-1.27547	-2.77585e-10
100797444	chr14:100797444:C:T	1.0481e-11	-2.29011	-2.77585e-10	7.5277e-07	-2.26802	-2.77585e-10
100797454	chr14:100797454:G:A	2.80216e-11	-1.3067	-2.77585e-10	3.51931e-06	-0.725757	-2.77585e-10
100797544	chr14:100797544:G:A	3.18828e-12	-2.25355	-1.22665	2.1763e-07	-2.28821	-1.22077
100797755	chr14:100797755:C:T	3.13951e-12	-2.2645	-1.23111	2.19367e-07	-2.26838	-1.23265
100797853	chr14:100797853:T:C	4.0027e-11	-0.950121	-2.77585e-10	2.22447e-06	-1.1845	-2.77585e-10
100797961	chr14:100797961:AGGAGACACTTGAACCTGGGAGGC:A	3.17766e-11	-4.89955e-10	-1.18094	2.23887e-06	-4.89955e-10	-1.17805
100798540	chr14:100798540:G:A	1.2874e-10	1.22971	-1.01159	1.97264e-06	-0.278333	-1.02631
100798766	chr14:100798766:T:C	1.05097e-11	-2.28738	-2.77585e-10	7.81889e-07	-2.23006	-2.77585e-10
100799330	chr14:100799330:T:C	3.33037e-11	-4.89955e-10	-1.13401	2.3408e-06	-4.89955e-10	-1.13353
100799542	chr14:100799542:G:A	1.03806e-10	-4.89955e-10	0.00284618	7.63041e-06	-4.89955e-10	0.0481206
100799727	chr14:100799727:A:G	4.583e-11	-4.89955e-10	-0.814737	3.17886e-06	-4.89955e-10	-0.827498
100800341	chr14:100800341:A:C	6.09051e-12	-2.22868	-0.604258	4.064e-07	-2.28918	-0.595261
100800345	chr14:100800345:C:A	3.56993e-11	-1.06454	-2.77585e-10	2.00546e-06	-1.28815	-2.77585e-10
100800674	chr14:100800674:C:T	1.07618e-11	-2.26367	-2.77585e-10	7.37517e-07	-2.28849	-2.77585e-10
100800812	chr14:100800812:C:T	3.19732e-11	-4.89955e-10	-1.17478	2.26426e-06	-4.89955e-10	-1.16677
100800826	chr14:100800826:T:C	3.93021e-11	-0.968398	-2.77585e-10	2.18896e-06	-1.20059	-2.77585e-10
100800979	chr14:100800979:C:T	3.89275e-11	-0.977973	-2.77585e-10	2.17163e-06	-1.20854	-2.77585e-10
100801009	chr14:100801009:C:A	3.02679e-10	-4.89955e-10	1.073	2.12392e-05	-4.89955e-10	1.07183
100801081	chr14:100801081:C:T	3.17338e-11	-4.89955e-10	-1.18229	2.23965e-06	-4.89955e-10	-1.1777
100801330	chr14:100801330:A:T	9.66353e-11	-4.89955e-10	-0.0687311	7.20931e-06	-4.89955e-10	-0.00864805
100801720	chr14:100801720:A:G	4.20498e-11	-0.900821	-2.77585e-10	1.68877e-06	-1.46002	-2.77585e-10
100801743	chr14:100801743:C:G	8.29356e-12	-2.04217	-0.482027	4.55359e-07	-2.24392	-0.526773
100802090	chr14:100802090:C:T	4.1896e-11	-0.904483	-2.77585e-10	2.36867e-06	-1.12169	-2.77585e-10
100802457	chr14:100802457:G:A	6.73362e-11	-4.89955e-10	-0.429977	4.71734e-06	-4.89955e-10	-0.432777
100802542	chr14:100802542:G:A	3.85964e-11	-0.986517	-2.77585e-10	2.19712e-06	-1.19687	-2.77585e-10
100802638	chr14:100802638:G:C	3.03274e-11	-4.89955e-10	-1.22762	2.12974e-06	-4.89955e-10	-1.22802
100803256	chr14:100803256:G:A	4.33493e-12	-1.94715	-1.22582	3.71631e-07	-1.74779	-1.22608
100803417	chr14:100803417:T:C	1.08636e-10	-4.89955e-10	0.0483288	8.13748e-06	-4.89955e-10	0.112459
100803585	chr14:100803585:A:T	1.61848e-11	-1.72046	-0.135145	1.17618e-06	-1.68843	-0.133317
100803672	chr14:100803672:T:C	3.05127e-11	-4.89955e-10	-1.22153	2.14479e-06	-4.89955e-10	-1.22098
100803701	chr14:100803701:A:G	6.5947e-12	-2.02368	-0.72973	3.55986e-07	-2.25486	-0.762029
100803813	chr14:100803813:G:A	3.27573e-11	-4.89955e-10	-1.15055	2.31407e-06	-4.89955e-10	-1.14501
100803823	chr14:100803823:T:C	1.00597e-10	-4.89955e-10	-0.0285525	7.50381e-06	-4.89955e-10	0.0313895
100803882	chr14:100803882:C:T	4.83209e-11	-1.09729	0.335485	2.05368e-06	-1.60581	0.341421
100804114	chr14:100804114:T:G	3.03277e-11	-4.89955e-10	-1.22761	2.11011e-06	-4.89955e-10	-1.23728
100804139	chr14:100804139:C:T	3.05233e-11	-4.89955e-10	-1.22119	2.12284e-06	-4.89955e-10	-1.23127
100804143	chr14:100804143:T:C	3.91936e-11	-0.99374	0.0225778	1.60944e-06	-1.53087	0.0227371
100804146	chr14:100804146:GCA:G	3.33668e-12	-2.1897	-1.245	4.11301e-07	-1.62672	-1.24573
100804551	chr14:100804551:C:A	8.48564e-11	-4.89955e-10	-0.198714	5.94227e-06	-4.89955e-10	-0.20193
100804614	chr14:100804614:A:G	1.79308e-11	-1.33344	-0.419712	8.22407e-07	-1.76774	-0.411802
100804664	chr14:100804664:C:T	5.65967e-12	-2.02053	-0.885783	7.90462e-07	-1.34797	-0.871186
100804800	chr14:100804800:T:C	4.02784e-11	-0.447023	-0.496837	1.63671e-06	-0.987071	-0.504261
100804988	chr14:100804988:A:T	1.21674e-11	-1.0291	-1.11181	8.74563e-07	-1.00899	-1.10907
100805111	chr14:100805111:C:T	3.69215e-12	-2.08979	-1.24367	4.72007e-07	-1.49413	-1.24066
100805623	chr14:100805623:C:T	3.94628e-10	-4.89955e-10	1.33827	2.75444e-05	-4.89955e-10	1.33178
100805756	chr14:100805756:A:G	4.58043e-11	-0.389563	-0.425735	1.84732e-06	-0.936692	-0.433592
100805958	chr14:100805958:G:A	3.71861e-12	-2.13546	-1.19086	4.19811e-07	-1.6581	-1.19387
100806372	chr14:100806372:G:A	6.41551e-11	-4.89955e-10	-0.478372	4.39199e-06	-4.89955e-10	-0.50424
100806509	chr14:100806509:T:C	4.54622e-12	-2.20357	-0.921811	2.90598e-07	-2.29022	-0.929616
100806777	chr14:100806777:G:A	9.6154e-11	-4.89955e-10	-0.0737233	7.1072e-06	-4.89955e-10	-0.0229131
100807089	chr14:100807089:T:C	9.90259e-11	-0.0442938	-2.77585e-10	4.27984e-06	-0.530107	-2.77585e-10
100807222	chr14:100807222:A:C	1.50203e-11	-0.685238	-1.24504	4.30178e-07	-1.58358	-1.244
100807279	chr14:100807279:C:T	4.38838e-11	-0.35362	-0.504509	1.7776e-06	-0.89697	-0.511788
100807403	chr14:100807403:G:A	2.48063e-11	-1.42858	-2.77585e-10	1.24246e-06	-1.76693	-2.77585e-10
100807452	chr14:100807452:A:G	2.99344e-11	-4.89955e-10	-1.24067	2.10311e-06	-4.89955e-10	-1.2406
100807621	chr14:100807621:G:T	3.99119e-12	-2.04462	-1.21097	2.19836e-07	-2.28703	-1.21186
100807724	chr14:100807724:C:T	1.50936e-11	-1.9254	-2.77585e-10	1.40009e-06	-1.64749	-2.77585e-10
100807756	chr14:100807756:C:A	2.43368e-10	-4.89955e-10	0.854899	1.6965e-05	-4.89955e-10	0.847133
100808246	chr14:100808246:T:G	4.59062e-12	-1.96697	-1.14868	6.71434e-07	-1.24534	-1.13703
100808467	chr14:100808467:A:C	3.05338e-11	-4.89955e-10	-1.22084	2.15534e-06	-4.89955e-10	-1.21607
100808650	chr14:100808650:T:C	4.02976e-11	-4.89955e-10	-0.943383	2.80975e-06	-4.89955e-10	-0.950925
100808674	chr14:100808674:C:T	8.39783e-12	-1.65893	-0.85277	3.49321e-07	-2.18666	-0.849129
100808681	chr14:100808681:G:T	3.39276e-11	-1.11545	-2.77585e-10	1.94663e-06	-1.31792	-2.77585e-10
100808987	chr14:100808987:A:G	1.08432e-11	-2.25614	-2.77585e-10	7.36047e-07	-2.29048	-2.77585e-10
100809272	chr14:100809272:G:A	3.41074e-11	-4.89955e-10	-1.11016	2.41185e-06	-4.89955e-10	-1.10363
100809346	chr14:100809346:T:C	5.50684e-12	-1.9522	-0.981489	2.99677e-07	-2.2105	-0.978575
100809613	chr14:100809613:G:A	3.62106e-12	-2.16826	-1.18464	2.40249e-07	-2.22493	-1.18517
100809763	chr14:100809763:C:T	4.41721e-11	-4.89955e-10	-0.851582	3.12399e-06	-4.89955e-10	-0.844911
100809807	chr14:100809807:A:G	1.07116e-11	-2.26835	-2.77585e-10	8.43145e-07	-2.15464	-2.77585e-10
100810115	chr14:100810115:C:T	2.66988e-11	-1.35506	-2.77585e-10	3.33087e-06	-0.780786	-2.77585e-10
100810466	chr14:100810466:A:G	5.70611e-12	-1.91656	-0.981582	3.0523e-07	-2.19182	-0.978894
100810591	chr14:100810591:C:T	3.00967e-11	-4.89955e-10	-1.23526	2.11404e-06	-4.89955e-10	-1.23542
100810948	chr14:100810948:G:A	7.58534e-11	-4.89955e-10	-0.310873	5.60524e-06	-4.89955e-10	-0.26032
100811114	chr14:100811114:C:T	3.15578e-11	-4.89955e-10	-1.18785	2.20904e-06	-4.89955e-10	-1.19146
100811434	chr14:100811434:A:G	3.42159e-12	-2.20983	-1.19974	3.53503e-07	-1.82136	-1.20252
100811552	chr14:100811552:G:A	5.99147e-11	-4.89955e-10	-0.546753	4.15092e-06	-4.89955e-10	-0.560691
100811871	chr14:100811871:A:G	1.4677e-11	-1.74495	-0.208437	7.15147e-07	-2.11317	-0.206115
100812042	chr14:100812042:C:T	3.47846e-12	-2.20456	-1.18853	4.53226e-07	-1.58525	-1.19014
100812452	chr14:100812452:C:G	3.38702e-12	-2.18359	-1.23614	4.31389e-07	-1.58415	-1.24061
100812485	chr14:100812485:A:T	3.37816e-12	-2.21513	-1.20721	4.26711e-07	-1.62724	-1.20843
100812603	chr14:100812603:A:G	2.59773e-11	-1.38245	-2.77585e-10	3.21587e-06	-0.815924	-2.77585e-10
100812687	chr14:100812687:A:G	1.54327e-11	-1.16672	-0.736469	6.58544e-07	-1.64739	-0.754357
100812827	chr14:100812827:G:A	4.4901e-11	-4.89955e-10	-0.835215	3.26262e-06	-4.89955e-10	-0.80149
100812938	chr14:100812938:T:C	2.99599e-11	-4.89955e-10	-1.23982	2.10614e-06	-4.89955e-10	-1.23917
100813179	chr14:100813179:C:T	3.18681e-11	-4.89955e-10	-1.17807	2.24505e-06	-4.89955e-10	-1.17529
100813244	chr14:100813244:G:A	3.27259e-11	-4.89955e-10	-1.15151	2.30682e-06	-4.89955e-10	-1.14815
100813331	chr14:100813331:G:A	7.41109e-11	-4.89955e-10	-0.334112	5.11403e-06	-4.89955e-10	-0.352034
100813374	chr14:100813374:CT:C	5.20831e-11	-4.89955e-10	-0.686835	3.61373e-06	-4.89955e-10	-0.699281
100814068	chr14:100814068:T:C	6.75982e-12	-1.5714	-1.15728	2.45748e-07	-2.2264	-1.16107
100814324	chr14:100814324:G:A	3.27956e-12	-2.25555	-1.19641	3.59466e-07	-1.79985	-1.2073
100814519	chr14:100814519:A:G	1.02289e-10	-0.123397	0.111519	3.93866e-06	-0.710537	0.0973576
100814555	chr14:100814555:A:G	2.00332e-11	-1.64229	-2.77585e-10	1.52426e-06	-1.56251	-2.77585e-10
100814577	chr14:100814577:A:G	1.00303e-10	-0.118675	0.087191	3.8605e-06	-0.705971	0.0727466
100814924	chr14:100814924:C:T	3.20428e-12	-2.26384	-1.21135	2.21981e-07	-2.28471	-1.20447
100814934	chr14:100814934:G:A	2.75537e-11	-1.32354	-2.77585e-10	3.4754e-06	-0.738313	-2.77585e-10
100815048	chr14:100815048:A:C	4.46034e-11	-4.89955e-10	-0.841864	3.16075e-06	-4.89955e-10	-0.833211
100815086	chr14:100815086:A:G	9.0094e-12	-1.31329	-1.12812	7.11917e-07	-1.187	-1.13681
100815099	chr14:100815099:T:C	1.28251e-11	-0.946357	-1.14191	7.3063e-07	-1.14822	-1.14965
100815258	chr14:100815258:G:T	3.69367e-12	-2.10634	-1.22672	2.16655e-07	-2.28571	-1.22776
100815386	chr14:100815386:T:C	4.76436e-11	-4.89955e-10	-0.775928	3.47049e-06	-4.89955e-10	-0.739725
100815392	chr14:100815392:C:T	2.73434e-11	-1.3312	-2.77585e-10	3.4406e-06	-0.748376	-2.77585e-10
100816211	chr14:100816211:G:A	4.5904e-11	-4.89955e-10	-0.813122	3.20444e-06	-4.89955e-10	-0.819484
100816451	chr14:100816451:C:T	9.28856e-10	-4.89955e-10	2.19428	6.47324e-05	-4.89955e-10	2.18624
100816726	chr14:100816726:C:T	2.3316e-11	-1.87182	0.381279	1.30092e-06	-2.09992	0.378969
100816759	chr14:100816759:A:G	3.04918e-11	-1.22222	-2.77585e-10	3.9543e-06	-0.609219	-2.77585e-10
100816959	chr14:100816959:T:C	9.4967e-11	-0.0459035	-0.0402418	3.63935e-06	-0.63859	-0.0536268
100817053	chr14:100817053:T:C	1.1475e-10	-0.131922	0.235004	4.47459e-06	-0.708347	0.22274
100817564	chr14:100817564:T:C	5.49228e-11	0.189868	-0.823614	1.69963e-06	-0.616812	-0.8368
100817623	chr14:100817623:G:A	1.68623e-11	-1.81459	-2.77585e-10	1.29868e-06	-1.72267	-2.77585e-10
100817803	chr14:100817803:C:T	3.67201e-11	-4.89955e-10	-1.03635	2.57142e-06	-4.89955e-10	-1.03956
100818771	chr14:100818771:T:A	3.33915e-11	-4.89955e-10	-1.13137	2.34868e-06	-4.89955e-10	-1.13017
100818846	chr14:100818846:C:T	7.85701e-11	-4.89955e-10	-0.275684	5.59042e-06	-4.89955e-10	-0.262967
100819010	chr14:100819010:G:C	1.92847e-11	-0.435504	-1.24486	6.26225e-07	-1.20657	-1.24549
100819020	chr14:100819020:G:A	3.11607e-11	-4.89955e-10	-1.20052	2.22432e-06	-4.89955e-10	-1.18457
100819199	chr14:100819199:T:C	9.45517e-11	-0.0905281	-2.77585e-10	4.76217e-06	-0.423318	-2.77585e-10
100819335	chr14:100819335:C:T	2.99349e-11	-4.89955e-10	-1.24065	2.10339e-06	-4.89955e-10	-1.24047
100819361	chr14:100819361:C:G	9.18393e-11	-0.119634	-2.77585e-10	4.64966e-06	-0.447227	-2.77585e-10
100819484	chr14:100819484:A:AACT	5.25755e-12	-2.28602	-0.693991	3.85073e-07	-2.25394	-0.6844
100819824	chr14:100819824:A:C	2.35648e-11	-0.310093	-1.16983	1.08865e-06	-0.735269	-1.16381
100820168	chr14:100820168:G:A	1.06415e-11	-2.27491	-2.77585e-10	1.87073e-06	-1.35769	-2.77585e-10
100820443	chr14:100820443:C:T	4.2457e-11	-4.89955e-10	-0.891184	3.00947e-06	-4.89955e-10	-0.882259
100820621	chr14:100820621:A:G	1.21803e-11	-1.80239	-0.337462	5.40556e-07	-2.28448	-0.314701
100820629	chr14:100820629:A:C	9.83566e-11	-4.89955e-10	-0.051075	6.7395e-06	-4.89955e-10	-0.0760359
100820714	chr14:100820714:C:T	5.92946e-10	1.74543	-2.77585e-10	1.00815e-05	0.326681	-2.77585e-10
100820867	chr14:100820867:G:A	1.31338e-11	-1.83364	-0.230852	8.85513e-07	-1.87736	-0.228254
100821041	chr14:100821041:AAC:A	9.03112e-11	-0.136414	-2.77585e-10	4.5248e-06	-0.474449	-2.77585e-10
100821174	chr14:100821174:G:A	2.86237e-11	-1.28544	-2.77585e-10	1.19595e-06	-1.80508	-2.77585e-10
100821355	chr14:100821355:G:T	9.01504e-11	-0.138196	-2.77585e-10	4.55937e-06	-0.466837	-2.77585e-10
100821365	chr14:100821365:G:T	3.46724e-11	0.00541092	-1.09914	6.17961e-07	-1.35646	-1.10889
100821433	chr14:100821433:A:G	3.8698e-12	-2.18292	-1.10355	2.7513e-07	-2.16209	-1.11245
100821636	chr14:100821636:A:G	9.9637e-12	-1.62212	-0.718603	9.84263e-07	-1.27261	-0.727276
100821694	chr14:100821694:C:T	1.14143e-11	-1.60119	-0.603627	4.29791e-07	-2.22635	-0.602126
100821787	chr14:100821787:C:T	9.61059e-11	-4.89955e-10	-0.0742241	6.60014e-06	-4.89955e-10	-0.0969308
100822536	chr14:100822536:G:A	1.30809e-11	-0.825602	-1.24292	3.45141e-07	-1.8065	-1.24132
100822558	chr14:100822558:T:C	7.33432e-11	-0.344525	-2.77585e-10	3.76441e-06	-0.658429	-2.77585e-10
100822645	chr14:100822645:C:T	7.93056e-11	-0.266366	-2.77585e-10	4.04928e-06	-0.585482	-2.77585e-10
100822991	chr14:100822991:A:C	4.35144e-11	-0.866584	-2.77585e-10	5.80234e-06	-0.225761	-2.77585e-10
100823074	chr14:100823074:A:C	8.98785e-11	-0.141216	-2.77585e-10	4.36338e-06	-0.510774	-2.77585e-10
100823442	chr14:100823442:A:T	1.36952e-10	-4.89955e-10	0.279954	1.01803e-05	-4.89955e-10	0.336434
100823735	chr14:100823735:T:C	6.16749e-11	-4.89955e-10	-0.517798	4.43994e-06	-4.89955e-10	-0.493382
100823897	chr14:100823897:T:A	8.03627e-11	-0.253125	-2.77585e-10	4.09545e-06	-0.574145	-2.77585e-10
100824157	chr14:100824157:A:G	3.61823e-11	-4.89955e-10	-1.0511	2.53315e-06	-4.89955e-10	-1.05456
100824233	chr14:100824233:C:T	3.60047e-11	-4.89955e-10	-1.05603	2.51859e-06	-4.89955e-10	-1.06032
100824684	chr14:100824684:C:G	1.91375e-11	-1.68802	-2.77585e-10	1.15905e-06	-1.83642	-2.77585e-10
100824997	chr14:100824997:C:A	2.0396e-11	-0.891663	-0.732674	8.22142e-07	-1.44912	-0.730746
100825770	chr14:100825770:A:G	3.01832e-11	-4.89955e-10	-1.23239	2.11847e-06	-4.89955e-10	-1.23333
100826509	chr14:100826509:T:C	3.44674e-11	-4.89955e-10	-1.09966	2.4591e-06	-4.89955e-10	-1.08422
100827430	chr14:100827430:G:A	3.9746e-11	-4.89955e-10	-0.957165	2.82242e-06	-4.89955e-10	-0.946428
100827522	chr14:100827522:AC:A	2.9918e-11	-4.89955e-10	-1.24122	2.09886e-06	-4.89955e-10	-1.24263
100827586	chr14:100827586:A:T	1.40406e-10	0.304862	-2.77585e-10	3.51296e-06	-0.727562	-2.77585e-10
100827667	chr14:100827667:A:C	3.63352e-11	-4.89955e-10	-1.04689	2.59672e-06	-4.89955e-10	-1.02977
100827865	chr14:100827865:T:C	3.13475e-11	-4.89955e-10	-1.19454	2.20413e-06	-4.89955e-10	-1.19369
100829311	chr14:100829311:T:C	1.09377e-11	-2.24746	-2.77585e-10	9.09858e-07	-2.07849	-2.77585e-10
100829493	chr14:100829493:G:C	3.15203e-12	-2.26769	-1.22394	2.51289e-07	-2.14181	-1.22336
100829760	chr14:100829760:T:C	1.10991e-10	0.0697734	-2.77585e-10	2.9755e-06	-0.89361	-2.77585e-10
100830325	chr14:100830325:T:C	1.72228e-11	-1.84126	0.047815	1.08272e-06	-1.91332	0.00877772
100831178	chr14:100831178:A:G	1.01922e-11	-1.79069	-0.527368	7.88843e-07	-1.67495	-0.546264
100831626	chr14:100831626:T:G	1.11251e-11	-1.78	-0.450469	8.6095e-07	-1.65894	-0.474801
100831694	chr14:100831694:A:G	9.81284e-12	-1.75942	-0.596559	7.63223e-07	-1.6358	-0.61843
100831830	chr14:100831830:G:C	4.51925e-11	-4.89955e-10	-0.828743	3.17468e-06	-4.89955e-10	-0.828814
100831954	chr14:100831954:T:G	1.07824e-11	-2.26176	-2.77585e-10	7.35473e-07	-2.29126	-2.77585e-10
100832453	chr14:100832453:C:A	1.1053e-10	0.0656091	-2.77585e-10	5.70584e-06	-0.242531	-2.77585e-10
100832663	chr14:100832663:C:T	3.77162e-12	-2.27804	-1.03413	2.85435e-07	-2.19366	-1.0441
100833062	chr14:100833062:T:C	5.55256e-11	-4.89955e-10	-0.62283	3.89208e-06	-4.89955e-10	-0.625077
100833353	chr14:100833353:G:A	2.49441e-11	-1.42304	-2.77585e-10	1.35212e-06	-1.68235	-2.77585e-10
100833355	chr14:100833355:G:A	3.14433e-11	-4.89955e-10	-1.19149	2.20599e-06	-4.89955e-10	-1.19285
100833537	chr14:100833537:C:T	3.03739e-11	-4.89955e-10	-1.22609	2.13246e-06	-4.89955e-10	-1.22675
100833590	chr14:100833590:T:C	4.10579e-12	-2.258	-0.969273	3.47062e-07	-2.06197	-0.980305
100833623	chr14:100833623:T:C	6.64277e-12	-2.0436	-0.702548	5.9263e-07	-1.78508	-0.722128
100833755	chr14:100833755:A:G	1.04686e-11	-2.2913	-2.77585e-10	8.747e-07	-2.1179	-2.77585e-10
100833936	chr14:100833936:C:T	5.95975e-12	-1.90288	-0.951766	3.81887e-07	-1.98795	-0.958699
100834609	chr14:100834609:T:G	2.98223e-11	-4.89955e-10	-1.24442	2.09233e-06	-4.89955e-10	-1.24574
100834701	chr14:100834701:C:G	7.7303e-11	0.871775	-1.16372	1.23489e-05	1.68447	-1.15492
100834924	chr14:100834924:C:T	8.24577e-12	-1.84197	-0.688004	5.5415e-07	-1.87745	-0.696892
100834938	chr14:100834938:G:A	4.87035e-11	-4.89955e-10	-0.753925	3.40245e-06	-4.89955e-10	-0.759526
100835500	chr14:100835500:C:T	3.19561e-12	-2.23871	-1.23919	2.95663e-07	-1.96327	-1.23929
100835749	chr14:100835749:C:T	9.25651e-12	-1.66979	-0.744557	6.05906e-07	-1.73403	-0.751024
100835753	chr14:100835753:C:T	5.72918e-12	-2.13985	-0.754253	3.71174e-07	-2.22859	-0.746516
100835874	chr14:100835874:G:T	4.13563e-12	-2.02619	-1.19384	3.43397e-07	-1.86105	-1.19184
100835946	chr14:100835946:C:T	1.58851e-11	-1.55568	-0.318613	1.12162e-06	-1.55776	-0.311485
100835968	chr14:100835968:T:C	9.4659e-12	-1.70328	-0.688699	6.22035e-07	-1.7635	-0.695277
100835988	chr14:100835988:CT:C	5.01683e-12	-1.97251	-1.05437	2.64093e-07	-2.24517	-1.0703
100836120	chr14:100836120:C:T	1.27588e-11	-2.09346	-2.77585e-10	1.08598e-06	-1.90154	-2.77585e-10
100836463	chr14:100836463:C:G	8.8292e-12	-1.71924	-0.74237	6.89547e-07	-1.60715	-0.748588
100836502	chr14:100836502:G:A	1.01302e-11	-1.94778	-0.376372	9.36671e-07	-1.65185	-0.39759
100836831	chr14:100836831:T:C	1.04809e-11	-2.29012	-2.77585e-10	8.63034e-07	-2.13132	-2.77585e-10
100836875	chr14:100836875:G:A	3.65711e-11	-4.89955e-10	-1.04042	2.56727e-06	-4.89955e-10	-1.04118
100836889	chr14:100836889:A:T	1.83245e-11	-1.73144	-2.77585e-10	1.08076e-06	-1.90635	-2.77585e-10
100836890	chr14:100836890:C:T	8.98336e-12	-1.69331	-0.750993	7.02594e-07	-1.5797	-0.757297
100837091	chr14:100837091:G:A	1.64803e-11	-1.83751	-2.77585e-10	1.51535e-06	-1.56837	-2.77585e-10
100837300	chr14:100837300:T:C	8.58618e-12	-1.75504	-0.734485	5.67318e-07	-1.80994	-0.740918
100837344	chr14:100837344:C:T	2.98421e-11	-4.89955e-10	-1.24375	2.09301e-06	-4.89955e-10	-1.24542
100837389	chr14:100837389:G:C	4.79829e-11	-4.89955e-10	-0.76883	3.40048e-06	-4.89955e-10	-0.760105
100837523	chr14:100837523:A:G	3.24433e-11	-4.89955e-10	-1.16018	2.26712e-06	-4.89955e-10	-1.16551
100837657	chr14:100837657:G:A	1.05459e-11	-2.28394	-2.77585e-10	7.59406e-07	-2.25924	-2.77585e-10
100837661	chr14:100837661:T:C	4.22626e-12	-1.97285	-1.22551	2.15047e-07	-2.29073	-1.23019
100837690	chr14:100837690:T:A	1.05898e-11	-2.27978	-2.77585e-10	8.14482e-07	-2.18922	-2.77585e-10
100837707	chr14:100837707:T:TC	4.14352e-12	-2.10185	-1.11628	2.47403e-07	-2.25867	-1.12209
100837841	chr14:100837841:G:A	3.47774e-11	-4.89955e-10	-1.09071	2.44198e-06	-4.89955e-10	-1.09121
100837902	chr14:100837902:G:T	9.49822e-12	-1.89601	-0.492563	8.96388e-07	-1.58113	-0.51227
100838360	chr14:100838360:A:G	4.08881e-12	-2.29135	-0.940069	3.02297e-07	-2.23273	-0.947634
100838521	chr14:100838521:A:G	1.04745e-11	-2.29073	-2.77585e-10	8.60587e-07	-2.13416	-2.77585e-10
100838538	chr14:100838538:A:G	1.18428e-11	-2.05245	-0.115506	7.77779e-07	-2.10986	-0.125478
100838783	chr14:100838783:T:C	7.1081e-12	-1.77719	-0.901254	4.59275e-07	-1.85697	-0.905157
100839194	chr14:100839194:C:T	5.72329e-12	-1.91831	-0.976819	2.90686e-07	-2.22352	-0.996009
100839251	chr14:100839251:A:G	1.04759e-11	-2.2906	-2.77585e-10	8.58871e-07	-2.13616	-2.77585e-10
100839437	chr14:100839437:T:C	3.84177e-12	-2.06109	-1.23265	2.16006e-07	-2.28778	-1.22869
100839462	chr14:100839462:C:T	5.75813e-12	-1.66743	-1.22164	4.18848e-07	-1.63074	-1.22353
100839708	chr14:100839708:A:G	1.15255e-11	-1.10655	-1.08857	6.66518e-07	-1.30216	-1.08754
100839783	chr14:100839783:G:T	4.2957e-12	-1.94655	-1.23551	3.99802e-07	-1.6658	-1.23501
100840110	chr14:100840110:T:C	1.55323e-11	-1.06894	-0.82781	7.90733e-07	-1.39416	-0.82466
100840177	chr14:100840177:C:T	4.16294e-12	-2.00288	-1.21057	2.20581e-07	-2.2914	-1.20411
100840271	chr14:100840271:G:A	3.40366e-11	-4.89955e-10	-1.11224	2.40151e-06	-4.89955e-10	-1.10792
100840784	chr14:100840784:A:G	1.16305e-11	-1.53337	-0.652674	8.12675e-07	-1.52729	-0.664159
100841205	chr14:100841205:A:G	1.40841e-11	-0.935522	-1.05911	7.81016e-07	-1.17588	-1.0553
100841366	chr14:100841366:G:A	8.92311e-12	-1.37414	-1.07689	6.87951e-07	-1.28565	-1.07241
100841389	chr14:100841389:G:A	3.10225e-11	-4.89955e-10	-1.20496	2.18584e-06	-4.89955e-10	-1.20202
100841465	chr14:100841465:T:C	4.66129e-11	-4.89955e-10	-0.797798	3.2761e-06	-4.89955e-10	-0.797368
100842059	chr14:100842059:G:C	3.11334e-12	-2.28938	-1.2146	2.18704e-07	-2.29029	-1.21377
100842147	chr14:100842147:T:C	1.17947e-11	-2.17203	-2.77585e-10	7.36217e-07	-2.29025	-2.77585e-10
100842337	chr14:100842337:A:G	1.76394e-11	-1.76954	-2.77585e-10	8.66085e-07	-2.12779	-2.77585e-10
100842621	chr14:100842621:G:A	5.76672e-12	-1.91447	-0.973097	5.02148e-07	-1.69958	-0.973297
100842693	chr14:100842693:T:C	1.13336e-11	-2.21191	-2.77585e-10	7.4251e-07	-2.28174	-2.77585e-10
100842907	chr14:100842907:C:T	4.17868e-11	-4.89955e-10	-0.907094	2.93827e-06	-4.89955e-10	-0.9062
100843107	chr14:100843107:C:T	1.04698e-11	-2.29118	-2.77585e-10	7.97242e-07	-2.21062	-2.77585e-10
100843340	chr14:100843340:G:A	1.04724e-11	-2.29093	-2.77585e-10	8.95354e-07	-2.09456	-2.77585e-10
100843344	chr14:100843344:C:T	1.14081e-11	-2.20535	-2.77585e-10	7.40713e-07	-2.28416	-2.77585e-10
100843422	chr14:100843422:G:A	7.52554e-12	-1.97312	-0.648254	7.2217e-07	-1.65777	-0.651749
100843760	chr14:100843760:AGGC:A	1.05077e-11	-2.28756	-2.77585e-10	7.35396e-07	-2.29137	-2.77585e-10
100843826	chr14:100843826:G:A	1.05774e-11	-2.28095	-2.77585e-10	8.2637e-07	-2.17473	-2.77585e-10
100843925	chr14:100843925:T:C	3.08538e-11	-4.89955e-10	-1.21042	2.17421e-06	-4.89955e-10	-1.20736
100843999	chr14:100843999:T:C	4.14517e-12	-2.27004	-0.947694	2.90432e-07	-2.28747	-0.932939
100844309	chr14:100844309:G:A	5.55292e-11	-4.89955e-10	-0.622766	3.9167e-06	-4.89955e-10	-0.618773
100844406	chr14:100844406:C:G	1.04676e-11	-2.29139	-2.77585e-10	7.88731e-07	-2.22135	-2.77585e-10
100844458	chr14:100844458:T:G	3.40098e-11	-4.89955e-10	-1.11302	2.39843e-06	-4.89955e-10	-1.10921
100844466	chr14:100844466:T:C	1.05138e-11	-2.28699	-2.77585e-10	7.35365e-07	-2.29141	-2.77585e-10
100844637	chr14:100844637:G:A	1.05063e-11	-2.2877	-2.77585e-10	8.40827e-07	-2.15739	-2.77585e-10
100844748	chr14:100844748:G:A	3.24913e-11	-4.89955e-10	-1.1587	2.25165e-06	-4.89955e-10	-1.17236
100844909	chr14:100844909:T:C	1.05258e-11	-2.28584	-2.77585e-10	7.65236e-07	-2.25159	-2.77585e-10
100844962	chr14:100844962:C:T	4.97326e-11	-4.89955e-10	-0.733014	3.48559e-06	-4.89955e-10	-0.735384
100845039	chr14:100845039:C:G	1.04802e-11	-2.29018	-2.77585e-10	8.06736e-07	-2.19878	-2.77585e-10
100845081	chr14:100845081:C:T	1.04937e-11	-2.2889	-2.77585e-10	8.13885e-07	-2.18996	-2.77585e-10
100845429	chr14:100845429:C:T	5.18946e-12	-1.84028	-1.15276	3.24554e-07	-1.94511	-1.16422
100845451	chr14:100845451:G:C	1.05439e-11	-2.28413	-2.77585e-10	7.35583e-07	-2.29111	-2.77585e-10
100845658	chr14:100845658:C:T	1.92852e-11	-1.68034	-2.77585e-10	9.14341e-07	-2.07357	-2.77585e-10
100845906	chr14:100845906:T:TG	1.07598e-11	-2.26386	-2.77585e-10	8.21534e-07	-2.1806	-2.77585e-10
100846157	chr14:100846157:C:G	1.06224e-11	-2.27671	-2.77585e-10	7.51321e-07	-2.26994	-2.77585e-10
100846532	chr14:100846532:G:A	1.18372e-11	-0.933019	-1.23541	7.09057e-07	-1.09008	-1.23776
100846565	chr14:100846565:G:C	1.0631e-11	-2.2759	-2.77585e-10	8.07022e-07	-2.19843	-2.77585e-10
100846917	chr14:100846917:GAC:G	2.99866e-11	-4.89955e-10	-1.23893	2.10993e-06	-4.89955e-10	-1.23736
100846953	chr14:100846953:C:T	1.04815e-11	-2.29006	-2.77585e-10	7.75617e-07	-2.23812	-2.77585e-10
100847081	chr14:100847081:A:G	1.06626e-11	-2.27293	-2.77585e-10	8.01331e-07	-2.2055	-2.77585e-10
100847305	chr14:100847305:A:G	1.04821e-11	-2.29	-2.77585e-10	7.36184e-07	-2.2903	-2.77585e-10
100848174	chr14:100848174:T:G	4.40071e-11	-4.89955e-10	-0.855323	3.10075e-06	-4.89955e-10	-0.852376
100848210	chr14:100848210:GA:G	1.05385e-11	-2.28464	-2.77585e-10	7.35453e-07	-2.29129	-2.77585e-10
100848242	chr14:100848242:T:C	3.00765e-11	-4.89955e-10	-1.23593	2.11562e-06	-4.89955e-10	-1.23467
100848506	chr14:100848506:C:G	1.05684e-11	-2.2818	-2.77585e-10	7.35887e-07	-2.2907	-2.77585e-10
100848509	chr14:100848509:G:T	1.05029e-11	-2.28803	-2.77585e-10	7.78434e-07	-2.23449	-2.77585e-10
100848608	chr14:100848608:A:AG	5.37065e-12	-1.87701	-1.08171	3.23871e-07	-2.03958	-1.07185
100848702	chr14:100848702:C:T	1.07444e-11	-2.26529	-2.77585e-10	7.90298e-07	-2.21937	-2.77585e-10
100848826	chr14:100848826:A:G	1.54633e-11	-0.660543	-1.24066	9.66846e-07	-0.775326	-1.24241
100848922	chr14:100848922:C:T	1.06619e-11	-2.27299	-2.77585e-10	7.38436e-07	-2.28724	-2.77585e-10
100849144	chr14:100849144:A:C	1.70656e-11	-0.564968	-1.23764	1.06441e-06	-0.681703	-1.23989
100849197	chr14:100849197:A:G	1.04674e-11	-2.29141	-2.77585e-10	7.90426e-07	-2.2192	-2.77585e-10
100849322	chr14:100849322:G:C	1.05474e-11	-2.2838	-2.77585e-10	7.59646e-07	-2.25892	-2.77585e-10
100850181	chr14:100850181:G:A	1.55038e-11	-0.658304	-1.24029	9.68984e-07	-0.773409	-1.24212
100850404	chr14:100850404:G:A	1.37986e-11	-2.01511	-2.77585e-10	8.19442e-07	-2.18315	-2.77585e-10
100851828	chr14:100851828:A:AGTT	6.39038e-11	-4.89955e-10	-0.482296	4.64812e-06	-4.89955e-10	-0.447558
100851974	chr14:100851974:C:G	1.0212e-11	-1.0804	-1.23571	8.58692e-07	-0.898114	-1.23825
100853087	chr14:100853087:A:G	4.50776e-12	-1.8884	-1.24547	3.18224e-07	-1.88334	-1.24568
100853096	chr14:100853096:G:A	3.60127e-11	-4.89955e-10	-1.0558	2.54164e-06	-4.89955e-10	-1.05121
100853318	chr14:100853318:A:G	1.15797e-11	-1.74123	-0.449193	9.35503e-07	-1.60474	-0.445951
100853366	chr14:100853366:C:T	6.66313e-11	-4.89955e-10	-0.4405	4.85309e-06	-4.89955e-10	-0.404405
100853505	chr14:100853505:A:T	4.36397e-11	-4.89955e-10	-0.863708	2.97685e-06	-4.89955e-10	-0.893154
100853577	chr14:100853577:C:T	2.21001e-11	-1.54409	-2.77585e-10	2.49912e-06	-1.06808	-2.77585e-10
100853627	chr14:100853627:A:G	1.0875e-11	-2.25321	-2.77585e-10	8.44635e-07	-2.15287	-2.77585e-10
100853697	chr14:100853697:A:G	5.36801e-12	-2.22291	-0.736307	3.65094e-07	-2.23747	-0.754155
100853795	chr14:100853795:A:G	3.63904e-11	-4.89955e-10	-1.04537	2.55941e-06	-4.89955e-10	-1.04424
100853982	chr14:100853982:G:A	1.31497e-11	-0.831674	-1.2316	1.85576e-06	-0.134067	-1.23166
100854554	chr14:100854554:G:A	2.99895e-11	-4.89955e-10	-1.23883	2.11626e-06	-4.89955e-10	-1.23437
100855175	chr14:100855175:G:A	1.46494e-11	-0.857274	-1.098	1.22864e-06	-0.676918	-1.1012
100855178	chr14:100855178:T:C	3.42554e-12	-2.26358	-1.14483	2.32487e-07	-2.28984	-1.1531
100855389	chr14:100855389:C:T	9.50991e-12	-1.30004	-1.0873	7.48226e-07	-1.18612	-1.08795
100855414	chr14:100855414:C:G	1.07833e-11	-2.26168	-2.77585e-10	7.8685e-07	-2.22374	-2.77585e-10
100855421	chr14:100855421:C:T	7.3981e-12	-1.62987	-1.00858	7.67069e-07	-1.23193	-1.01727
100855451	chr14:100855451:G:A	3.36291e-11	0.0955926	-1.21988	1.78869e-06	-0.18108	-1.22146
100855734	chr14:100855734:C:T	1.06834e-11	-2.27099	-2.77585e-10	7.96859e-07	-2.2111	-2.77585e-10
100856874	chr14:100856874:C:T	2.15265e-11	-0.703484	-0.866905	1.85533e-06	-0.484947	-0.881012
100857020	chr14:100857020:G:A	2.98933e-11	-4.89955e-10	-1.24204	2.10748e-06	-4.89955e-10	-1.23853
100857209	chr14:100857209:A:G	8.50821e-11	-0.125712	-0.0703463	8.52666e-06	0.251909	-0.0927333
100857426	chr14:100857426:C:T	3.17473e-11	-4.89955e-10	-1.18187	2.23419e-06	-4.89955e-10	-1.18014
100857696	chr14:100857696:G:A	4.15468e-11	0.312729	-1.22558	1.4712e-06	-0.369842	-1.2281
100858186	chr14:100858186:G:A	2.85769e-11	-1.28708	-2.77585e-10	1.38806e-06	-1.65611	-2.77585e-10
100858259	chr14:100858259:G:A	1.97101e-11	-1.65854	-2.77585e-10	1.05222e-06	-1.93312	-2.77585e-10
100858285	chr14:100858285:C:T	1.12188e-10	-4.89955e-10	0.0804997	7.98823e-06	-4.89955e-10	0.0939477
100858638	chr14:100858638:T:C	2.9312e-11	-1.26168	-2.77585e-10	1.42211e-06	-1.63188	-2.77585e-10
100858888	chr14:100858888:T:C	3.39423e-11	-4.89955e-10	-1.11501	2.34607e-06	-4.89955e-10	-1.13128
100859263	chr14:100859263:G:C	2.98127e-11	-4.89955e-10	-1.24474	2.0959e-06	-4.89955e-10	-1.24404
100859490	chr14:100859490:C:T	3.34857e-12	-2.27898	-1.15217	2.57135e-07	-2.19465	-1.14752
100859625	chr14:100859625:C:T	1.05775e-11	-1.36488	-0.916061	8.50001e-07	-1.22153	-0.925009
100860070	chr14:100860070:C:T	4.28973e-09	3.72431	-2.77585e-10	4.65779e-05	1.85711	-2.77585e-10
100860100	chr14:100860100:T:C	7.64578e-11	-4.89955e-10	-0.302936	5.27907e-06	-4.89955e-10	-0.320271
100860159	chr14:100860159:G:A	1.05228e-11	-2.28613	-2.77585e-10	9.81969e-07	-2.00222	-2.77585e-10
100860345	chr14:100860345:G:A	5.95457e-11	-4.89955e-10	-0.552931	4.14384e-06	-4.89955e-10	-0.562398
100860746	chr14:100860746:G:C	1.05887e-11	-2.27989	-2.77585e-10	8.37026e-07	-2.16192	-2.77585e-10
100860980	chr14:100860980:G:A	7.42557e-11	-4.89955e-10	-0.33216	5.20263e-06	-4.89955e-10	-0.334856
100861144	chr14:100861144:TA:T	4.17349e-11	-4.89955e-10	-0.908336	2.94399e-06	-4.89955e-10	-0.904256
100861910	chr14:100861910:G:T	3.01054e-11	-4.89955e-10	-1.23497	2.10492e-06	-4.89955e-10	-1.23975
100861924	chr14:100861924:C:T	9.61771e-12	-1.18095	-1.19512	6.015e-07	-1.29658	-1.19577
100862978	chr14:100862978:C:T	3.14922e-11	-4.89955e-10	-1.18993	2.20048e-06	-4.89955e-10	-1.19535
100863000	chr14:100863000:T:C	3.03622e-11	-4.89955e-10	-1.22648	2.13737e-06	-4.89955e-10	-1.22445
100863019	chr14:100863019:C:A	3.03866e-11	-4.89955e-10	-1.22567	2.13914e-06	-4.89955e-10	-1.22362
100863372	chr14:100863372:C:A	5.59321e-12	-1.97632	-0.941799	4.52669e-07	-1.83659	-0.940022
100863589	chr14:100863589:G:A	4.908e-11	-1.27817	0.531943	2.9522e-06	-1.44046	0.538985
100863774	chr14:100863774:C:T	2.97866e-11	-4.89955e-10	-1.24562	2.09336e-06	-4.89955e-10	-1.24525
100863964	chr14:100863964:C:G	3.2078e-12	-2.2831	-1.19099	2.77283e-07	-2.07675	-1.18998
100864272	chr14:100864272:G:A	3.09369e-11	-4.89955e-10	-1.20772	2.17614e-06	-4.89955e-10	-1.20647
100864343	chr14:100864343:T:A	8.67575e-11	-4.89955e-10	-0.176558	6.0605e-06	-4.89955e-10	-0.182229
100864484	chr14:100864484:A:T	6.03853e-11	-4.89955e-10	-0.53893	4.21606e-06	-4.89955e-10	-0.545122
100864549	chr14:100864549:C:T	5.56156e-11	-4.89955e-10	-0.621212	3.88373e-06	-4.89955e-10	-0.627226
100864558	chr14:100864558:T:C	1.06829e-11	-2.27103	-2.77585e-10	7.91631e-07	-2.21768	-2.77585e-10
100866065	chr14:100866065:T:C	3.09307e-11	-4.89955e-10	-1.20793	2.17744e-06	-4.89955e-10	-1.20587
100866112	chr14:100866112:G:A	7.27973e-12	-1.63951	-1.01507	1.01669e-06	-0.93854	-1.02893
100866219	chr14:100866219:G:A	1.06402e-11	-2.27503	-2.77585e-10	8.11944e-07	-2.19235	-2.77585e-10
100866428	chr14:100866428:A:G	3.62534e-10	-4.89955e-10	1.25344	2.60097e-05	-4.89955e-10	1.27445
100866934	chr14:100866934:C:T	1.173e-11	-2.17752	-2.77585e-10	1.41887e-06	-1.63416	-2.77585e-10
100867438	chr14:100867438:T:C	3.85967e-12	-2.10327	-1.18582	2.54619e-07	-2.16799	-1.18401
100867624	chr14:100867624:C:T	4.67166e-12	-2.29139	-0.806768	3.81306e-07	-2.11653	-0.831639
100868082	chr14:100868082:A:G	5.39622e-12	-1.80067	-1.1533	3.44178e-07	-1.90501	-1.14561
100868408	chr14:100868408:G:T	1.89779e-11	-0.617046	-1.07935	1.89577e-06	-0.267851	-1.07654
100868418	chr14:100868418:T:C	1.36037e-11	-0.975127	-1.05421	1.11045e-06	-0.836303	-1.04295
100868502	chr14:100868502:A:G	3.28759e-11	-4.89955e-10	-1.14694	2.28776e-06	-4.89955e-10	-1.15645
100870992	chr14:100870992:A:G	3.12097e-12	-2.26044	-1.24109	2.1782e-07	-2.26906	-1.23905
100871052	chr14:100871052:T:A	5.41017e-12	-2.25494	-0.696454	4.10365e-07	-2.1607	-0.71403
100871219	chr14:100871219:C:T	3.3134e-12	-2.28805	-1.15365	2.30807e-07	-2.28892	-1.16127
100871951	chr14:100871951:CCT:C	5.34945e-12	-1.73787	-1.22481	2.28467e-07	-2.22985	-1.23054
100872311	chr14:100872311:C:T	2.98372e-11	-4.89955e-10	-1.24392	2.09548e-06	-4.89955e-10	-1.24424
100872547	chr14:100872547:G:T	3.04245e-11	-4.89955e-10	-1.22443	2.13806e-06	-4.89955e-10	-1.22412
100872642	chr14:100872642:T:C	3.84767e-11	-4.89955e-10	-0.989623	2.7011e-06	-4.89955e-10	-0.990362
100872687	chr14:100872687:T:C	5.69408e-11	-4.89955e-10	-0.597663	4.01723e-06	-4.89955e-10	-0.593429
100872737	chr14:100872737:A:G	6.32834e-12	-2.2692	-0.525436	7.06595e-07	-1.79213	-0.53919
100872760	chr14:100872760:G:A	3.06433e-11	-4.89955e-10	-1.21726	2.1511e-06	-4.89955e-10	-1.21804
100872964	chr14:100872964:C:T	4.70814e-12	-1.8547	-1.23568	2.18915e-07	-2.26354	-1.23956
100873757	chr14:100873757:G:T	5.1428e-12	-1.79701	-1.20507	2.28353e-07	-2.24738	-1.21351
100874132	chr14:100874132:G:C	3.96016e-11	0.0434778	-1.00428	3.73681e-06	0.335673	-1.00146
100874235	chr14:100874235:T:C	3.88008e-12	-2.28051	-1.00331	3.19121e-07	-2.1112	-1.015
100874297	chr14:100874297:A:G	4.49769e-12	-1.89403	-1.24208	2.17202e-07	-2.27198	-1.23897
100874375	chr14:100874375:T:C	4.5044e-11	-4.89955e-10	-0.832036	3.2056e-06	-4.89955e-10	-0.819123
100874698	chr14:100874698:C:T	1.053e-11	-2.28544	-2.77585e-10	7.58057e-07	-2.26102	-2.77585e-10
100874954	chr14:100874954:G:A	3.06905e-11	-4.89955e-10	-1.21572	2.15819e-06	-4.89955e-10	-1.21475
100876034	chr14:100876034:C:A	3.92948e-11	-4.89955e-10	-0.968584	2.77041e-06	-4.89955e-10	-0.965025
100876324	chr14:100876324:TC:T	4.13164e-12	-2.23714	-0.983861	2.96648e-07	-2.21243	-0.986804
100876384	chr14:100876384:A:G	9.33714e-12	-1.31478	-1.09089	9.44031e-07	-0.952405	-1.08921
100876519	chr14:100876519:T:C	4.07739e-11	-4.89955e-10	-0.931632	2.83048e-06	-4.89955e-10	-0.943576
100876668	chr14:100876668:A:G	5.59607e-12	-2.08239	-0.835218	3.6545e-07	-2.16546	-0.825184
100876732	chr14:100876732:T:C	4.29888e-12	-2.1285	-1.05282	2.56019e-07	-2.29096	-1.05557
100876990	chr14:100876990:G:A	3.44931e-12	-2.19218	-1.20932	2.22574e-07	-2.2805	-1.20602
100877215	chr14:100877215:C:T	3.15354e-12	-2.24763	-1.24352	2.1208e-07	-2.29079	-1.24402
100877805	chr14:100877805:G:T	4.43672e-11	-4.89955e-10	-0.847175	3.07464e-06	-4.89955e-10	-0.860835
100877851	chr14:100877851:C:T	6.68458e-11	-4.89955e-10	-0.437286	4.67107e-06	-4.89955e-10	-0.442633
100877896	chr14:100877896:A:G	9.11252e-11	-4.89955e-10	-0.12744	6.50252e-06	-4.89955e-10	-0.111832
100878412	chr14:100878412:A:G	3.41311e-12	-2.21561	-1.19644	2.27404e-07	-2.27099	-1.19406
100878799	chr14:100878799:G:A	8.42128e-11	-4.89955e-10	-0.206328	6.00508e-06	-4.89955e-10	-0.191416
100878987	chr14:100878987:G:A	2.98169e-11	-4.89955e-10	-1.2446	2.09555e-06	-4.89955e-10	-1.2442
100879167	chr14:100879167:C:T	3.22369e-12	-2.22343	-1.24572	2.1408e-07	-2.27975	-1.24568
100879292	chr14:100879292:G:A	3.28848e-12	-2.20427	-1.24497	2.16014e-07	-2.27141	-1.24503
100879309	chr14:100879309:G:A	3.10429e-12	-2.26239	-1.2445	2.11965e-07	-2.29129	-1.24407
100879436	chr14:100879436:T:C	3.02591e-12	-2.29035	-1.24211	2.60114e-07	-2.08631	-1.24435
100879470	chr14:100879470:G:A	3.23243e-12	-2.22078	-1.24566	2.13992e-07	-2.28024	-1.2456
100879699	chr14:100879699:C:A	3.19363e-12	-2.24541	-1.23311	2.27796e-07	-2.23295	-1.23038
100879977	chr14:100879977:C:T	4.77574e-12	-1.85491	-1.22122	3.46757e-07	-1.81997	-1.22318
100880315	chr14:100880315:A:G	7.65912e-12	-1.94059	-0.663182	3.76857e-07	-2.28631	-0.673604
100880322	chr14:100880322:C:T	3.20349e-11	-4.89955e-10	-1.17285	2.23969e-06	-4.89955e-10	-1.17768
100880481	chr14:100880481:G:A	3.01398e-11	-4.89955e-10	-1.23383	2.11835e-06	-4.89955e-10	-1.23338
100880600	chr14:100880600:G:C	4.98094e-11	-4.89955e-10	-0.731472	3.44294e-06	-4.89955e-10	-0.747696
100880700	chr14:100880700:AG:A	4.38393e-12	-1.92914	-1.23259	2.21913e-07	-2.2624	-1.2271
100880753	chr14:100880753:C:T	3.26485e-11	-4.89955e-10	-1.15388	2.30816e-06	-4.89955e-10	-1.14757
100882235	chr14:100882235:C:T	1.67352e-11	-1.82216	-2.77585e-10	1.38793e-06	-1.65621	-2.77585e-10
100882247	chr14:100882247:C:G	2.30635e-11	-2.28364	0.782213	1.65539e-06	-2.24513	0.76515
100883117	chr14:100883117:G:T	1.57485e-11	-1.88293	-2.77585e-10	8.56878e-07	-2.13848	-2.77585e-10
100883427	chr14:100883427:C:T	3.71996e-12	-2.08188	-1.24408	2.11712e-07	-2.29108	-1.24547
100883937	chr14:100883937:C:T	1.7811e-11	-1.75986	-2.77585e-10	9.89896e-07	-1.99418	-2.77585e-10
100883961	chr14:100883961:T:C	5.53022e-12	-2.19996	-0.729489	4.00724e-07	-2.17097	-0.727536
100884333	chr14:100884333:C:CTCT	3.17998e-12	-2.25292	-1.22988	2.36118e-07	-2.20209	-1.22535
100884946	chr14:100884946:C:G	1.188e-11	-2.2882	0.123381	9.1694e-07	-2.21049	0.139754
100885031	chr14:100885031:G:A	1.22138e-11	-2.13711	-2.77585e-10	9.03655e-07	-2.08533	-2.77585e-10
100885527	chr14:100885527:T:G	3.03073e-11	-4.89955e-10	-1.22829	2.13068e-06	-4.89955e-10	-1.22758
100886324	chr14:100886324:C:A	3.38636e-11	-4.89955e-10	-1.11733	2.36702e-06	-4.89955e-10	-1.12239
100886721	chr14:100886721:AAAT:A	4.60583e-12	-1.87089	-1.24146	2.21639e-07	-2.25282	-1.23791
100886732	chr14:100886732:TCTAATTGAAATACAAA:T	4.60207e-12	-1.86912	-1.24404	2.2097e-07	-2.25215	-1.2416
100886784	chr14:100886784:A:T	1.15919e-10	-1.0073	1.12052	1.60789e-05	-0.312957	1.10644
100886796	chr14:100886796:A:G	2.97822e-11	-4.89955e-10	-1.24577	2.09229e-06	-4.89955e-10	-1.24576
100887432	chr14:100887432:A:G	4.33723e-12	-1.94339	-1.22905	2.20651e-07	-2.27264	-1.22256
100887645	chr14:100887645:TTCTCC:T	1.21351e-11	-2.2682	0.124628	1.36419e-06	-1.75625	0.082789
100887673	chr14:100887673:T:C	1.20112e-11	-2.15384	-2.77585e-10	7.81768e-07	-2.23022	-2.77585e-10
100887934	chr14:100887934:CAGCCTGGG:C	5.65948e-11	-1.50542	0.901659	6.74236e-06	-0.963787	0.888176
100888354	chr14:100888354:A:G	3.90406e-12	-2.25012	-1.02754	2.75037e-07	-2.25268	-1.02219
100888451	chr14:100888451:G:T	3.87361e-11	-2.28957	1.30667	3.43668e-06	-2.05775	1.30824
100888470	chr14:100888470:A:AAGCC	5.24258e-11	-2.15959	1.47931	3.1373e-06	-2.27718	1.43652
100888474	chr14:100888474:C:G	1.06388e-11	-2.27517	-2.77585e-10	7.36067e-07	-2.29046	-2.77585e-10
100888622	chr14:100888622:A:G	1.07695e-11	-2.26296	-2.77585e-10	7.38423e-07	-2.28726	-2.77585e-10
100888741	chr14:100888741:A:G	4.27161e-12	-1.97716	-1.21052	2.23743e-07	-2.28043	-1.20085
100889014	chr14:100889014:C:T	7.17007e-11	-4.89955e-10	-0.367174	5.07328e-06	-4.89955e-10	-0.360034
100889063	chr14:100889063:A:G	4.28096e-12	-1.97683	-1.20866	2.25095e-07	-2.27532	-1.19993
100889329	chr14:100889329:T:C	4.07051e-11	-4.89955e-10	-0.933321	2.86399e-06	-4.89955e-10	-0.931806
100889570	chr14:100889570:T:A	4.40346e-12	-1.92205	-1.23523	2.20519e-07	-2.2658	-1.22999
100889673	chr14:100889673:A:G	7.69556e-12	-1.41577	-1.18326	2.65161e-07	-2.12679	-1.18465
100889831	chr14:100889831:C:A	4.25107e-12	-1.96407	-1.22843	2.19372e-07	-2.27915	-1.22186
100889837	chr14:100889837:G:A	1.10251e-11	-2.2395	-2.77585e-10	8.49641e-07	-2.14696	-2.77585e-10
100890131	chr14:100890131:A:G	6.13169e-11	-4.89955e-10	-0.523619	4.27538e-06	-4.89955e-10	-0.531148
100890361	chr14:100890361:C:T	1.99542e-11	-1.64624	-2.77585e-10	1.03376e-06	-1.95082	-2.77585e-10
100890465	chr14:100890465:G:A	1.79946e-11	-1.7496	-2.77585e-10	1.03803e-06	-1.94669	-2.77585e-10
100890708	chr14:100890708:T:A	3.36477e-11	-4.89955e-10	-1.12373	2.38335e-06	-4.89955e-10	-1.11552
100890745	chr14:100890745:T:C	1.53224e-11	-1.91036	-2.77585e-10	9.92225e-07	-1.99183	-2.77585e-10
100890748	chr14:100890748:A:G	1.4734e-11	-1.94951	-2.77585e-10	8.91327e-07	-2.09907	-2.77585e-10
100891007	chr14:100891007:T:C	3.14102e-11	-4.89955e-10	-1.19254	2.18998e-06	-4.89955e-10	-1.20013
100891319	chr14:100891319:G:A	3.00687e-11	-4.89955e-10	-1.23619	2.11468e-06	-4.89955e-10	-1.23512
100891664	chr14:100891664:G:A	2.52546e-11	-1.41067	-2.77585e-10	1.34378e-06	-1.68853	-2.77585e-10
100891757	chr14:100891757:T:C	3.12768e-11	-4.89955e-10	-1.1968	2.20378e-06	-4.89955e-10	-1.19385
100892031	chr14:100892031:G:A	1.98393e-11	-1.65201	-2.77585e-10	1.20465e-06	-1.79784	-2.77585e-10
100892203	chr14:100892203:A:G	6.16072e-11	0.30504	-0.823937	9.2993e-06	1.08398	-0.83806
100892668	chr14:100892668:C:T	1.0739e-11	-2.26579	-2.77585e-10	7.50446e-07	-2.27111	-2.77585e-10
100893740	chr14:100893740:ACT:A	4.75498e-11	-0.777897	-2.77585e-10	1.56668e-06	-1.53506	-2.77585e-10
100893752	chr14:100893752:G:A	3.02447e-11	-4.89955e-10	-1.23035	2.12455e-06	-4.89955e-10	-1.23046
100893817	chr14:100893817:T:C	4.35589e-11	-0.658312	-0.20725	2.31653e-06	-0.918784	-0.225167
100893831	chr14:100893831:C:T	2.77367e-11	-0.432055	-0.884862	5.58615e-07	-1.69073	-0.875582
100893953	chr14:100893953:T:C	2.98769e-11	-4.89955e-10	-1.24259	2.09981e-06	-4.89955e-10	-1.24217
100893983	chr14:100893983:A:C	2.98749e-11	-4.89955e-10	-1.24266	2.09966e-06	-4.89955e-10	-1.24224
100894053	chr14:100894053:G:A	1.47962e-11	-1.9453	-2.77585e-10	9.25052e-07	-2.06193	-2.77585e-10
100894108	chr14:100894108:A:G	2.97946e-11	-4.89955e-10	-1.24535	2.09351e-06	-4.89955e-10	-1.24518
100894654	chr14:100894654:T:G	3.94155e-11	-4.89955e-10	-0.965516	2.79614e-06	-4.89955e-10	-0.955781
100894703	chr14:100894703:C:T	2.32918e-11	-1.49157	-2.77585e-10	1.26279e-06	-1.7507	-2.77585e-10
100895066	chr14:100895066:T:C	1.09367e-10	-0.0784367	0.133472	1.91121e-05	0.871962	0.0943378
100895224	chr14:100895224:G:A	2.9816e-11	-4.89955e-10	-1.24463	2.09485e-06	-4.89955e-10	-1.24454
100895281	chr14:100895281:A:G	2.44433e-11	-1.44332	-2.77585e-10	1.31299e-06	-1.71172	-2.77585e-10
100895497	chr14:100895497:C:A	2.55367e-11	-1.39956	-2.77585e-10	1.3644e-06	-1.67331	-2.77585e-10
100895584	chr14:100895584:G:A	1.46663e-11	-0.725718	-1.2284	4.15382e-07	-1.63424	-1.22834
100895676	chr14:100895676:G:A	4.37768e-11	-4.89955e-10	-0.860571	3.1069e-06	-4.89955e-10	-0.850397
100896230	chr14:100896230:C:G	2.99155e-11	-4.89955e-10	-1.2413	2.10139e-06	-4.89955e-10	-1.24142
100897005	chr14:100897005:A:C	2.97854e-11	-4.89955e-10	-1.24566	2.09239e-06	-4.89955e-10	-1.24571
100897021	chr14:100897021:T:C	5.38171e-12	-2.26969	-0.68698	3.95849e-07	-2.22539	-0.685349
100897091	chr14:100897091:G:A	8.16898e-11	-4.89955e-10	-0.236746	5.70186e-06	-4.89955e-10	-0.243229
100897166	chr14:100897166:C:T	1.33416e-11	-2.04879	-2.77585e-10	8.4469e-07	-2.15281	-2.77585e-10
100897484	chr14:100897484:A:C	4.60915e-11	-4.89955e-10	-0.809047	3.27025e-06	-4.89955e-10	-0.799155
100898229	chr14:100898229:G:T	3.13797e-12	-2.28392	-1.21218	2.25018e-07	-2.26391	-1.21169
100898450	chr14:100898450:T:G	8.69553e-12	-1.32686	-1.15001	3.4217e-07	-1.9115	-1.14497
100898465	chr14:100898465:A:C	6.58512e-11	-0.818515	0.366238	2.86666e-06	-1.30562	0.374744
100898684	chr14:100898684:G:A	3.05164e-11	-1.84903	0.627623	1.68964e-06	-2.08356	0.624052
100898710	chr14:100898710:C:T	4.16833e-11	-4.89955e-10	-0.909575	2.93023e-06	-4.89955e-10	-0.90894
100898715	chr14:100898715:G:A	5.17782e-12	-2.01348	-0.981813	2.84509e-07	-2.27752	-0.963497
100898771	chr14:100898771:T:C	3.44749e-12	-2.25562	-1.14641	2.36777e-07	-2.27784	-1.14682
100898928	chr14:100898928:C:A	3.77323e-12	-2.28201	-1.02973	2.7086e-07	-2.26487	-1.0253
100899053	chr14:100899053:C:T	2.18701e-11	-1.55455	-2.77585e-10	9.33571e-07	-2.05276	-2.77585e-10
100899054	chr14:100899054:G:A	3.89122e-11	-4.89955e-10	-0.978367	2.73814e-06	-4.89955e-10	-0.976743
100899201	chr14:100899201:G:A	8.33595e-12	-1.5055	-1.0136	4.55211e-07	-1.74982	-1.0212
100899217	chr14:100899217:A:G	4.75151e-12	-2.22285	-0.858365	3.20781e-07	-2.27666	-0.844357
100899228	chr14:100899228:C:T	5.13572e-12	-2.15452	-0.848931	3.19289e-07	-2.29102	-0.834663
100899359	chr14:100899359:C:T	1.89457e-11	-1.6981	-2.77585e-10	1.22969e-06	-1.77726	-2.77585e-10
100899469	chr14:100899469:C:T	3.09561e-11	-4.89955e-10	-1.2071	2.17314e-06	-4.89955e-10	-1.20785
100900616	chr14:100900616:G:A	3.28328e-11	-4.89955e-10	-1.14825	2.31142e-06	-4.89955e-10	-1.14616
100900886	chr14:100900886:C:T	2.97377e-11	-1.24726	-2.77585e-10	2.04538e-06	-1.26844	-2.77585e-10
100900901	chr14:100900901:A:C	6.71591e-11	-4.89955e-10	-0.43261	4.81329e-06	-4.89955e-10	-0.41264
100900995	chr14:100900995:G:A	3.76498e-12	-2.24747	-1.06646	2.67167e-07	-2.24713	-1.05677
100901312	chr14:100901312:C:T	3.36193e-12	-2.19893	-1.22823	2.33147e-07	-2.21174	-1.22837
100902154	chr14:100902154:G:A	1.12853e-11	-2.21617	-2.77585e-10	7.49151e-07	-2.27284	-2.77585e-10
100902779	chr14:100902779:G:T	4.71035e-12	-2.17484	-0.915078	3.00687e-07	-2.28495	-0.900759
100902894	chr14:100902894:C:T	8.92928e-11	-4.89955e-10	-0.147754	6.29284e-06	-4.89955e-10	-0.144609
100903111	chr14:100903111:A:G	3.43864e-11	-4.89955e-10	-1.10201	2.41226e-06	-4.89955e-10	-1.10346
100903224	chr14:100903224:A:G	4.50094e-12	-2.16755	-0.967843	3.33436e-07	-2.11563	-0.966694
100903434	chr14:100903434:T:C	7.76665e-11	-4.89955e-10	-0.287251	5.56148e-06	-4.89955e-10	-0.268156
100904072	chr14:100904072:C:T	3.78637e-11	-4.89955e-10	-1.00568	2.66774e-06	-4.89955e-10	-1.00279
100904264	chr14:100904264:C:A	6.02971e-12	-2.29071	-0.552266	5.35152e-07	-2.08344	-0.525786
100904922	chr14:100904922:G:A	2.98137e-11	-4.89955e-10	-1.24471	2.09432e-06	-4.89955e-10	-1.24479
100905933	chr14:100905933:GA:G	9.15733e-11	-4.89955e-10	-0.122535	6.37769e-06	-4.89955e-10	-0.131215
100906070	chr14:100906070:T:A	1.16068e-11	-2.18809	-2.77585e-10	7.60844e-07	-2.25735	-2.77585e-10
100906159	chr14:100906159:A:G	3.52848e-11	-4.89955e-10	-1.07622	2.49803e-06	-4.89955e-10	-1.06852
100906188	chr14:100906188:G:A	3.64357e-11	-4.89955e-10	-1.04413	2.57992e-06	-4.89955e-10	-1.03626
100906404	chr14:100906404:T:G	6.28106e-11	0.319472	-0.819024	3.14612e-06	-0.0224404	-0.81541
100906597	chr14:100906597:G:A	3.19406e-11	-4.89955e-10	-1.1758	2.24901e-06	-4.89955e-10	-1.17353
100906731	chr14:100906731:A:G	6.66151e-11	-4.89955e-10	-0.440744	4.75847e-06	-4.89955e-10	-0.424094
100906902	chr14:100906902:T:C	6.07733e-11	-4.89955e-10	-0.532524	4.33581e-06	-4.89955e-10	-0.517113
100906948	chr14:100906948:G:T	6.06903e-11	-4.89955e-10	-0.533891	4.32964e-06	-4.89955e-10	-0.518538
100907124	chr14:100907124:T:C	6.1962e-11	-4.89955e-10	-0.513153	4.42202e-06	-4.89955e-10	-0.497424
100907636	chr14:100907636:A:G	4.09094e-12	-2.18714	-1.04376	4.65194e-07	-1.72187	-1.02745
100907656	chr14:100907656:G:A	1.63631e-11	-2.11378	0.269132	1.13258e-06	-2.12208	0.262561
100907694	chr14:100907694:C:A	9.01269e-11	-4.89955e-10	-0.138456	6.34215e-06	-4.89955e-10	-0.136804
100908221	chr14:100908221:C:T	5.41962e-11	-4.89955e-10	-0.647065	3.86435e-06	-4.89955e-10	-0.632227
100908236	chr14:100908236:AC:A	1.31794e-10	-4.89955e-10	0.241562	9.47874e-06	-4.89955e-10	0.26503
100908265	chr14:100908265:A:G	5.74798e-11	-4.89955e-10	-0.588242	4.09965e-06	-4.89955e-10	-0.573121
100908412	chr14:100908412:T:C	3.26741e-11	-4.89955e-10	-1.15309	2.28372e-06	-4.89955e-10	-1.15821
100908488	chr14:100908488:T:C	5.97565e-11	-4.89955e-10	-0.549396	4.26402e-06	-4.89955e-10	-0.533808
100908493	chr14:100908493:G:C	1.1757e-10	-4.89955e-10	0.127363	8.28294e-06	-4.89955e-10	0.130176
100908542	chr14:100908542:G:A	7.02517e-11	0.84557	-1.23316	2.87518e-06	0.304406	-1.23231
100908573	chr14:100908573:A:G	6.4051e-11	-4.89955e-10	-0.479996	4.57362e-06	-4.89955e-10	-0.463716
100908928	chr14:100908928:C:T	6.25049e-11	-4.89955e-10	-0.50443	4.46191e-06	-4.89955e-10	-0.488445
100908981	chr14:100908981:T:G	5.65535e-11	-4.89955e-10	-0.604488	4.03457e-06	-4.89955e-10	-0.589123
100908982	chr14:100908982:T:A	5.67429e-11	-4.89955e-10	-0.601144	4.04827e-06	-4.89955e-10	-0.585732
100909088	chr14:100909088:G:A	2.55113e-11	-0.484422	-0.916133	7.57295e-07	-1.3494	-0.91262
100909557	chr14:100909557:G:C	3.24536e-11	-4.89955e-10	-1.15986	2.28378e-06	-4.89955e-10	-1.15819
100910611	chr14:100910611:G:C	1.11357e-10	-4.89955e-10	0.0730654	8.00939e-06	-4.89955e-10	0.0965938
100910828	chr14:100910828:T:C	1.3722e-10	-4.89955e-10	0.281909	9.89066e-06	-4.89955e-10	0.307569
100911320	chr14:100911320:C:A	5.33287e-11	-4.89955e-10	-0.6632	3.80396e-06	-4.89955e-10	-0.64798
100911372	chr14:100911372:C:T	8.43743e-11	-4.89955e-10	-0.204412	6.09571e-06	-4.89955e-10	-0.176437
100911399	chr14:100911399:A:G	4.74135e-12	-2.28957	-0.793779	3.35683e-07	-2.28248	-0.793127
100911688	chr14:100911688:GA:G	1.06394e-10	-4.89955e-10	0.027472	7.4712e-06	-4.89955e-10	0.0270341
100911891	chr14:100911891:A:G	9.24266e-11	-4.89955e-10	-0.11326	6.63777e-06	-4.89955e-10	-0.091245
100912871	chr14:100912871:C:T	1.44607e-10	-4.89955e-10	0.334346	1.01491e-05	-4.89955e-10	0.333365
100913136	chr14:100913136:C:T	4.22263e-12	-2.24126	-0.95796	2.94275e-07	-2.24952	-0.95774
100913593	chr14:100913593:A:G	3.74284e-12	-2.12743	-1.1924	4.62025e-07	-1.57353	-1.18263
100914097	chr14:100914097:A:G	1.14016e-11	-2.20592	-2.77585e-10	7.68659e-07	-2.24713	-2.77585e-10
100914523	chr14:100914523:T:C	2.97822e-11	-4.89955e-10	-1.24576	2.09229e-06	-4.89955e-10	-1.24576
100914644	chr14:100914644:C:T	3.66916e-12	-2.28886	-1.05086	2.57165e-07	-2.29139	-1.05067
100914746	chr14:100914746:T:C	4.38039e-11	-4.89955e-10	-0.859953	3.0494e-06	-4.89955e-10	-0.869077
100914797	chr14:100914797:A:G	8.7733e-11	-4.89955e-10	-0.165377	6.29775e-06	-4.89955e-10	-0.143828
100914798	chr14:100914798:G:A	5.55807e-11	-4.89955e-10	-0.621838	3.84768e-06	-4.89955e-10	-0.636551
100914839	chr14:100914839:G:C	9.09358e-12	-2.28041	-0.151701	6.40139e-07	-2.29011	-0.13998
100915333	chr14:100915333:A:T	1.11691e-10	-4.89955e-10	0.0760628	7.85067e-06	-4.89955e-10	0.0765773
100915774	chr14:100915774:A:G	3.02629e-11	-4.89955e-10	-1.22975	2.12432e-06	-4.89955e-10	-1.23057
100915789	chr14:100915789:T:C	2.97859e-11	-4.89955e-10	-1.24564	2.0929e-06	-4.89955e-10	-1.24547
100916156	chr14:100916156:C:T	2.98218e-11	-4.89955e-10	-1.24443	2.09544e-06	-4.89955e-10	-1.24426
100917148	chr14:100917148:C:A	3.89867e-12	-2.09327	-1.18577	5.00017e-07	-1.50149	-1.17565
100918030	chr14:100918030:ACAG:A	3.70551e-11	-4.89955e-10	-1.02727	2.63291e-06	-4.89955e-10	-1.01593
100918249	chr14:100918249:TCTTTTTA:T	6.94213e-12	-1.47213	-1.22994	4.99593e-07	-1.45159	-1.2264
100918430	chr14:100918430:A:G	4.10908e-12	-2.26709	-0.959389	2.84851e-07	-2.27988	-0.959935
100918988	chr14:100918988:A:G	2.67597e-11	-1.40538	0.0525992	2.0841e-06	-1.33284	0.0831561
100919018	chr14:100919018:T:A	9.70527e-12	-2.25794	-0.109069	6.74823e-07	-2.27925	-0.0980793
100919124	chr14:100919124:T:A	2.97826e-11	-4.89955e-10	-1.24575	2.09248e-06	-4.89955e-10	-1.24567
100919141	chr14:100919141:A:G	4.71716e-12	-2.23385	-0.85462	3.59848e-07	-2.14988	-0.856209
100919148	chr14:100919148:TCTTGATCTTAACC:T	2.99334e-11	-4.89955e-10	-1.2407	2.10367e-06	-4.89955e-10	-1.24034
100919401	chr14:100919401:C:T	2.06563e-10	-4.89955e-10	0.690931	1.44894e-05	-4.89955e-10	0.689398
100919936	chr14:100919936:G:A	4.12876e-12	-2.26612	-0.955574	2.8628e-07	-2.27872	-0.956084
100920165	chr14:100920165:G:A	3.25901e-11	-4.89955e-10	-1.15566	2.28316e-06	-4.89955e-10	-1.15846
100920199	chr14:100920199:A:T	3.48529e-12	-2.17401	-1.21711	4.04458e-07	-1.67926	-1.20997
100920657	chr14:100920657:TGAA:T	1.10332e-11	-2.23877	-2.77585e-10	8.05863e-07	-2.19986	-2.77585e-10
100921154	chr14:100921154:A:G	3.01017e-11	-4.89955e-10	-1.23509	2.11575e-06	-4.89955e-10	-1.23461
100921364	chr14:100921364:T:G	6.36099e-11	-4.89955e-10	-0.486906	4.54961e-06	-4.89955e-10	-0.46898
100921706	chr14:100921706:A:G	3.07761e-11	-4.89955e-10	-1.21294	2.16212e-06	-4.89955e-10	-1.21293
100922154	chr14:100922154:A:T	5.77213e-11	-4.89955e-10	-0.58405	4.1243e-06	-4.89955e-10	-0.567126
100922200	chr14:100922200:TG:T	6.00888e-12	-2.28896	-0.557475	4.21556e-07	-2.29136	-0.556465
100922375	chr14:100922375:T:C	1.04451e-11	-2.05575	-0.237789	1.08911e-06	-1.65544	-0.243222
100922406	chr14:100922406:A:G	8.04097e-11	-4.89955e-10	-0.25254	5.7671e-06	-4.89955e-10	-0.231852
100922559	chr14:100922559:T:C	4.01444e-11	-4.89955e-10	-0.947192	2.82366e-06	-4.89955e-10	-0.945986
100922738	chr14:100922738:A:G	2.55721e-11	-2.25837	0.860194	1.69137e-06	-2.28073	0.822245
100922769	chr14:100922769:GTA:G	1.88648e-11	-1.70238	-2.77585e-10	1.01369e-06	-1.97042	-2.77585e-10
100923181	chr14:100923181:G:A	4.5862e-11	-4.89955e-10	-0.814037	3.21416e-06	-4.89955e-10	-0.816456
100923341	chr14:100923341:A:G	5.30349e-12	-1.7914	-1.17991	3.75519e-07	-1.79045	-1.17302
100923650	chr14:100923650:T:A	3.20876e-12	-2.22976	-1.24403	3.42713e-07	-1.80952	-1.24536
100924394	chr14:100924394:G:A	3.55486e-12	-2.1843	-1.18706	2.29512e-07	-2.26696	-1.18887
100924607	chr14:100924607:C:T	4.31049e-11	-4.89955e-10	-0.876039	2.99491e-06	-4.89955e-10	-0.887108
100925017	chr14:100925017:G:T	3.04992e-12	-2.27948	-1.24507	2.95084e-07	-1.96096	-1.24356
100925172	chr14:100925172:G:A	6.8759e-11	-4.89955e-10	-0.409068	4.8345e-06	-4.89955e-10	-0.408243
100925454	chr14:100925454:A:T	1.29435e-11	-2.07908	-2.77585e-10	9.23766e-07	-2.06332	-2.77585e-10
100925555	chr14:100925555:T:G	2.97894e-11	-4.89955e-10	-1.24552	2.0925e-06	-4.89955e-10	-1.24566
100926157	chr14:100926157:G:A	1.44635e-10	-4.89955e-10	0.334536	1.04875e-05	-4.89955e-10	0.366164
100926508	chr14:100926508:G:T	7.63387e-11	-4.89955e-10	-0.304494	5.49925e-06	-4.89955e-10	-0.27941
100926866	chr14:100926866:T:C	1.46849e-10	-4.89955e-10	0.349733	1.0651e-05	-4.89955e-10	0.381634
100926955	chr14:100926955:G:A	4.59219e-12	-2.22149	-0.893827	3.129e-07	-2.25991	-0.885979
100927859	chr14:100927859:A:G	3.02887e-12	-2.28618	-1.2453	2.48217e-07	-2.13171	-1.24577
100928604	chr14:100928604:G:A	4.59732e-12	-2.26327	-0.850935	3.18854e-07	-2.28416	-0.842881
100928689	chr14:100928689:C:G	5.22678e-11	-4.89955e-10	-0.683295	3.66092e-06	-4.89955e-10	-0.686306
100928803	chr14:100928803:A:G	3.02739e-12	-2.28624	-1.24573	2.83119e-07	-2.00037	-1.24554
100929327	chr14:100929327:G:C	1.37171e-10	-4.89955e-10	0.281553	9.74381e-06	-4.89955e-10	0.292611
100929369	chr14:100929369:A:G	3.02605e-12	-2.28667	-1.24574	2.82246e-07	-2.00348	-1.24552
100929577	chr14:100929577:A:G	8.31572e-11	-4.89955e-10	-0.218942	5.92918e-06	-4.89955e-10	-0.204136
100929992	chr14:100929992:A:T	1.44318e-10	-4.89955e-10	0.332346	1.04789e-05	-4.89955e-10	0.36534
100930242	chr14:100930242:A:T	8.84554e-11	-4.89955e-10	-0.157177	6.30613e-06	-4.89955e-10	-0.142499
100930387	chr14:100930387:A:T	3.10738e-11	-4.89955e-10	-1.20331	2.18708e-06	-4.89955e-10	-1.20145
100930513	chr14:100930513:A:C	3.06274e-12	-2.27461	-1.24576	3.02329e-07	-1.93481	-1.24545
100930897	chr14:100930897:C:T	1.80329e-10	-4.89955e-10	0.555107	1.24973e-05	-4.89955e-10	0.541494
100931724	chr14:100931724:GGGTT:G	9.20224e-11	-4.89955e-10	-0.117643	6.56791e-06	-4.89955e-10	-0.101826
100932104	chr14:100932104:G:A	4.80871e-12	-1.97725	-1.09199	2.85132e-07	-2.14268	-1.09614
100932287	chr14:100932287:C:T	3.32725e-12	-2.24731	-1.19022	2.53971e-07	-2.16548	-1.18908
100932413	chr14:100932413:C:T	4.64131e-12	-2.04779	-1.05689	2.80919e-07	-2.19141	-1.0623
100932832	chr14:100932832:C:T	3.06326e-12	-2.27455	-1.24565	3.02733e-07	-1.93416	-1.24477
100932866	chr14:100932866:C:T	1.13926e-10	-4.89955e-10	0.0958711	8.24536e-06	-4.89955e-10	0.125629
100932867	chr14:100932867:A:G	4.24382e-12	-2.27279	-0.921416	2.9564e-07	-2.28861	-0.914023
100933104	chr14:100933104:T:C	4.44236e-11	-4.89955e-10	-0.845905	3.14488e-06	-4.89955e-10	-0.838245
100933384	chr14:100933384:A:C	9.06485e-11	-4.89955e-10	-0.132685	6.55177e-06	-4.89955e-10	-0.104287
100933450	chr14:100933450:C:T	3.1122e-12	-2.2778	-1.22655	2.16485e-07	-2.28802	-1.22624
100933653	chr14:100933653:A:G	3.10285e-12	-2.28708	-1.22028	2.17128e-07	-2.29136	-1.21993
100933733	chr14:100933733:A:G	3.12513e-12	-2.2794	-1.2208	2.1757e-07	-2.28876	-1.22049
100934136	chr14:100934136:G:A	1.67191e-11	-1.82313	-2.77585e-10	9.08662e-07	-2.0798	-2.77585e-10
100934139	chr14:100934139:T:C	3.06042e-11	-4.89955e-10	-1.21854	2.15333e-06	-4.89955e-10	-1.21701
100934177	chr14:100934177:A:C	3.06169e-11	-4.89955e-10	-1.21812	2.14817e-06	-4.89955e-10	-1.21941
100934410	chr14:100934410:G:A	3.15161e-12	-2.27801	-1.21375	2.19271e-07	-2.28812	-1.21335
100935137	chr14:100935137:A:G	4.39073e-12	-2.04	-1.12018	2.65734e-07	-2.18518	-1.1241
100935856	chr14:100935856:G:A	4.53197e-11	-4.89955e-10	-0.825933	3.14392e-06	-4.89955e-10	-0.83855
100935970	chr14:100935970:C:CAG	3.1548e-12	-2.27881	-1.21194	2.19572e-07	-2.28848	-1.21161
100936665	chr14:100936665:A:C	8.18153e-11	-4.89955e-10	-0.23521	5.75948e-06	-4.89955e-10	-0.233175
100936735	chr14:100936735:T:C	3.17646e-12	-2.28011	-1.2038	2.2124e-07	-2.28914	-1.20339
100937342	chr14:100937342:G:A	4.05077e-12	-2.27415	-0.966619	2.82216e-07	-2.28912	-0.959981
100937697	chr14:100937697:A:G	1.04721e-11	-2.29096	-2.77585e-10	7.36494e-07	-2.28988	-2.77585e-10
100937718	chr14:100937718:A:G	1.26253e-10	-4.89955e-10	0.198616	9.14358e-06	-4.89955e-10	0.229031
100937793	chr14:100937793:G:C	3.11454e-12	-2.28692	-1.21668	2.17904e-07	-2.29135	-1.21637
100937930	chr14:100937930:A:G	1.99576e-11	-1.64607	-2.77585e-10	1.70863e-06	-1.44833	-2.77585e-10
100939099	chr14:100939099:T:C	1.64273e-10	-4.89955e-10	0.461858	1.14088e-05	-4.89955e-10	0.450367
100939322	chr14:100939322:T:C	7.94314e-11	-4.89955e-10	-0.264781	5.65129e-06	-4.89955e-10	-0.252137
100939383	chr14:100939383:G:T	2.37303e-11	-1.47292	-2.77585e-10	2.28367e-06	-1.15824	-2.77585e-10
100939674	chr14:100939674:G:A	3.13113e-12	-2.27879	-1.21949	2.17927e-07	-2.28843	-1.21919
100939685	chr14:100939685:T:A	3.09292e-12	-2.27102	-1.23954	3.10181e-07	-1.91879	-1.23583
100939878	chr14:100939878:A:T	3.1321e-12	-2.28084	-1.21713	2.18216e-07	-2.28907	-1.21722
100939922	chr14:100939922:A:G	9.86456e-11	-4.89955e-10	-0.0481411	7.12941e-06	-4.89955e-10	-0.0197931
100940773	chr14:100940773:A:C	3.58891e-12	-2.26123	-1.1006	2.71802e-07	-2.18731	-1.09939
100941267	chr14:100941267:T:C	2.44221e-11	-1.44419	-2.77585e-10	1.35518e-06	-1.68009	-2.77585e-10
100942785	chr14:100942785:G:C	5.16484e-11	-4.89955e-10	-0.695215	3.64245e-06	-4.89955e-10	-0.691364
100943426	chr14:100943426:A:G	3.09154e-12	-2.27447	-1.23653	3.06742e-07	-1.93371	-1.23206
100943549	chr14:100943549:C:T	1.16583e-11	-2.18366	-2.77585e-10	7.63857e-07	-2.2534	-2.77585e-10
100943594	chr14:100943594:A:G	1.06918e-10	-4.89955e-10	0.0323861	7.73502e-06	-4.89955e-10	0.0617362
100944003	chr14:100944003:C:G	3.72129e-11	-4.89955e-10	-1.02302	2.61585e-06	-4.89955e-10	-1.02243
100944968	chr14:100944968:G:A	2.54562e-10	-4.89955e-10	0.899868	1.78058e-05	-4.89955e-10	0.895501
100945024	chr14:100945024:A:G	1.24492e-10	-4.89955e-10	0.184569	9.02552e-06	-4.89955e-10	0.216035
100945616	chr14:100945616:A:G	4.41745e-12	-2.19167	-0.962446	4.29565e-07	-1.86369	-0.965309
100945865	chr14:100945865:G:A	6.78663e-11	-4.89955e-10	-0.422136	4.77293e-06	-4.89955e-10	-0.421061
100946767	chr14:100946767:C:T	7.92005e-11	-4.89955e-10	-0.267692	5.64407e-06	-4.89955e-10	-0.253417
100947470	chr14:100947470:A:G	3.27521e-11	-4.89955e-10	-1.15071	2.30385e-06	-4.89955e-10	-1.14944
100947979	chr14:100947979:G:A	3.15573e-12	-2.27582	-1.21464	2.1932e-07	-2.28648	-1.21477
100947998	chr14:100947998:T:C	3.1239e-12	-2.27515	-1.22544	2.17021e-07	-2.28662	-1.22516
100948132	chr14:100948132:G:T	4.26011e-12	-2.27369	-0.916694	2.96842e-07	-2.28891	-0.909663
100948579	chr14:100948579:C:G	1.93361e-11	-1.6777	-2.77585e-10	1.23716e-06	-1.7712	-2.77585e-10
100948657	chr14:100948657:T:C	4.18724e-12	-2.28356	-0.92407	2.93936e-07	-2.29139	-0.917029
100949076	chr14:100949076:T:C	3.12907e-12	-2.26474	-1.2342	3.22727e-07	-1.87676	-1.23821
100949264	chr14:100949264:G:A	6.38686e-11	-4.89955e-10	-0.482848	4.49179e-06	-4.89955e-10	-0.48177
100949839	chr14:100949839:T:C	3.01931e-11	-4.89955e-10	-1.23206	2.12378e-06	-4.89955e-10	-1.23082
100950234	chr14:100950234:AT:A	3.1025e-12	-2.26396	-1.24351	3.17425e-07	-1.89043	-1.2411
100950687	chr14:100950687:A:G	3.05462e-11	-4.89955e-10	-1.22043	2.14291e-06	-4.89955e-10	-1.22186
100950695	chr14:100950695:T:C	6.32863e-11	-4.89955e-10	-0.492006	4.5051e-06	-4.89955e-10	-0.478811
100950971	chr14:100950971:C:T	5.18897e-11	-4.89955e-10	-0.690554	3.5888e-06	-4.89955e-10	-0.706203
100950972	chr14:100950972:G:A	3.07383e-12	-2.27175	-1.245	3.06705e-07	-1.92247	-1.24342
100951148	chr14:100951148:G:A	1.18839e-11	-2.16449	-2.77585e-10	9.42756e-07	-2.04297	-2.77585e-10
100951253	chr14:100951253:G:A	3.23143e-11	-4.89955e-10	-1.16417	2.27505e-06	-4.89955e-10	-1.16202
100951319	chr14:100951319:G:C	3.09042e-12	-2.28041	-1.23096	2.15258e-07	-2.28891	-1.23103
100951566	chr14:100951566:T:G	1.4612e-10	-4.89955e-10	0.344756	1.06075e-05	-4.89955e-10	0.377542
100951945	chr14:100951945:A:T	3.49934e-11	-4.89955e-10	-1.08451	2.44894e-06	-4.89955e-10	-1.08836
100952071	chr14:100952071:C:T	4.54816e-12	-2.25109	-0.873859	3.13671e-07	-2.27695	-0.866479
100952397	chr14:100952397:A:G	1.34418e-11	-2.0413	-2.77585e-10	9.33348e-07	-2.053	-2.77585e-10
100952445	chr14:100952445:A:T	5.12307e-11	-4.89955e-10	-0.703335	3.54382e-06	-4.89955e-10	-0.718816
100953275	chr14:100953275:G:A	1.08827e-11	-2.2525	-2.77585e-10	7.6707e-07	-2.2492	-2.77585e-10
100953353	chr14:100953353:C:A	3.02467e-11	-4.89955e-10	-1.23029	2.12281e-06	-4.89955e-10	-1.23128
100953551	chr14:100953551:T:C	3.70314e-11	-4.89955e-10	-1.02791	2.60515e-06	-4.89955e-10	-1.02653
100953582	chr14:100953582:G:A	5.47401e-12	-2.29138	-0.64828	3.90019e-07	-2.28545	-0.640127
100954071	chr14:100954071:C:T	7.29922e-11	-0.349322	-2.77585e-10	2.64989e-06	-1.0095	-2.77585e-10
100954138	chr14:100954138:C:G	1.96412e-11	-2.25846	0.596419	1.30555e-06	-2.27973	0.562335
100954157	chr14:100954157:T:G	6.10967e-12	-2.04286	-0.78694	3.96532e-07	-2.12088	-0.788142
100954235	chr14:100954235:G:A	3.08629e-12	-2.28552	-1.22718	2.15639e-07	-2.29092	-1.22725
100954384	chr14:100954384:A:G	1.35927e-10	-4.89955e-10	0.272446	9.8601e-06	-4.89955e-10	0.304475
100955566	chr14:100955566:G:A	3.42464e-12	-2.24136	-1.16731	2.30066e-07	-2.28887	-1.16454
100955651	chr14:100955651:C:T	3.0917e-12	-2.28177	-1.22919	2.15526e-07	-2.28976	-1.22894
100956035	chr14:100956035:T:C	4.29684e-12	-2.27292	-0.908878	2.9926e-07	-2.28853	-0.90193
100956054	chr14:100956054:C:A	2.97905e-11	-4.89955e-10	-1.24549	2.09282e-06	-4.89955e-10	-1.24551
100956230	chr14:100956230:G:A	4.89296e-11	-4.89955e-10	-0.749293	3.40806e-06	-4.89955e-10	-0.757878
100956498	chr14:100956498:T:G	8.88915e-12	-1.25914	-1.19571	6.34965e-07	-1.24867	-1.18953
100957297	chr14:100957297:T:C	3.28446e-11	-4.89955e-10	-1.14789	2.33861e-06	-4.89955e-10	-1.13446
100957545	chr14:100957545:A:G	3.45083e-11	-1.09848	-2.77585e-10	1.02908e-06	-1.95535	-2.77585e-10
100957723	chr14:100957723:A:ATTTTT	7.58491e-11	-4.89955e-10	-0.31093	5.46359e-06	-4.89955e-10	-0.285916
100958037	chr14:100958037:A:T	3.01559e-11	-4.89955e-10	-1.23329	2.12426e-06	-4.89955e-10	-1.2306
100958240	chr14:100958240:A:T	5.33257e-11	-4.89955e-10	-0.663256	3.6871e-06	-4.89955e-10	-0.67918
100958299	chr14:100958299:C:T	9.31216e-12	-1.79452	-0.613829	6.94782e-07	-1.7557	-0.592482
100958338	chr14:100958338:T:C	1.7923e-11	-1.75359	-2.77585e-10	1.15135e-06	-1.84309	-2.77585e-10
100958387	chr14:100958387:C:A	2.2303e-11	-1.53495	-2.77585e-10	8.23708e-07	-2.17796	-2.77585e-10
100958969	chr14:100958969:A:G	1.80081e-11	-1.74886	-2.77585e-10	1.21854e-06	-1.78637	-2.77585e-10
100959431	chr14:100959431:G:A	3.0436e-11	-4.89955e-10	-1.22405	2.13579e-06	-4.89955e-10	-1.22518
100959468	chr14:100959468:A:G	4.43994e-11	-0.846448	-2.77585e-10	2.17652e-06	-1.2063	-2.77585e-10
100959986	chr14:100959986:C:A	1.06594e-11	-2.27323	-2.77585e-10	7.75139e-07	-2.23873	-2.77585e-10
100959991	chr14:100959991:A:G	6.25043e-12	-2.05492	-0.752107	4.06414e-07	-2.13064	-0.753765
100960042	chr14:100960042:C:T	6.01671e-12	-2.0492	-0.795938	3.90684e-07	-2.1263	-0.797576
100961759	chr14:100961759:A:G	2.99251e-11	-4.89955e-10	-1.24098	2.10581e-06	-4.89955e-10	-1.23932
100961923	chr14:100961923:T:C	3.97305e-12	-2.25232	-1.00782	4.26714e-07	-1.82942	-1.00624
100962053	chr14:100962053:T:C	5.34492e-12	-2.24738	-0.71615	3.55667e-07	-2.28231	-0.735475
100962281	chr14:100962281:CAG:C	3.88899e-11	-4.89955e-10	-0.978941	2.73061e-06	-4.89955e-10	-0.979498
100962468	chr14:100962468:A:T	5.97818e-12	-1.68392	-1.16764	5.4437e-07	-1.41999	-1.17216
100962632	chr14:100962632:T:A	3.13336e-12	-2.28473	-1.21284	2.22819e-07	-2.27305	-1.21237
100962691	chr14:100962691:T:A	3.55479e-11	-4.89955e-10	-1.06879	2.51795e-06	-4.89955e-10	-1.06058
100962741	chr14:100962741:G:A	3.05572e-12	-2.28556	-1.2371	2.16088e-07	-2.27892	-1.23717
100962950	chr14:100962950:G:A	8.4875e-12	-1.33603	-1.16505	2.01916e-06	-0.104074	-1.17726
100963122	chr14:100963122:G:C	4.63818e-12	-1.85965	-1.2457	7.39944e-07	-1.04027	-1.24493
100963194	chr14:100963194:C:T	3.57087e-11	-4.89955e-10	-1.06428	2.51177e-06	-4.89955e-10	-1.06304
100963231	chr14:100963231:G:A	3.18294e-12	-2.28124	-1.20063	2.26559e-07	-2.26818	-1.2006
100963322	chr14:100963322:G:A	3.18216e-12	-2.2835	-1.19862	2.26205e-07	-2.27175	-1.19858
100963599	chr14:100963599:T:C	3.12982e-12	-2.28318	-1.21552	2.22528e-07	-2.27121	-1.21551
100963869	chr14:100963869:AT:A	8.3409e-11	-4.89955e-10	-0.215918	5.88154e-06	-4.89955e-10	-0.212202
100964385	chr14:100964385:T:A	1.7144e-10	-4.89955e-10	0.504559	1.24464e-05	-4.89955e-10	0.537409
100964682	chr14:100964682:G:A	2.99687e-11	-4.89955e-10	-1.23952	2.1038e-06	-4.89955e-10	-1.24028
100964857	chr14:100964857:A:G	5.48476e-12	-2.29138	-0.646318	3.91491e-07	-2.28271	-0.639107
100964879	chr14:100964879:C:G	4.68729e-12	-1.86731	-1.22751	7.36258e-07	-1.05744	-1.23276
100965669	chr14:100965669:G:A	1.04699e-11	-2.29117	-2.77585e-10	7.82396e-07	-2.22942	-2.77585e-10
100965682	chr14:100965682:G:A	1.81478e-10	-4.89955e-10	0.56146	1.31736e-05	-4.89955e-10	0.594193
100965850	chr14:100965850:A:G	6.45053e-12	-1.62779	-1.14772	5.92779e-07	-1.35415	-1.1528
100966034	chr14:100966034:C:T	3.06204e-11	-4.89955e-10	-1.21801	2.15291e-06	-4.89955e-10	-1.2172
100966280	chr14:100966280:T:A	1.82066e-10	-4.89955e-10	0.564693	1.32204e-05	-4.89955e-10	0.597738
100967048	chr14:100967048:AAAG:A	6.45211e-12	-1.58724	-1.18802	5.97151e-07	-1.30768	-1.19193
100967132	chr14:100967132:A:T	3.05204e-12	-2.29089	-1.23298	2.68453e-07	-2.06654	-1.23256
100967425	chr14:100967425:G:A	3.24354e-12	-2.24061	-1.2224	2.32961e-07	-2.21854	-1.22237
100967494	chr14:100967494:G:A	7.24112e-12	-1.4664	-1.19349	1.60837e-06	-0.305597	-1.20321
100967568	chr14:100967568:G:A	3.19668e-12	-2.27373	-1.20383	2.50532e-07	-2.17049	-1.1977
100967837	chr14:100967837:T:A	1.65339e-10	-4.89955e-10	0.468325	1.19999e-05	-4.89955e-10	0.500877
100968612	chr14:100968612:A:G	4.33679e-11	-4.89955e-10	-0.869956	3.00516e-06	-4.89955e-10	-0.883691
100968894	chr14:100968894:C:T	1.75858e-10	-4.89955e-10	0.53	1.27676e-05	-4.89955e-10	0.562892
100969034	chr14:100969034:A:G	3.07111e-12	-2.27372	-1.24392	2.19641e-07	-2.25597	-1.24381
100969178	chr14:100969178:T:C	4.48842e-12	-1.90883	-1.22934	7.05153e-07	-1.09913	-1.23423
100970098	chr14:100970098:T:C	7.04338e-12	-1.46975	-1.21783	1.57463e-06	-0.305206	-1.2248
100970232	chr14:100970232:A:AT	5.69049e-12	-2.24606	-0.654822	4.1827e-07	-2.20892	-0.646727
100970361	chr14:100970361:C:T	6.59928e-12	-1.60425	-1.14846	6.08916e-07	-1.32657	-1.15353
100970368	chr14:100970368:T:C	3.24298e-12	-2.21957	-1.24361	2.34521e-07	-2.19075	-1.24348
100970386	chr14:100970386:G:A	6.87057e-11	-4.89955e-10	-0.409842	4.89088e-06	-4.89955e-10	-0.396649
100970519	chr14:100970519:G:A	6.82664e-12	-1.49556	-1.22328	1.50183e-06	-0.347851	-1.22949
100971311	chr14:100971311:T:C	1.75876e-10	-4.89955e-10	0.530103	1.27686e-05	-4.89955e-10	0.562964
100971510	chr14:100971510:T:A	1.76402e-10	-4.89955e-10	0.533093	1.2807e-05	-4.89955e-10	0.56597
100971697	chr14:100971697:A:T	6.56417e-12	-1.60868	-1.14937	6.05528e-07	-1.33127	-1.1544
100971814	chr14:100971814:G:A	6.59599e-12	-1.60494	-1.14827	6.08146e-07	-1.32802	-1.15335
100972155	chr14:100972155:G:A	7.91064e-11	-4.89955e-10	-0.268881	5.63407e-06	-4.89955e-10	-0.25519
100972219	chr14:100972219:T:C	3.57018e-11	-4.89955e-10	-1.06447	2.50992e-06	-4.89955e-10	-1.06377
100973533	chr14:100973533:G:T	3.25066e-12	-2.21927	-1.24155	2.35292e-07	-2.18959	-1.24136
100973579	chr14:100973579:T:G	3.04091e-12	-2.28447	-1.24305	2.16155e-07	-2.27272	-1.24306
100973841	chr14:100973841:T:C	6.90444e-12	-1.55817	-1.14934	6.43909e-07	-1.26983	-1.15439
100974096	chr14:100974096:C:G	2.06724e-10	-4.89955e-10	0.691708	1.42984e-05	-4.89955e-10	0.676128
100974143	chr14:100974143:C:G	3.19055e-12	-2.2357	-1.24378	2.29613e-07	-2.21161	-1.24377
100974146	chr14:100974146:T:G	7.24431e-12	-1.41822	-1.24124	4.21463e-07	-1.60636	-1.24168
100974972	chr14:100974972:AGATT:A	1.38109e-11	-1.48239	-0.531831	9.47788e-07	-1.50025	-0.537397
100975263	chr14:100975263:C:CAT	3.04575e-11	-1.22334	-2.77585e-10	1.6623e-06	-1.47582	-2.77585e-10
100975574	chr14:100975574:C:G	3.94102e-12	-2.03522	-1.23302	5.44996e-07	-1.35367	-1.23733
100975615	chr14:100975615:T:C	4.98289e-12	-2.29061	-0.74306	3.53959e-07	-2.28828	-0.734311
100975637	chr14:100975637:C:T	6.70069e-12	-1.56389	-1.17358	1.41601e-06	-0.451067	-1.18511
100975676	chr14:100975676:T:C	3.03205e-12	-2.28878	-1.24165	2.15016e-07	-2.27958	-1.24149
100975881	chr14:100975881:A:G	3.04882e-12	-2.28509	-1.23983	2.16903e-07	-2.27268	-1.23964
100976282	chr14:100976282:A:G	3.0251e-12	-2.28696	-1.24577	2.14865e-07	-2.276	-1.24577
100976456	chr14:100976456:T:C	3.99387e-12	-2.01984	-1.23508	5.599e-07	-1.32503	-1.23899
100976737	chr14:100976737:CTT:C	1.17257e-11	-0.93695	-1.24094	6.41287e-07	-1.18686	-1.24144
100976772	chr14:100976772:T:C	1.1657e-11	-2.18377	-2.77585e-10	8.16715e-07	-2.18649	-2.77585e-10
100976952	chr14:100976952:T:C	3.10255e-12	-2.27477	-1.23268	2.21627e-07	-2.25799	-1.23279
100977039	chr14:100977039:A:C	3.62726e-12	-2.28917	-1.06203	3.06714e-07	-2.10306	-1.0628
100977103	chr14:100977103:A:T	5.50999e-10	-4.89955e-10	1.67206	3.73805e-05	-4.89955e-10	1.63713
100977661	chr14:100977661:G:T	1.89334e-10	-4.89955e-10	0.603839	1.37462e-05	-4.89955e-10	0.636744
100977811	chr14:100977811:C:T	3.96675e-12	-2.01673	-1.24499	5.57786e-07	-1.32433	-1.24347
100978675	chr14:100978675:A:G	3.12054e-12	-2.25723	-1.24444	2.24614e-07	-2.23307	-1.24432
100978743	chr14:100978743:T:C	3.22407e-11	-4.89955e-10	-1.16645	2.26782e-06	-4.89955e-10	-1.1652
100979458	chr14:100979458:GA:G	4.03181e-11	-4.89955e-10	-0.942873	2.7988e-06	-4.89955e-10	-0.954831
100980786	chr14:100980786:A:G	1.51725e-10	-4.89955e-10	0.382393	1.05093e-05	-4.89955e-10	0.368237
100981036	chr14:100981036:T:C	3.72987e-12	-2.08832	-1.23498	4.94411e-07	-1.45795	-1.23046
100981480	chr14:100981480:G:A	5.68225e-11	-4.89955e-10	-0.599742	4.00268e-06	-4.89955e-10	-0.597056
100981536	chr14:100981536:C:CA	3.57423e-12	-2.25371	-1.11221	2.61724e-07	-2.21262	-1.11187
100981576	chr14:100981576:C:T	4.28041e-12	-1.95947	-1.22616	6.50163e-07	-1.18298	-1.23157
100982121	chr14:100982121:T:C	4.14963e-11	-4.89955e-10	-0.91407	2.8781e-06	-4.89955e-10	-0.926891
100982496	chr14:100982496:T:A	1.07884e-11	-1.82846	-0.432743	1.50934e-06	-1.12774	-0.44461
100983882	chr14:100983882:G:A	3.60682e-11	-4.89955e-10	-1.05426	2.50996e-06	-4.89955e-10	-1.06375
100984601	chr14:100984601:G:A	8.52811e-12	-2.07292	-0.423388	1.0197e-06	-1.52864	-0.435873
100984697	chr14:100984697:G:A	1.42893e-11	-2.24732	0.26716	9.64314e-07	-2.28929	0.268934
100985292	chr14:100985292:C:T	9.51566e-12	-1.88564	-0.5011	1.28652e-06	-1.21945	-0.512631
100985624	chr14:100985624:G:A	9.58627e-12	-1.13382	-1.24552	5.32813e-07	-1.36798	-1.24562
100985947	chr14:100985947:T:C	3.04385e-11	-1.22397	-2.77585e-10	2.4235e-06	-1.09881	-2.77585e-10
100986237	chr14:100986237:T:C	1.0146e-11	-1.90455	-0.41804	1.35292e-06	-1.25145	-0.430299
100986581	chr14:100986581:C:CG	6.28694e-12	-1.59517	-1.20603	1.29984e-06	-0.507618	-1.21416
100986650	chr14:100986650:T:G	3.07294e-11	-4.89955e-10	-1.21446	2.1559e-06	-4.89955e-10	-1.21581
100986945	chr14:100986945:T:G	6.17626e-11	-4.89955e-10	-0.516377	4.34042e-06	-4.89955e-10	-0.516051
100987642	chr14:100987642:T:A	2.55601e-10	-4.89955e-10	0.903945	1.8606e-05	-4.89955e-10	0.939462
100987810	chr14:100987810:G:T	3.26244e-11	-4.89955e-10	-1.15461	2.29246e-06	-4.89955e-10	-1.1544
100988066	chr14:100988066:G:C	5.94898e-12	-1.64335	-1.2131	1.20052e-06	-0.580865	-1.2204
100988241	chr14:100988241:A:G	1.74307e-11	-1.2136	-0.567847	1.27412e-06	-1.1939	-0.547867
100988257	chr14:100988257:A:G	1.66455e-11	-1.26154	-0.56599	1.21598e-06	-1.24249	-0.545984
100988413	chr14:100988413:T:C	3.79642e-12	-2.06041	-1.24521	5.12948e-07	-1.40585	-1.24575
100988431	chr14:100988431:C:G	1.22409e-11	-2.13489	-2.77585e-10	9.50309e-07	-2.03499	-2.77585e-10
100988463	chr14:100988463:G:C	1.01205e-11	-1.82696	-0.498152	1.41205e-06	-1.12939	-0.509588
100988669	chr14:100988669:C:A	4.81709e-12	-2.22793	-0.839574	3.17905e-07	-2.27296	-0.857062
100988764	chr14:100988764:G:A	5.46879e-11	-4.89955e-10	-0.638032	3.94734e-06	-4.89955e-10	-0.610978
100988885	chr14:100988885:G:A	6.35511e-12	-1.57762	-1.2128	1.32931e-06	-0.479235	-1.22013
100991097	chr14:100991097:C:T	6.10253e-12	-1.62922	-1.20175	1.22997e-06	-0.566763	-1.21027
100992007	chr14:100992007:T:G	2.54015e-10	-4.89955e-10	0.89772	1.84854e-05	-4.89955e-10	0.932961
100992304	chr14:100992304:T:C	3.22522e-12	-2.22295	-1.24573	3.15268e-07	-1.89288	-1.24547
100992385	chr14:100992385:C:T	1.32067e-11	-1.59973	-0.459216	9.74202e-07	-1.57132	-0.438839
100993086	chr14:100993086:A:G	4.4805e-11	-4.89955e-10	-0.837356	3.17211e-06	-4.89955e-10	-0.829625
100993349	chr14:100993349:T:A	7.70095e-12	-1.46395	-1.13438	7.27725e-07	-1.1621	-1.13975
100994015	chr14:100994015:A:G	2.39524e-10	-4.89955e-10	0.838979	1.74428e-05	-4.89955e-10	0.874907
100994116	chr14:100994116:C:T	7.65234e-11	-4.89955e-10	-0.302079	5.38082e-06	-4.89955e-10	-0.30118
100994665	chr14:100994665:A:G	1.017e-11	-1.8092	-0.511033	1.44626e-06	-1.09483	-0.520207
100994705	chr14:100994705:C:A	3.00367e-11	-4.89955e-10	-1.23725	2.1079e-06	-4.89955e-10	-1.23833
100994710	chr14:100994710:A:C	2.98432e-11	-4.89955e-10	-1.24372	2.09671e-06	-4.89955e-10	-1.24365
100994767	chr14:100994767:G:A	1.20358e-11	-2.15179	-2.77585e-10	8.19628e-07	-2.18293	-2.77585e-10
100994791	chr14:100994791:A:G	1.92074e-11	-1.68438	-2.77585e-10	1.63838e-06	-1.49031	-2.77585e-10
100994833	chr14:100994833:G:A	5.84033e-12	-1.71603	-1.15886	5.27914e-07	-1.45913	-1.16371
100995201	chr14:100995201:G:A	6.81578e-11	-4.89955e-10	-0.417849	4.79161e-06	-4.89955e-10	-0.417154
100995969	chr14:100995969:C:A	1.71076e-11	-1.80015	-2.77585e-10	1.02033e-06	-1.96389	-2.77585e-10
100996099	chr14:100996099:C:A	1.16046e-11	-1.64425	-0.544025	8.57541e-07	-1.60482	-0.532889
100996705	chr14:100996705:G:A	3.03576e-11	-4.89955e-10	-1.22663	2.13274e-06	-4.89955e-10	-1.22662
100996882	chr14:100996882:C:T	2.3705e-10	-4.89955e-10	0.828597	1.72599e-05	-4.89955e-10	0.864362
100997463	chr14:100997463:C:A	3.71247e-12	-2.20155	-1.12642	4.13348e-07	-1.72924	-1.13825
100997654	chr14:100997654:A:G	3.07656e-12	-2.2888	-1.22706	2.18162e-07	-2.27977	-1.22676
100997923	chr14:100997923:T:A	4.9217e-12	-2.21876	-0.827262	3.56757e-07	-2.18568	-0.829047
100998278	chr14:100998278:C:T	4.87606e-12	-2.23476	-0.820577	3.51564e-07	-2.20703	-0.822357
100998570	chr14:100998570:T:A	3.49704e-11	-4.89955e-10	-1.08517	2.45774e-06	-4.89955e-10	-1.08478
100998647	chr14:100998647:G:T	1.08295e-11	-1.07008	-1.18733	6.05282e-07	-1.2974	-1.18869
100999290	chr14:100999290:G:A	3.1105e-12	-2.26861	-1.23628	3.01787e-07	-1.94281	-1.23924
100999384	chr14:100999384:G:A	1.28862e-11	-2.08352	-2.77585e-10	1.02326e-06	-1.96103	-2.77585e-10
100999664	chr14:100999664:G:A	1.52247e-11	-2.27819	0.361434	1.36774e-06	-2.02796	0.3571
101000014	chr14:101000014:G:T	1.97675e-11	-1.65564	-2.77585e-10	1.69192e-06	-1.45816	-2.77585e-10
101000582	chr14:101000582:G:A	3.10762e-11	-4.89955e-10	-1.20323	2.17892e-06	-4.89955e-10	-1.20519
101000717	chr14:101000717:T:C	6.45427e-11	-4.89955e-10	-0.472347	4.58315e-06	-4.89955e-10	-0.461635
101001355	chr14:101001355:G:A	4.53298e-11	-4.89955e-10	-0.82571	3.17684e-06	-4.89955e-10	-0.828133
101001628	chr14:101001628:G:T	3.04497e-11	-4.89955e-10	-1.2236	2.13395e-06	-4.89955e-10	-1.22605
101001774	chr14:101001774:G:A	1.11653e-09	-4.89955e-10	2.37831	7.70059e-05	-4.89955e-10	2.35986
101001921	chr14:101001921:C:A	3.17506e-11	-4.89955e-10	-1.18176	2.23349e-06	-4.89955e-10	-1.18046
101002030	chr14:101002030:T:C	1.53132e-10	-4.89955e-10	0.391624	1.10607e-05	-4.89955e-10	0.419373
101002045	chr14:101002045:C:T	3.16901e-12	-2.25849	-1.22777	2.28879e-07	-2.22655	-1.23203
101002665	chr14:101002665:T:A	3.02296e-11	-4.89955e-10	-1.23085	2.1218e-06	-4.89955e-10	-1.23176
101002925	chr14:101002925:C:T	1.22906e-11	-2.21231	0.0814696	8.49428e-07	-2.23226	0.0850424
101002957	chr14:101002957:G:A	2.99689e-11	-4.89955e-10	-1.23951	2.10994e-06	-4.89955e-10	-1.23736
101003387	chr14:101003387:A:G	3.17235e-11	-4.89955e-10	-1.18262	2.23107e-06	-4.89955e-10	-1.18154
101003610	chr14:101003610:G:A	2.21581e-10	-4.89955e-10	0.761114	1.56895e-05	-4.89955e-10	0.768968
101003725	chr14:101003725:C:T	2.83033e-11	-1.29669	-2.77585e-10	9.18356e-07	-2.06919	-2.77585e-10
101004146	chr14:101004146:A:G	3.43272e-11	-4.89955e-10	-1.10374	2.41438e-06	-4.89955e-10	-1.10258
101004166	chr14:101004166:T:C	3.0993e-11	-4.89955e-10	-1.20591	2.17787e-06	-4.89955e-10	-1.20567
101004259	chr14:101004259:G:A	4.45865e-12	-2.00268	-1.14215	2.36533e-07	-2.2895	-1.13619
101004377	chr14:101004377:G:A	3.13748e-11	-4.89955e-10	-1.19367	2.20423e-06	-4.89955e-10	-1.19364
101005200	chr14:101005200:G:A	3.77863e-11	-4.89955e-10	-1.00773	2.65355e-06	-4.89955e-10	-1.00812
101005202	chr14:101005202:T:G	9.04204e-11	-2.18685	2.05164	5.62991e-06	-2.25766	2.00173
101005207	chr14:101005207:G:A	4.02607e-10	-4.89955e-10	1.35828	2.75867e-05	-4.89955e-10	1.33331
101005440	chr14:101005440:T:A	1.22985e-11	-2.1302	-2.77585e-10	1.07547e-06	-1.91127	-2.77585e-10
101005561	chr14:101005561:G:A	8.05319e-12	-1.4623	-1.09131	3.69345e-07	-1.8843	-1.09575
101006130	chr14:101006130:C:T	2.98544e-11	-4.89955e-10	-1.24334	2.09867e-06	-4.89955e-10	-1.24272
101006279	chr14:101006279:T:C	4.39285e-12	-1.91447	-1.24523	2.23269e-07	-2.23918	-1.24422
101006363	chr14:101006363:G:A	3.16371e-11	-4.89955e-10	-1.18534	2.23395e-06	-4.89955e-10	-1.18025
101006383	chr14:101006383:A:G	4.09734e-12	-1.98371	-1.24562	2.2004e-07	-2.2522	-1.24577
101006561	chr14:101006561:C:T	3.13028e-11	-4.89955e-10	-1.19597	2.20394e-06	-4.89955e-10	-1.19377
101006799	chr14:101006799:C:T	3.10162e-11	-4.89955e-10	-1.20516	2.18824e-06	-4.89955e-10	-1.20092
101006988	chr14:101006988:ATGCCAC:A	9.87951e-12	-2.20731	-0.141897	6.51741e-07	-2.25588	-0.156245
101007418	chr14:101007418:G:A	3.70558e-11	-4.89955e-10	-1.02725	2.60165e-06	-4.89955e-10	-1.02788
101007479	chr14:101007479:T:C	7.84428e-12	-2.21815	-0.361739	5.23074e-07	-2.25826	-0.373796
101008210	chr14:101008210:C:T	6.17122e-11	-1.10608	0.588886	2.75124e-06	-1.54067	0.568704
101008247	chr14:101008247:T:C	3.37025e-11	-0.793157	-0.328945	1.5444e-06	-1.2099	-0.339489
101008312	chr14:101008312:C:T	3.36149e-11	-4.89955e-10	-1.1247	2.35273e-06	-4.89955e-10	-1.12844
101008321	chr14:101008321:G:C	2.58121e-11	-1.29832	-0.090516	1.25858e-06	-1.65301	-0.101027
101008326	chr14:101008326:T:G	2.65939e-11	-1.25875	-0.100243	1.28662e-06	-1.62143	-0.110569
101008479	chr14:101008479:G:T	1.16174e-10	-4.89955e-10	0.115415	8.08007e-06	-4.89955e-10	0.10538
101008645	chr14:101008645:T:G	1.3771e-11	-0.991954	-1.02515	4.6173e-07	-1.74559	-1.01121
101008869	chr14:101008869:G:T	7.0004e-11	-0.391123	-2.77585e-10	2.33529e-06	-1.13589	-2.77585e-10
101009051	chr14:101009051:G:T	3.14891e-11	-4.89955e-10	-1.19003	2.21021e-06	-4.89955e-10	-1.19094
101009061	chr14:101009061:G:A	3.15652e-11	-4.89955e-10	-1.18762	2.21551e-06	-4.89955e-10	-1.18854
101009065	chr14:101009065:G:A	3.2315e-11	-4.89955e-10	-1.16414	2.26771e-06	-4.89955e-10	-1.16525
101009086	chr14:101009086:A:T	3.11525e-11	-4.89955e-10	-1.20078	2.18678e-06	-4.89955e-10	-1.20159
101009204	chr14:101009204:G:A	3.14872e-11	-4.89955e-10	-1.1901	2.21008e-06	-4.89955e-10	-1.19099
101009254	chr14:101009254:G:A	3.14891e-11	-4.89955e-10	-1.19003	2.21021e-06	-4.89955e-10	-1.19094
101009433	chr14:101009433:G:A	5.59475e-11	-1.99602	1.38076	6.42239e-06	-1.53383	1.4096
101009562	chr14:101009562:A:G	1.81436e-11	-1.74136	-2.77585e-10	1.17751e-06	-1.82062	-2.77585e-10
101009856	chr14:101009856:T:C	2.20256e-11	-1.54747	-2.77585e-10	1.40133e-06	-1.6466	-2.77585e-10
101010314	chr14:101010314:C:G	2.97865e-11	-4.89955e-10	-1.24562	2.09251e-06	-4.89955e-10	-1.24566
101011531	chr14:101011531:G:A	1.6686e-11	-1.8251	-2.77585e-10	7.49416e-07	-2.27248	-2.77585e-10
101011574	chr14:101011574:G:A	1.06759e-11	-2.27168	-2.77585e-10	8.14676e-07	-2.18899	-2.77585e-10
101011648	chr14:101011648:A:T	2.20491e-11	-2.27269	0.726283	1.66486e-06	-2.21339	0.739112
101011759	chr14:101011759:T:G	3.73804e-12	-2.08769	-1.23343	3.04449e-07	-1.93794	-1.23533
101012034	chr14:101012034:C:T	3.19718e-12	-2.28934	-1.18807	2.47281e-07	-2.19453	-1.18672
101012614	chr14:101012614:G:A	5.226e-11	-0.741202	0.057759	1.36187e-06	-1.71822	0.043058
101012690	chr14:101012690:T:C	3.83385e-11	-4.89955e-10	-0.993219	2.69008e-06	-4.89955e-10	-0.994449
101013040	chr14:101013040:G:A	4.75883e-11	-0.899379	0.122291	1.30957e-06	-1.82139	0.107068
101013092	chr14:101013092:C:T	9.58428e-11	-4.89955e-10	-0.0769661	6.62163e-06	-4.89955e-10	-0.0936793
101013380	chr14:101013380:G:T	1.02013e-10	-0.0145772	-2.77585e-10	2.92862e-06	-0.909489	-2.77585e-10
101013433	chr14:101013433:T:C	4.62123e-11	-0.815339	0.00891045	1.21727e-06	-1.77919	-0.00822584
101013709	chr14:101013709:T:C	4.03116e-11	-4.89955e-10	-0.943035	2.81978e-06	-4.89955e-10	-0.947362
101013718	chr14:101013718:A:G	3.62913e-12	-2.11747	-1.23321	2.92753e-07	-1.97732	-1.23513
101013826	chr14:101013826:GT:G	1.10617e-10	-4.89955e-10	0.0663962	7.66424e-06	-4.89955e-10	0.0525438
101014632	chr14:101014632:G:C	4.08964e-11	-1.42575	0.497118	2.03823e-06	-1.7574	0.485455
101014857	chr14:101014857:A:T	3.25233e-11	-4.89955e-10	-1.15772	2.29269e-06	-4.89955e-10	-1.15429
101014859	chr14:101014859:TC:T	3.24912e-11	-4.89955e-10	-1.15871	2.29038e-06	-4.89955e-10	-1.1553
101014948	chr14:101014948:G:A	4.96976e-11	-1.31751	0.583793	2.44429e-06	-1.66289	0.57263
101014989	chr14:101014989:A:G	5.6599e-11	-0.603683	-2.77585e-10	1.84823e-06	-1.36979	-2.77585e-10
101015164	chr14:101015164:T:G	5.51168e-11	-4.89955e-10	-0.630221	3.86121e-06	-4.89955e-10	-0.633042
101015452	chr14:101015452:C:T	1.46486e-11	-1.95533	-2.77585e-10	1.02375e-06	-1.96054	-2.77585e-10
101015498	chr14:101015498:A:G	3.59934e-12	-2.12558	-1.23335	2.89445e-07	-1.98856	-1.23525
101016368	chr14:101016368:A:G	1.25158e-10	-4.89955e-10	0.189903	8.73434e-06	-4.89955e-10	0.183242
101016374	chr14:101016374:T:C	1.57212e-11	-1.88466	-2.77585e-10	1.00602e-06	-1.97802	-2.77585e-10
101016494	chr14:101016494:G:A	4.05802e-11	-4.89955e-10	-0.936395	2.83789e-06	-4.89955e-10	-0.940961
101016730	chr14:101016730:C:G	4.02454e-11	-4.89955e-10	-0.94468	2.81496e-06	-4.89955e-10	-0.949073
101017051	chr14:101017051:T:C	3.28613e-12	-2.28354	-1.16643	2.47161e-07	-2.21728	-1.16446
101017292	chr14:101017292:A:C	1.63204e-11	-1.63722	-0.21004	8.69483e-07	-1.90777	-0.216104
101017650	chr14:101017650:C:T	7.96781e-12	-2.18263	-0.381633	5.65987e-07	-2.15967	-0.39354
101017687	chr14:101017687:C:A	2.63003e-11	-2.05001	0.679922	1.69221e-06	-2.1273	0.669319
101017975	chr14:101017975:G:A	1.21639e-11	-2.1412	-2.77585e-10	7.92023e-07	-2.21719	-2.77585e-10
101018175	chr14:101018175:A:C	6.72219e-12	-2.22373	-0.510528	4.3928e-07	-2.29042	-0.516224
101018429	chr14:101018429:C:G	3.85145e-12	-2.05786	-1.23336	3.16379e-07	-1.89956	-1.23527
101019019	chr14:101019019:A:G	1.21007e-11	-2.14641	-2.77585e-10	8.89106e-07	-2.10156	-2.77585e-10
101019180	chr14:101019180:A:G	3.5405e-11	-0.955468	-0.117354	1.48211e-06	-1.46699	-0.123557
101019982	chr14:101019982:C:T	1.34224e-11	-2.04275	-2.77585e-10	8.23365e-07	-2.17838	-2.77585e-10
101020587	chr14:101020587:C:G	4.28466e-12	-1.94171	-1.24292	3.6636e-07	-1.74434	-1.24381
101020833	chr14:101020833:A:G	2.26187e-09	3.08427	-2.77585e-10	1.77362e-05	0.891585	-2.77585e-10
101020979	chr14:101020979:A:G	4.09747e-11	-4.89955e-10	-0.926721	2.86392e-06	-4.89955e-10	-0.931831
101021123	chr14:101021123:T:C	3.71724e-12	-2.29118	-1.03551	2.94303e-07	-2.18391	-1.02326
101021314	chr14:101021314:A:G	4.36925e-11	-2.2681	1.4056	3.21916e-06	-2.2458	1.4309
101021485	chr14:101021485:G:A	5.15547e-11	0.425905	-1.12294	1.25984e-06	-0.630844	-1.12219
101021494	chr14:101021494:T:C	1.10944e-10	-4.89955e-10	0.0693526	7.69329e-06	-4.89955e-10	0.0563273
101021571	chr14:101021571:T:A	3.01803e-12	-2.29066	-1.24441	2.32335e-07	-2.19953	-1.24407
101021611	chr14:101021611:G:A	1.04676e-11	-2.29139	-2.77585e-10	7.45798e-07	-2.27732	-2.77585e-10
101021654	chr14:101021654:A:G	3.10316e-11	-4.89955e-10	-1.20467	2.18124e-06	-4.89955e-10	-1.20413
101021665	chr14:101021665:G:A	6.58459e-11	-4.89955e-10	-0.452357	4.59888e-06	-4.89955e-10	-0.458208
101022196	chr14:101022196:G:A	4.17936e-11	-2.27911	1.37217	3.77381e-06	-2.01033	1.35439
101022691	chr14:101022691:T:C	3.63064e-11	-4.89955e-10	-1.04768	2.55762e-06	-4.89955e-10	-1.04494
101022998	chr14:101022998:C:T	3.04584e-11	-4.89955e-10	-1.22331	2.14078e-06	-4.89955e-10	-1.22285
101023020	chr14:101023020:C:T	3.23056e-11	-2.25897	1.09453	2.25527e-06	-2.27576	1.10501
101023151	chr14:101023151:C:T	2.99852e-11	-4.89955e-10	-1.23897	2.10716e-06	-4.89955e-10	-1.23868
101023279	chr14:101023279:G:A	3.1804e-11	-4.89955e-10	-1.18008	2.23589e-06	-4.89955e-10	-1.17938
101023366	chr14:101023366:T:C	1.54363e-11	-1.90295	-2.77585e-10	1.04061e-06	-1.94422	-2.77585e-10
101023521	chr14:101023521:C:T	3.85562e-11	-2.08487	1.09732	2.52256e-06	-2.12582	1.06707
101024075	chr14:101024075:A:G	3.60561e-12	-2.29114	-1.06604	2.79626e-07	-2.20358	-1.05474
101024134	chr14:101024134:A:G	4.6541e-11	0.326945	-1.12629	1.14827e-06	-0.720118	-1.12564
101024164	chr14:101024164:C:T	5.32052e-11	-4.89955e-10	-0.665519	3.71543e-06	-4.89955e-10	-0.671526
101024179	chr14:101024179:G:A	3.56594e-12	-2.29124	-1.077	2.80936e-07	-2.18762	-1.06603
101024282	chr14:101024282:T:C	2.56281e-11	-2.27325	0.877264	1.90635e-06	-2.23088	0.892054
101024879	chr14:101024879:T:A	8.52078e-11	-4.89955e-10	-0.194582	5.89178e-06	-4.89955e-10	-0.210463
101025887	chr14:101025887:T:C	5.49722e-12	-2.0994	-0.836032	3.25336e-07	-2.28869	-0.818226
101025938	chr14:101025938:G:A	3.23801e-11	-4.89955e-10	-1.16213	2.27105e-06	-4.89955e-10	-1.16378
101025997	chr14:101025997:C:T	3.06661e-11	-4.89955e-10	-1.21652	2.15383e-06	-4.89955e-10	-1.21677
101026397	chr14:101026397:C:T	3.05088e-11	-4.89955e-10	-1.22166	2.14455e-06	-4.89955e-10	-1.22109
101026406	chr14:101026406:C:T	5.43192e-11	-4.89955e-10	-0.644798	3.79228e-06	-4.89955e-10	-0.651053
101026434	chr14:101026434:T:G	1.08446e-11	-2.28141	0.0254002	9.07175e-07	-2.12288	0.0414358
101026508	chr14:101026508:C:T	1.05973e-11	-2.2537	-0.0253732	7.05877e-07	-2.29024	-0.0420929
101026543	chr14:101026543:A:G	8.21939e-11	-4.89955e-10	-0.230594	5.68595e-06	-4.89955e-10	-0.246024
101026657	chr14:101026657:A:T	5.32388e-11	-4.89955e-10	-0.664887	3.74281e-06	-4.89955e-10	-0.664185
101026963	chr14:101026963:G:A	6.43529e-12	-1.67357	-1.10431	3.47005e-07	-1.93503	-1.10741
101027233	chr14:101027233:T:A	3.30345e-11	-4.89955e-10	-1.14212	2.32507e-06	-4.89955e-10	-1.14027
101027252	chr14:101027252:G:T	3.15039e-11	-4.89955e-10	-1.18956	2.216e-06	-4.89955e-10	-1.18832
101027511	chr14:101027511:C:T	3.55264e-11	-4.89955e-10	-1.0694	2.49633e-06	-4.89955e-10	-1.0692
101027610	chr14:101027610:G:A	3.4107e-11	-4.89955e-10	-1.11017	2.40118e-06	-4.89955e-10	-1.10806
101027744	chr14:101027744:C:A	1.92637e-11	-1.64944	-0.0320163	8.81066e-07	-2.06709	-0.043553
101028058	chr14:101028058:G:A	4.5717e-11	-4.89955e-10	-0.817206	3.19298e-06	-4.89955e-10	-0.823066
101028105	chr14:101028105:G:A	1.37358e-10	-2.24186	2.52477	9.66644e-06	-2.23745	2.52209
101028269	chr14:101028269:T:C	3.1404e-11	-4.89955e-10	-1.19274	2.20065e-06	-4.89955e-10	-1.19527
101028365	chr14:101028365:G:A	3.40856e-11	-4.89955e-10	-1.1108	2.39966e-06	-4.89955e-10	-1.10869
101028687	chr14:101028687:A:C	1.18014e-10	-2.26264	2.39377	8.35701e-06	-2.27798	2.41706
101028715	chr14:101028715:GA:G	3.48683e-11	-4.89955e-10	-1.0881	2.45553e-06	-4.89955e-10	-1.08568
101028743	chr14:101028743:T:C	3.21827e-11	-4.89955e-10	-1.16825	2.25501e-06	-4.89955e-10	-1.17087
101029241	chr14:101029241:C:T	3.59949e-11	-4.89955e-10	-1.0563	2.5354e-06	-4.89955e-10	-1.05367
101029450	chr14:101029450:G:A	2.94347e-11	-1.2575	-2.77585e-10	1.83329e-06	-1.37791	-2.77585e-10
101029462	chr14:101029462:G:A	3.24244e-11	-4.89955e-10	-1.16076	2.28161e-06	-4.89955e-10	-1.15914
101029793	chr14:101029793:G:A	3.3635e-11	-4.89955e-10	-1.12411	2.35013e-06	-4.89955e-10	-1.12955
101029808	chr14:101029808:A:G	8.59105e-12	-1.7898	-0.699157	4.11149e-07	-2.19905	-0.673773
101029945	chr14:101029945:T:G	5.12329e-12	-1.78306	-1.22282	4.71565e-07	-1.51056	-1.22516
101030368	chr14:101030368:T:G	7.44218e-11	-2.28145	1.95152	5.7549e-06	-2.2034	1.96943
101030949	chr14:101030949:G:A	5.16192e-12	-1.76616	-1.23221	4.78087e-07	-1.48803	-1.23396
101031026	chr14:101031026:C:T	4.24504e-11	-4.89955e-10	-0.891339	2.97536e-06	-4.89955e-10	-0.893657
101031654	chr14:101031654:T:C	4.12852e-11	-4.89955e-10	-0.919171	2.88832e-06	-4.89955e-10	-0.923346
101031668	chr14:101031668:C:T	4.13924e-11	-4.89955e-10	-0.916577	2.89616e-06	-4.89955e-10	-0.920635
101032166	chr14:101032166:T:C	1.16936e-10	0.121954	-2.77585e-10	5.7804e-06	-0.229548	-2.77585e-10
101032437	chr14:101032437:G:A	2.05598e-10	-2.28642	2.97266	1.47575e-05	-2.2812	2.98892
101032544	chr14:101032544:G:A	3.22961e-12	-2.27261	-1.1947	2.22316e-07	-2.28726	-1.20041
101032825	chr14:101032825:A:G	1.39602e-11	-2.00347	-2.77585e-10	1.21124e-06	-1.79237	-2.77585e-10
101033167	chr14:101033167:T:G	5.43678e-12	-1.84967	-1.09681	2.66798e-07	-2.22223	-1.08306
101033544	chr14:101033544:G:A	2.98532e-11	-4.89955e-10	-1.24338	2.09784e-06	-4.89955e-10	-1.24311
101033600	chr14:101033600:A:G	5.78503e-12	-1.77607	-1.10833	2.71412e-07	-2.19319	-1.09495
101033612	chr14:101033612:G:T	1.42827e-10	-2.29084	2.6128	1.0411e-05	-2.2698	2.62864
101033690	chr14:101033690:C:T	1.04674e-11	-2.29141	-2.77585e-10	7.35613e-07	-2.29107	-2.77585e-10
101034288	chr14:101034288:C:T	3.79549e-12	-2.06846	-1.2374	3.17056e-07	-1.89428	-1.23842
101034677	chr14:101034677:A:G	2.58328e-10	-2.28673	3.20129	1.9858e-05	-2.21936	3.22394
101034802	chr14:101034802:G:A	1.11906e-11	-2.2246	-2.77585e-10	8.63841e-07	-2.13039	-2.77585e-10
101034948	chr14:101034948:T:C	2.49087e-10	-2.28828	3.16641	1.90481e-05	-2.22613	3.18908
101035519	chr14:101035519:G:A	1.4628e-10	-2.28521	2.63106	1.04667e-05	-2.28274	2.64691
101035670	chr14:101035670:A:T	5.33458e-11	-4.89955e-10	-0.662879	3.72475e-06	-4.89955e-10	-0.669021
101035768	chr14:101035768:A:G	3.61441e-11	-1.05216	-2.77585e-10	1.90439e-06	-1.33986	-2.77585e-10
101035781	chr14:101035781:C:T	1.68075e-09	-4.89955e-10	2.78732	0.000113309	-4.89955e-10	2.7461
101035782	chr14:101035782:G:A	4.3622e-11	-4.89955e-10	-0.864113	3.05756e-06	-4.89955e-10	-0.866405
101035821	chr14:101035821:C:T	1.17273e-11	-2.17776	-2.77585e-10	9.77411e-07	-2.00687	-2.77585e-10
101035931	chr14:101035931:T:C	4.84836e-12	-1.81548	-1.24555	2.29015e-07	-2.21336	-1.24463
101035964	chr14:101035964:C:T	1.7964e-11	-2.05129	0.299987	1.05779e-06	-2.21995	0.292106
101036092	chr14:101036092:G:A	3.20192e-11	-4.89955e-10	-1.17334	2.24026e-06	-4.89955e-10	-1.17743
101036119	chr14:101036119:C:T	4.34348e-12	-1.92585	-1.24515	3.83743e-07	-1.69634	-1.24546
101036416	chr14:101036416:C:G	6.33189e-10	-4.89955e-10	1.81109	4.35129e-05	-4.89955e-10	1.78904
101036528	chr14:101036528:T:C	3.80844e-11	-4.89955e-10	-0.99987	2.69467e-06	-4.89955e-10	-0.992746
101036929	chr14:101036929:G:A	2.7832e-09	-4.89955e-10	3.29168	0.000191865	-4.89955e-10	3.27277
101037505	chr14:101037505:C:T	4.15628e-12	-1.99812	-1.21693	3.56069e-07	-1.79755	-1.2191
101037575	chr14:101037575:T:TC	1.27042e-11	-1.95505	-0.142698	6.96798e-07	-2.21689	-0.12839
101037630	chr14:101037630:C:T	3.7749e-11	-4.89955e-10	-1.00872	2.65899e-06	-4.89955e-10	-1.00607
101037672	chr14:101037672:C:T	2.3637e-11	-1.01162	-0.465242	8.37749e-07	-1.7134	-0.44766
101037784	chr14:101037784:T:C	5.00881e-11	-4.89955e-10	-0.725891	3.49748e-06	-4.89955e-10	-0.731979
101038113	chr14:101038113:A:G	6.04726e-12	-2.01982	-0.82025	3.40333e-07	-2.25294	-0.80891
101038879	chr14:101038879:G:T	2.18487e-10	1.81614	-1.06909	3.27244e-06	0.268225	-1.06671
101038903	chr14:101038903:A:G	8.91041e-12	-1.22158	-1.23088	6.43929e-07	-1.19484	-1.22934
101038972	chr14:101038972:T:G	3.85395e-11	-4.89955e-10	-0.98799	2.70372e-06	-4.89955e-10	-0.989392
101039125	chr14:101039125:G:A	1.14074e-11	-1.06534	-1.14007	8.52903e-07	-1.00768	-1.13545
101039562	chr14:101039562:G:A	6.69322e-12	-1.79784	-0.940744	5.38069e-07	-1.67055	-0.933243
101039996	chr14:101039996:C:T	3.51839e-11	-4.89955e-10	-1.07909	2.46632e-06	-4.89955e-10	-1.08129
101040218	chr14:101040218:A:G	2.01481e-11	-1.63657	-2.77585e-10	1.96533e-06	-1.30836	-2.77585e-10
101040315	chr14:101040315:C:T	3.33669e-11	-4.89955e-10	-1.13211	2.33889e-06	-4.89955e-10	-1.13434
101041204	chr14:101041204:A:G	7.17728e-11	-4.89955e-10	-0.366169	5.0901e-06	-4.89955e-10	-0.356724
101041390	chr14:101041390:C:T	9.55495e-11	-1.2203	1.14027	4.03912e-06	-1.74431	1.15631
101041520	chr14:101041520:G:A	3.68306e-11	-4.89955e-10	-1.03335	2.58401e-06	-4.89955e-10	-1.03468
101042339	chr14:101042339:A:G	3.57336e-11	-1.06358	-2.77585e-10	2.04554e-06	-1.26836	-2.77585e-10
101042372	chr14:101042372:T:C	3.12922e-11	-4.89955e-10	-1.19631	2.19088e-06	-4.89955e-10	-1.19972
101042707	chr14:101042707:C:T	3.87514e-11	-4.89955e-10	-0.982508	2.7109e-06	-4.89955e-10	-0.986741
101042791	chr14:101042791:T:G	5.06534e-11	-4.89955e-10	-0.714669	3.60726e-06	-4.89955e-10	-0.701073
101042927	chr14:101042927:C:G	7.68738e-11	-4.89955e-10	-0.29751	5.40798e-06	-4.89955e-10	-0.296145
101042933	chr14:101042933:C:T	1.26959e-11	-2.0984	-2.77585e-10	9.11027e-07	-2.0772	-2.77585e-10
101042937	chr14:101042937:G:A	5.83022e-12	-1.71364	-1.16298	2.47661e-07	-2.21353	-1.16619
101043723	chr14:101043723:T:C	1.68562e-11	-2.08849	0.273532	9.35885e-07	-2.28541	0.235128
101043847	chr14:101043847:C:T	5.2372e-11	-4.89955e-10	-0.681303	3.69831e-06	-4.89955e-10	-0.676147
101044079	chr14:101044079:A:G	3.76243e-11	-4.89955e-10	-1.01203	2.65092e-06	-4.89955e-10	-1.00911
101044525	chr14:101044525:A:G	3.05756e-11	-4.89955e-10	-1.21947	2.14847e-06	-4.89955e-10	-1.21927
101044692	chr14:101044692:TGGTAGGCCAGCCCCAGGAG:T	4.26963e-12	-2.0557	-1.13245	3.71728e-07	-1.84618	-1.12743
101045140	chr14:101045140:G:A	4.4857e-11	-4.89955e-10	-0.836194	3.15635e-06	-4.89955e-10	-0.834606
101045243	chr14:101045243:C:T	3.12326e-12	-2.29138	-1.20942	2.20501e-07	-2.28363	-1.21225
101045364	chr14:101045364:G:T	6.70284e-11	0.721262	-1.15582	2.02244e-06	-0.118784	-1.16093
101045434	chr14:101045434:C:A	1.47053e-11	-1.95147	-2.77585e-10	9.81649e-07	-2.00254	-2.77585e-10
101045468	chr14:101045468:C:T	7.88904e-11	-4.89955e-10	-0.271615	5.50957e-06	-4.89955e-10	-0.277534
101045521	chr14:101045521:C:T	8.70324e-11	-4.89955e-10	-0.173395	6.1957e-06	-4.89955e-10	-0.160166
101045622	chr14:101045622:T:G	6.49603e-11	-4.89955e-10	-0.465899	4.4874e-06	-4.89955e-10	-0.482749
101045735	chr14:101045735:G:A	5.89867e-12	-1.88278	-0.982169	2.7896e-07	-2.26714	-0.993571
101045845	chr14:101045845:C:T	3.6951e-11	-4.89955e-10	-1.03008	2.5889e-06	-4.89955e-10	-1.03279
101046163	chr14:101046163:A:G	3.06703e-12	-2.28549	-1.23348	3.03031e-07	-1.94631	-1.23163
101046240	chr14:101046240:G:A	1.21979e-10	-4.89955e-10	0.164172	8.51029e-06	-4.89955e-10	0.157255
101046243	chr14:101046243:A:C	5.41294e-11	-4.89955e-10	-0.648298	3.72237e-06	-4.89955e-10	-0.669662
101046635	chr14:101046635:C:T	7.89784e-12	-1.46549	-1.10759	3.21596e-07	-2.01101	-1.10748
101046750	chr14:101046750:C:T	7.41454e-12	-1.52287	-1.11336	3.07e-07	-2.05259	-1.11234
101046935	chr14:101046935:C:A	1.30539e-10	-4.89955e-10	0.231997	9.10549e-06	-4.89955e-10	0.224856
101047166	chr14:101047166:G:A	1.17229e-10	-4.89955e-10	0.124453	8.17933e-06	-4.89955e-10	0.117589
101047217	chr14:101047217:G:A	1.16474e-11	-2.18459	-2.77585e-10	8.57763e-07	-2.13745	-2.77585e-10
101047458	chr14:101047458:C:T	3.70659e-11	-1.02698	-2.77585e-10	2.01488e-06	-1.28346	-2.77585e-10
101047566	chr14:101047566:C:T	6.5029e-11	-4.89955e-10	-0.464842	4.55089e-06	-4.89955e-10	-0.4687
101047728	chr14:101047728:A:G	6.04476e-11	-4.89955e-10	-0.537897	4.26586e-06	-4.89955e-10	-0.533377
101048034	chr14:101048034:T:C	5.03202e-12	-2.14027	-0.883583	3.01945e-07	-2.28483	-0.896702
101048142	chr14:101048142:T:C	1.05905e-11	-2.27972	-2.77585e-10	7.36124e-07	-2.29038	-2.77585e-10
101048272	chr14:101048272:G:A	1.03536e-10	-4.89955e-10	0.000245422	7.22401e-06	-4.89955e-10	-0.00661174
101048613	chr14:101048613:A:T	5.16341e-12	-1.78126	-1.21681	2.27914e-07	-2.24832	-1.21449
101048920	chr14:101048920:C:T	6.91533e-11	-4.89955e-10	-0.403349	4.84362e-06	-4.89955e-10	-0.406358
101049283	chr14:101049283:G:A	1.96038e-10	-4.89955e-10	0.638635	1.36644e-05	-4.89955e-10	0.63077
101049412	chr14:101049412:A:G	3.49005e-11	-4.89955e-10	-1.08717	2.45738e-06	-4.89955e-10	-1.08493
101049426	chr14:101049426:A:G	3.10737e-11	-4.89955e-10	-1.20331	2.18466e-06	-4.89955e-10	-1.20256
101049930	chr14:101049930:G:A	3.70551e-11	-4.89955e-10	-1.02727	2.60963e-06	-4.89955e-10	-1.02481
101050046	chr14:101050046:C:A	2.21827e-10	-4.89955e-10	0.762225	1.54579e-05	-4.89955e-10	0.754098
101050259	chr14:101050259:A:T	1.4371e-11	-1.97446	-2.77585e-10	1.24005e-06	-1.76887	-2.77585e-10
101050418	chr14:101050418:G:T	1.86848e-10	-4.89955e-10	0.590621	1.30285e-05	-4.89955e-10	0.583118
101050655	chr14:101050655:G:T	3.76767e-11	-4.89955e-10	-1.01063	2.64275e-06	-4.89955e-10	-1.0122
101050702	chr14:101050702:T:C	1.57314e-10	-4.89955e-10	0.418566	1.09287e-05	-4.89955e-10	0.407371
101050861	chr14:101050861:G:A	2.97954e-11	-4.89955e-10	-1.24532	2.0934e-06	-4.89955e-10	-1.24523
101051272	chr14:101051272:A:T	4.45383e-11	-4.89955e-10	-0.843325	3.14439e-06	-4.89955e-10	-0.838401
101051686	chr14:101051686:T:C	1.05569e-11	-1.23524	-1.04765	3.9366e-07	-1.86573	-1.05056
101051960	chr14:101051960:G:A	1.13834e-10	-4.89955e-10	0.0950631	7.94407e-06	-4.89955e-10	0.0884045
101051965	chr14:101051965:T:A	2.06469e-10	-4.89955e-10	0.690477	1.43894e-05	-4.89955e-10	0.682473
101052318	chr14:101052318:G:A	7.66399e-11	-0.300557	-2.77585e-10	4.76257e-06	-0.423235	-2.77585e-10
101052423	chr14:101052423:G:A	9.41829e-12	-1.3889	-1.00812	3.7592e-07	-1.95047	-1.01194
101052846	chr14:101052846:C:T	3.32324e-11	-4.89955e-10	-1.13615	2.33897e-06	-4.89955e-10	-1.13431
101052942	chr14:101052942:C:T	3.52976e-11	-4.89955e-10	-1.07586	2.48575e-06	-4.89955e-10	-1.07345
101052947	chr14:101052947:G:A	3.55649e-11	-4.89955e-10	-1.06832	2.50466e-06	-4.89955e-10	-1.06587
101053625	chr14:101053625:C:CA	1.61375e-11	-1.85853	-2.77585e-10	1.43801e-06	-1.62076	-2.77585e-10
101054190	chr14:101054190:A:C	6.62377e-12	-1.67216	-1.07685	2.8772e-07	-2.14931	-1.08048
101054492	chr14:101054492:C:T	5.59085e-11	-4.89955e-10	-0.615958	3.96009e-06	-4.89955e-10	-0.607755
101055073	chr14:101055073:G:A	1.31808e-10	-4.89955e-10	0.24167	9.21334e-06	-4.89955e-10	0.236631
101055164	chr14:101055164:C:G	1.30434e-10	-4.89955e-10	0.231191	9.10564e-06	-4.89955e-10	0.224873
101055634	chr14:101055634:A:G	3.11398e-11	-4.89955e-10	-1.20119	2.18639e-06	-4.89955e-10	-1.20177
101055984	chr14:101055984:C:A	3.99685e-11	-4.89955e-10	-0.951583	2.75824e-06	-4.89955e-10	-0.969428
101056041	chr14:101056041:A:G	1.70046e-10	-4.89955e-10	0.496393	1.18611e-05	-4.89955e-10	0.489246
101056219	chr14:101056219:T:C	1.12878e-11	-1.2158	-1.00015	4.29798e-07	-1.82444	-1.00402
101056445	chr14:101056445:C:T	3.6389e-12	-2.28958	-1.05842	2.57491e-07	-2.2782	-1.06259
101056582	chr14:101056582:T:C	5.00109e-11	-4.89955e-10	-0.727434	3.47649e-06	-4.89955e-10	-0.737998
101056741	chr14:101056741:C:T	3.19147e-11	-4.89955e-10	-1.17661	2.24948e-06	-4.89955e-10	-1.17332
101057418	chr14:101057418:G:A	3.18338e-11	-4.89955e-10	-1.17915	2.22995e-06	-4.89955e-10	-1.18204
101057557	chr14:101057557:A:G	3.00211e-11	-4.89955e-10	-1.23777	2.10793e-06	-4.89955e-10	-1.23831
101057653	chr14:101057653:C:G	3.30113e-11	-4.89955e-10	-1.14283	2.31469e-06	-4.89955e-10	-1.14475
101058131	chr14:101058131:C:T	2.88056e-10	1.02348	-2.77585e-10	4.0628e-06	-0.58215	-2.77585e-10
101058819	chr14:101058819:A:G	2.98882e-11	-4.89955e-10	-1.24221	2.10442e-06	-4.89955e-10	-1.23998
101059742	chr14:101059742:T:G	1.79456e-10	-4.89955e-10	0.550254	1.25129e-05	-4.89955e-10	0.542736
101059963	chr14:101059963:G:A	9.57794e-11	-0.0776275	-2.77585e-10	6.01794e-06	-0.189276	-2.77585e-10
101060278	chr14:101060278:T:TCCTCGAAAGAGG	2.98167e-11	-4.89955e-10	-1.2446	2.09448e-06	-4.89955e-10	-1.24472
101060291	chr14:101060291:C:T	3.44485e-11	-4.89955e-10	-1.10021	2.42513e-06	-4.89955e-10	-1.09814
101060391	chr14:101060391:C:G	8.30864e-12	-1.27879	-1.24359	3.08465e-07	-1.91686	-1.24331
101060781	chr14:101060781:C:T	1.66183e-11	-1.82917	-2.77585e-10	9.4696e-07	-2.03852	-2.77585e-10
101061413	chr14:101061413:G:A	2.98967e-11	-4.89955e-10	-1.24193	2.10096e-06	-4.89955e-10	-1.24163
101061773	chr14:101061773:G:T	1.78046e-11	-0.557901	-1.20232	5.14344e-07	-1.44629	-1.2026
101061782	chr14:101061782:A:C	1.79279e-10	-4.89955e-10	0.549266	1.24489e-05	-4.89955e-10	0.537608
101062149	chr14:101062149:G:A	1.30303e-10	-4.89955e-10	0.230189	9.09202e-06	-4.89955e-10	0.223376
101062509	chr14:101062509:G:A	1.22084e-11	-0.946542	-1.19101	4.26173e-07	-1.64429	-1.19264
101062805	chr14:101062805:C:A	4.83682e-12	-1.84465	-1.21877	2.21673e-07	-2.27358	-1.217
101062924	chr14:101062924:G:GA	9.21121e-12	-1.34987	-1.06939	3.29551e-07	-2.02299	-1.07106
101062976	chr14:101062976:G:A	9.08498e-12	-1.40264	-1.03042	3.3002e-07	-2.06338	-1.02924
101063077	chr14:101063077:G:A	6.48027e-12	-1.66821	-1.10271	2.69804e-07	-2.19274	-1.10134
101063100	chr14:101063100:G:A	6.24045e-12	-1.7036	-1.10502	2.65491e-07	-2.20653	-1.10366
101063112	chr14:101063112:G:A	3.70974e-12	-2.1222	-1.20651	2.93231e-07	-2.00266	-1.20816
101063516	chr14:101063516:C:T	7.9719e-11	-4.89955e-10	-0.261167	5.61527e-06	-4.89955e-10	-0.258531
101063519	chr14:101063519:G:A	1.35197e-10	-4.89955e-10	0.267061	9.3327e-06	-4.89955e-10	0.249503
101063860	chr14:101063860:A:C	7.68035e-12	-1.68211	-0.918904	3.31762e-07	-2.16777	-0.91959
101063926	chr14:101063926:G:A	1.56002e-11	-1.89239	-2.77585e-10	8.07782e-07	-2.19748	-2.77585e-10
101063994	chr14:101063994:C:T	6.96004e-11	-4.89955e-10	-0.396905	4.89897e-06	-4.89955e-10	-0.394996
101064098	chr14:101064098:G:C	4.5388e-11	-4.89955e-10	-0.824428	3.20502e-06	-4.89955e-10	-0.819303
101064211	chr14:101064211:C:T	1.4038e-10	0.304681	-2.77585e-10	2.39626e-06	-1.11011	-2.77585e-10
101065091	chr14:101065091:T:G	3.45717e-11	-4.89955e-10	-1.09664	2.42774e-06	-4.89955e-10	-1.09706
101065396	chr14:101065396:C:T	2.63192e-11	-1.36938	-2.77585e-10	2.84713e-06	-0.937709	-2.77585e-10
101065469	chr14:101065469:C:T	4.29771e-11	-4.89955e-10	-0.879007	3.02288e-06	-4.89955e-10	-0.877812
101065517	chr14:101065517:A:G	4.46819e-12	-2.29103	-0.851657	3.61058e-07	-2.1226	-0.880142
101065877	chr14:101065877:C:T	9.91355e-11	-4.89955e-10	-0.0431877	6.9292e-06	-4.89955e-10	-0.0482766
101065880	chr14:101065880:G:A	5.13663e-12	-2.27549	-0.727786	3.68057e-07	-2.24483	-0.738705
101065899	chr14:101065899:C:T	4.29262e-11	-4.89955e-10	-0.880194	3.01071e-06	-4.89955e-10	-0.881844
101066124	chr14:101066124:G:A	3.61547e-11	-4.89955e-10	-1.05187	2.52904e-06	-4.89955e-10	-1.05618
101066137	chr14:101066137:G:A	5.89738e-11	-4.89955e-10	-0.562581	4.19274e-06	-4.89955e-10	-0.550668
101066270	chr14:101066270:C:T	4.77601e-11	-4.89955e-10	-0.773484	3.36329e-06	-4.89955e-10	-0.771102
101066344	chr14:101066344:A:G	3.96023e-12	-2.29133	-0.972045	2.83923e-07	-2.27859	-0.964486
101066415	chr14:101066415:T:A	1.11126e-11	-2.29099	0.0593985	7.81331e-07	-2.2913	0.0605266
101066439	chr14:101066439:CTGAGGAGAGG:C	1.10509e-10	-4.89955e-10	0.0654219	7.72228e-06	-4.89955e-10	0.0600877
101066883	chr14:101066883:G:A	3.59053e-11	-4.89955e-10	-1.05879	2.51044e-06	-4.89955e-10	-1.06356
101066951	chr14:101066951:A:G	3.45494e-11	-4.89955e-10	-1.09728	2.44767e-06	-4.89955e-10	-1.08888
101067289	chr14:101067289:C:T	3.04899e-12	-2.27951	-1.24536	2.11756e-07	-2.29121	-1.24513
101067419	chr14:101067419:C:G	4.51191e-12	-2.13515	-0.997804	2.95293e-07	-2.21115	-0.992661
101067551	chr14:101067551:C:G	3.12615e-11	-4.89955e-10	-1.19729	2.19453e-06	-4.89955e-10	-1.19805
101067557	chr14:101067557:G:A	3.41764e-10	-4.89955e-10	1.19445	2.46407e-05	-4.89955e-10	1.22038
101067660	chr14:101067660:G:A	7.76317e-12	-2.06052	-0.529765	5.45765e-07	-2.0611	-0.52849
101067768	chr14:101067768:G:A	1.04753e-11	-2.29065	-2.77585e-10	7.37405e-07	-2.28864	-2.77585e-10
101067853	chr14:101067853:T:C	2.13626e-11	-0.423416	-1.15462	5.81402e-07	-1.36764	-1.1587
101067932	chr14:101067932:C:T	3.62982e-11	-4.89955e-10	-1.04791	2.54435e-06	-4.89955e-10	-1.05015
101068206	chr14:101068206:G:A	3.01541e-12	-2.29052	-1.24542	2.12483e-07	-2.28744	-1.24547
101068311	chr14:101068311:A:G	3.04284e-11	-4.89955e-10	-1.2243	2.14349e-06	-4.89955e-10	-1.22159
101068388	chr14:101068388:A:G	2.97834e-11	-4.89955e-10	-1.24572	2.09229e-06	-4.89955e-10	-1.24576
101068521	chr14:101068521:A:G	4.0532e-11	-4.89955e-10	-0.937584	2.85298e-06	-4.89955e-10	-0.935656
101068554	chr14:101068554:T:C	3.15237e-11	-4.89955e-10	-1.18894	2.22039e-06	-4.89955e-10	-1.18634
101069050	chr14:101069050:A:C	2.99986e-11	-4.89955e-10	-1.23852	2.10934e-06	-4.89955e-10	-1.23764
101069062	chr14:101069062:G:A	1.30125e-11	-1.20996	-0.863806	7.76555e-07	-1.3742	-0.86271
101069482	chr14:101069482:G:A	6.66542e-11	0.708783	-1.14894	6.19673e-06	0.990426	-1.15043
101069499	chr14:101069499:G:A	1.25566e-11	-1.20504	-0.904388	7.44901e-07	-1.37613	-0.902395
101069510	chr14:101069510:G:A	4.35951e-11	-4.89955e-10	-0.864731	3.05676e-06	-4.89955e-10	-0.866666
101069604	chr14:101069604:T:C	8.66387e-11	-0.177928	-2.77585e-10	1.66183e-06	-1.4761	-2.77585e-10
101069619	chr14:101069619:T:A	5.0881e-12	-1.78874	-1.22402	2.89587e-07	-2.00246	-1.22086
101069690	chr14:101069690:C:A	3.5672e-11	-4.89955e-10	-1.06531	2.50949e-06	-4.89955e-10	-1.06394
101069920	chr14:101069920:A:G	5.23764e-12	-1.76887	-1.21493	2.8585e-07	-2.01702	-1.21929
101069956	chr14:101069956:G:A	4.07023e-11	-4.89955e-10	-0.93339	2.84625e-06	-4.89955e-10	-0.93802
101070076	chr14:101070076:A:G	3.82916e-11	-4.89955e-10	-0.994444	2.68579e-06	-4.89955e-10	-0.996045
101070262	chr14:101070262:G:A	2.99986e-11	-4.89955e-10	-1.23852	2.10934e-06	-4.89955e-10	-1.23764
101070645	chr14:101070645:T:C	1.14429e-11	-0.982441	-1.21987	6.78511e-07	-1.15263	-1.21925
101070710	chr14:101070710:A:G	9.84816e-10	3.49061	-1.23783	1.47603e-05	1.94585	-1.23792
101070885	chr14:101070885:C:T	4.68799e-11	-4.89955e-10	-0.792086	3.30184e-06	-4.89955e-10	-0.789542
101070939	chr14:101070939:T:A	3.91887e-11	0.266018	-1.2373	5.9675e-06	1.0408	-1.23849
101070941	chr14:101070941:A:G	1.02607e-09	3.53155	-1.23774	1.53402e-05	1.98428	-1.23783
101070947	chr14:101070947:T:A	4.08277e-11	0.30699	-1.2373	6.24991e-06	1.08704	-1.23849
101071040	chr14:101071040:C:T	4.04236e-11	0.298195	-1.23846	6.18389e-06	1.07749	-1.23956
101071520	chr14:101071520:A:G	6.62683e-12	-1.74374	-1.00481	5.04105e-07	-1.6548	-1.0142
101071563	chr14:101071563:C:A	3.51713e-11	-4.89955e-10	-1.07944	2.47228e-06	-4.89955e-10	-1.07888
101071608	chr14:101071608:C:T	3.92246e-11	-4.89955e-10	-0.970371	2.74897e-06	-4.89955e-10	-0.972794
101071899	chr14:101071899:C:G	6.94566e-10	3.11738	-1.21377	1.14993e-05	1.67244	-1.21418
101072095	chr14:101072095:T:C	6.1282e-11	-4.89955e-10	-0.524188	4.33975e-06	-4.89955e-10	-0.516204
101072276	chr14:101072276:C:T	1.26099e-11	-0.902989	-1.2022	7.42738e-07	-1.08002	-1.20141
101072455	chr14:101072455:C:T	1.09395e-11	-2.2473	-2.77585e-10	8.29883e-07	-2.17049	-2.77585e-10
101072507	chr14:101072507:A:T	8.33733e-10	3.31196	-1.22572	1.21043e-05	1.73565	-1.22611
101072648	chr14:101072648:G:A	1.56663e-10	0.553576	-0.139153	1.29808e-05	0.70754	-0.12809
101072753	chr14:101072753:A:G	3.02606e-12	-2.28901	-1.2434	2.39849e-07	-2.16823	-1.24354
101072794	chr14:101072794:G:A	2.15939e-11	-1.98251	0.415248	1.44707e-06	-1.99217	0.377687
101072860	chr14:101072860:C:T	1.81533e-11	-2.05462	0.313802	1.24681e-06	-2.04943	0.285999
101072883	chr14:101072883:A:C	2.54495e-09	4.44783	-1.24564	3.00899e-05	2.66581	-1.24564
101072932	chr14:101072932:T:A	3.23668e-11	-4.89955e-10	-1.16254	2.27375e-06	-4.89955e-10	-1.16259
101073047	chr14:101073047:C:T	1.28222e-11	-1.78371	-0.304793	9.57083e-07	-1.70352	-0.324362
101073435	chr14:101073435:C:T	1.12538e-11	-2.21897	-2.77585e-10	7.46676e-07	-2.27615	-2.77585e-10
101073662	chr14:101073662:C:T	9.39729e-12	-1.82921	-0.570045	6.97165e-07	-1.75888	-0.58587
101073694	chr14:101073694:G:A	9.69209e-12	-2.28563	-0.0827318	7.17284e-07	-2.222	-0.0943085
101073822	chr14:101073822:G:T	9.22248e-12	-2.27681	-0.141224	6.87131e-07	-2.20667	-0.152582
101074114	chr14:101074114:A:G	4.67204e-11	-0.625031	-0.170464	1.04328e-06	-1.77465	-0.167003
101074193	chr14:101074193:T:A	3.60952e-11	-4.89955e-10	-1.05351	2.52748e-06	-4.89955e-10	-1.0568
101074210	chr14:101074210:C:T	3.50917e-11	-4.89955e-10	-1.08171	2.45792e-06	-4.89955e-10	-1.08471
101074341	chr14:101074341:C:T	3.28347e-11	-4.89955e-10	-1.14819	2.30712e-06	-4.89955e-10	-1.14802
101074385	chr14:101074385:A:T	9.65805e-12	-2.2854	-0.0864789	7.15099e-07	-2.21718	-0.102175
101074479	chr14:101074479:AC:A	1.35377e-11	-2.0342	-2.77585e-10	1.12909e-06	-1.86261	-2.77585e-10
101074621	chr14:101074621:G:A	3.27599e-11	-4.89955e-10	-1.15047	2.30167e-06	-4.89955e-10	-1.15039
101074668	chr14:101074668:T:C	2.06011e-11	-0.713691	-0.900638	4.82861e-07	-1.80222	-0.909832
101074788	chr14:101074788:C:A	3.19313e-11	-4.89955e-10	-1.17609	2.24898e-06	-4.89955e-10	-1.17354
101074894	chr14:101074894:C:G	8.96759e-10	1.83841	0.320701	7.60202e-05	2.00983	0.337151
101074998	chr14:101074998:AG:A	1.26528e-11	-2.10179	-2.77585e-10	9.09564e-07	-2.07881	-2.77585e-10
101075000	chr14:101075000:G:T	3.49343e-12	-2.18495	-1.20384	3.40266e-07	-1.85768	-1.20437
101075216	chr14:101075216:G:C	3.32091e-11	-4.89955e-10	-1.13685	2.33135e-06	-4.89955e-10	-1.13758
101075303	chr14:101075303:A:C	3.23609e-11	-4.89955e-10	-1.16273	2.27748e-06	-4.89955e-10	-1.16095
101075354	chr14:101075354:G:A	6.52642e-11	-4.89955e-10	-0.461231	4.58948e-06	-4.89955e-10	-0.460254
101075395	chr14:101075395:CA:C	6.19924e-11	-4.89955e-10	-0.512663	4.33984e-06	-4.89955e-10	-0.516184
101075571	chr14:101075571:G:A	3.42891e-11	-4.89955e-10	-1.10485	2.41863e-06	-4.89955e-10	-1.10082
101075729	chr14:101075729:T:C	4.71398e-12	-2.28779	-0.801353	3.68795e-07	-2.19588	-0.785652
101075768	chr14:101075768:C:A	4.77508e-12	-2.05192	-1.02434	3.97916e-07	-1.88583	-1.01971
101075968	chr14:101075968:C:T	3.24583e-11	-4.89955e-10	-1.15972	2.28027e-06	-4.89955e-10	-1.15973
101075969	chr14:101075969:G:A	5.96817e-12	-1.65438	-1.19885	3.65936e-07	-1.79355	-1.19577
101076205	chr14:101076205:C:T	3.16466e-11	-4.89955e-10	-1.18504	2.22447e-06	-4.89955e-10	-1.1845
101076235	chr14:101076235:G:A	4.21738e-12	-2.18119	-1.01927	3.36783e-07	-2.058	-1.01434
101076263	chr14:101076263:G:T	2.02053e-11	-0.468295	-1.16543	2.84599e-06	0.229614	-1.16772
101076304	chr14:101076304:T:G	6.10653e-10	1.58184	0.193009	5.11845e-05	1.74306	0.208356
101076330	chr14:101076330:T:A	5.99436e-12	-2.04605	-0.802801	4.69512e-07	-1.94631	-0.79377
101076333	chr14:101076333:C:A	5.93157e-12	-2.06124	-0.798144	4.63304e-07	-1.9643	-0.789095
101076415	chr14:101076415:T:C	1.48805e-09	1.48667	1.17887	7.80927e-05	1.20758	1.16629
101076564	chr14:101076564:A:G	5.24559e-10	1.81362	-0.190741	3.06843e-05	1.63979	-0.200058
101076630	chr14:101076630:A:G	2.68556e-11	-0.502881	-0.846319	2.68144e-06	-0.150227	-0.847442
101076710	chr14:101076710:T:C	3.22256e-11	-4.89955e-10	-1.16692	2.26229e-06	-4.89955e-10	-1.16764
101077005	chr14:101077005:C:T	1.22907e-11	-0.890363	-1.24047	1.23992e-06	-0.528263	-1.24071
101077045	chr14:101077045:G:GA	6.93405e-12	-1.46389	-1.23934	5.14775e-07	-1.40791	-1.24014
101077127	chr14:101077127:T:TGGAGGC	3.61212e-11	-4.89955e-10	-1.0528	2.53495e-06	-4.89955e-10	-1.05385
101077219	chr14:101077219:G:A	1.25393e-11	-1.06068	-1.05012	7.76771e-07	-1.18575	-1.05088
101077257	chr14:101077257:A:G	4.37119e-12	-2.02313	-1.14151	2.35094e-07	-2.29065	-1.14114
101077928	chr14:101077928:T:C	7.75679e-12	-2.26517	-0.325938	6.43145e-07	-2.10761	-0.317793
101078021	chr14:101078021:C:T	5.73033e-12	-2.06937	-0.824532	3.51919e-07	-2.21059	-0.817784
101078091	chr14:101078091:C:T	1.54264e-11	-2.12645	0.222861	9.21275e-07	-2.27137	0.205352
101078202	chr14:101078202:A:C	6.39578e-12	-2.27911	-0.504928	4.77115e-07	-2.22773	-0.496291
101078328	chr14:101078328:C:T	4.68984e-12	-1.92383	-1.17045	3.44724e-07	-1.88057	-1.16846
101078446	chr14:101078446:A:G	9.01103e-11	-4.89955e-10	-0.138641	6.44831e-06	-4.89955e-10	-0.120204
101078759	chr14:101078759:T:C	1.15295e-11	-1.16226	-1.0325	4.74418e-07	-1.70737	-1.02232
101078819	chr14:101078819:G:A	8.72399e-11	-4.89955e-10	-0.171013	6.23645e-06	-4.89955e-10	-0.15361
101078910	chr14:101078910:A:T	5.22484e-11	-4.89955e-10	-0.683666	3.66468e-06	-4.89955e-10	-0.68528
101078999	chr14:101078999:G:C	8.60538e-11	-4.89955e-10	-0.184702	6.0898e-06	-4.89955e-10	-0.177405
101079061	chr14:101079061:A:G	7.94098e-11	-4.89955e-10	-0.265053	5.6719e-06	-4.89955e-10	-0.248497
101079106	chr14:101079106:G:A	3.239e-11	-4.89955e-10	-1.16183	2.28241e-06	-4.89955e-10	-1.15879
101079377	chr14:101079377:T:G	7.5612e-12	-1.93226	-0.684386	4.84301e-07	-2.02578	-0.683291
101079491	chr14:101079491:C:A	5.09861e-12	-2.2176	-0.793107	3.27869e-07	-2.28961	-0.80955
101079708	chr14:101079708:G:A	7.449e-12	-1.49198	-1.13961	3.84601e-07	-1.8021	-1.13747
101079865	chr14:101079865:T:C	8.86097e-12	-2.29027	-0.167747	6.33286e-07	-2.28832	-0.152531
101080116	chr14:101080116:A:C	7.15112e-12	-1.93426	-0.738143	4.58665e-07	-2.02576	-0.737699
101080895	chr14:101080895:C:A	3.57363e-12	-2.14313	-1.22296	2.33378e-07	-2.21714	-1.22197
101081083	chr14:101081083:A:C	9.32564e-11	-4.89955e-10	-0.104322	6.60279e-06	-4.89955e-10	-0.0965292
101081192	chr14:101081192:C:G	3.5146e-11	-4.89955e-10	-1.08016	2.46015e-06	-4.89955e-10	-1.0838
101081414	chr14:101081414:C:T	8.26714e-11	-4.89955e-10	-0.224801	5.90793e-06	-4.89955e-10	-0.207726
101081426	chr14:101081426:GA:G	3.28787e-11	-4.89955e-10	-1.14685	2.31698e-06	-4.89955e-10	-1.14376
101081443	chr14:101081443:A:C	3.00776e-11	-4.89955e-10	-1.23589	2.11478e-06	-4.89955e-10	-1.23507
101081506	chr14:101081506:A:G	2.33706e-11	-0.325003	-1.16319	7.78331e-07	-1.07025	-1.16438
101081579	chr14:101081579:A:T	3.2865e-11	-4.89955e-10	-1.14727	2.31604e-06	-4.89955e-10	-1.14416
101081704	chr14:101081704:T:C	9.69539e-11	-4.89955e-10	-0.0654394	6.93578e-06	-4.89955e-10	-0.0473284
101081718	chr14:101081718:G:T	3.80367e-11	-4.89955e-10	-1.00112	2.6678e-06	-4.89955e-10	-1.00277
101081745	chr14:101081745:T:C	4.58395e-11	-4.89955e-10	-0.814528	3.23033e-06	-4.89955e-10	-0.811438
101081746	chr14:101081746:T:G	5.86308e-12	-1.83074	-1.04026	3.79326e-07	-1.91292	-1.04046
101081830	chr14:101081830:T:C	9.37457e-11	-4.89955e-10	-0.0990895	6.7091e-06	-4.89955e-10	-0.0805569
101081857	chr14:101081857:C:A	1.16879e-11	-1.03983	-1.14129	4.57434e-07	-1.62456	-1.14158
101082040	chr14:101082040:G:A	1.22477e-11	-1.01585	-1.11849	8.07438e-07	-1.08027	-1.11764
101082135	chr14:101082135:T:C	9.3222e-11	-4.89955e-10	-0.104692	6.66733e-06	-4.89955e-10	-0.0868023
101082219	chr14:101082219:G:A	4.81209e-12	-2.0397	-1.02885	2.75463e-07	-2.2349	-1.03843
101082364	chr14:101082364:C:T	3.64241e-11	-4.89955e-10	-1.04444	2.57795e-06	-4.89955e-10	-1.03703
101082433	chr14:101082433:C:T	4.75797e-11	-4.89955e-10	-0.777268	3.38344e-06	-4.89955e-10	-0.765127
101082686	chr14:101082686:T:G	5.38299e-12	-1.79515	-1.16128	3.47953e-07	-1.87809	-1.16162
101082882	chr14:101082882:A:G	7.71e-11	-0.732181	0.43761	7.14199e-06	-0.475912	0.457882
101082939	chr14:101082939:A:AGCCCAC	3.11374e-11	-4.89955e-10	-1.20126	2.19165e-06	-4.89955e-10	-1.19937
101083067	chr14:101083067:T:G	2.14803e-11	-0.471715	-1.10082	7.39556e-07	-1.18281	-1.10291
101083106	chr14:101083106:G:A	6.9744e-11	-4.89955e-10	-0.394844	4.97675e-06	-4.89955e-10	-0.379245
101083109	chr14:101083109:C:T	8.58795e-11	-4.89955e-10	-0.18673	6.07792e-06	-4.89955e-10	-0.179359
101083219	chr14:101083219:A:G	6.84479e-12	-1.82555	-0.890641	4.28264e-07	-1.93665	-0.895391
101083368	chr14:101083368:T:A	4.85317e-11	-4.89955e-10	-0.757457	3.4513e-06	-4.89955e-10	-0.745271
101083620	chr14:101083620:A:C	1.70793e-11	-2.2432	0.441397	1.24764e-06	-2.20846	0.445688
101083700	chr14:101083700:C:G	1.87287e-11	-0.836981	-0.872638	6.60931e-07	-1.52599	-0.872139
101083836	chr14:101083836:C:T	9.3314e-12	-1.28095	-1.12534	6.81738e-07	-1.24444	-1.12269
101083874	chr14:101083874:T:A	3.17982e-11	-4.89955e-10	-1.18027	2.23891e-06	-4.89955e-10	-1.17803
101083895	chr14:101083895:G:C	5.83066e-11	-4.89955e-10	-0.573959	4.07177e-06	-4.89955e-10	-0.579943
101084013	chr14:101084013:C:T	4.1444e-12	-2.08794	-1.12998	2.61596e-07	-2.20113	-1.12385
101084163	chr14:101084163:C:T	1.06118e-11	-2.27961	0.00190981	7.62007e-07	-2.26313	0.00730694
101084311	chr14:101084311:G:A	4.42629e-12	-1.97053	-1.18158	2.46011e-07	-2.20957	-1.17683
101084639	chr14:101084639:C:T	5.47073e-12	-1.83626	-1.104	3.87266e-07	-1.83135	-1.10131
101084739	chr14:101084739:T:A	8.74413e-11	-0.374847	0.206139	7.28798e-06	-0.223146	0.22535
101085002	chr14:101085002:G:A	2.53433e-10	-4.89955e-10	0.895423	1.75213e-05	-4.89955e-10	0.879395
101085032	chr14:101085032:TCCA:T	2.98974e-11	-4.89955e-10	-1.2419	2.09996e-06	-4.89955e-10	-1.2421
101085658	chr14:101085658:A:G	3.56273e-12	-2.20475	-1.16439	2.28858e-07	-2.29086	-1.16782
101085812	chr14:101085812:A:G	3.99208e-11	-4.89955e-10	-0.952777	2.80709e-06	-4.89955e-10	-0.951873
101085890	chr14:101085890:G:A	3.32453e-12	-2.29124	-1.14711	2.49993e-07	-2.22841	-1.14193
101085958	chr14:101085958:G:A	1.08204e-11	-2.25825	-2.77585e-10	7.36413e-07	-2.28999	-2.77585e-10
101086249	chr14:101086249:G:A	6.41424e-11	-4.89955e-10	-0.478569	4.58138e-06	-4.89955e-10	-0.462021
101086255	chr14:101086255:T:G	3.11996e-11	-4.89955e-10	-1.19927	2.18996e-06	-4.89955e-10	-1.20014
101086281	chr14:101086281:A:G	1.30966e-11	-1.59976	-0.467562	6.5096e-07	-1.94809	-0.46524
101086554	chr14:101086554:A:G	6.26918e-11	-0.882141	0.380697	5.20006e-06	-0.738236	0.402885
101087092	chr14:101087092:A:G	3.39557e-12	-2.17478	-1.24242	2.13284e-07	-2.28566	-1.24349
101087130	chr14:101087130:G:A	3.62131e-11	-4.89955e-10	-1.05025	2.55289e-06	-4.89955e-10	-1.0468
101087451	chr14:101087451:G:A	5.31497e-12	-2.2656	-0.703548	3.65109e-07	-2.28762	-0.703966
101087480	chr14:101087480:C:A	3.04788e-11	-4.89955e-10	-1.22264	2.1362e-06	-4.89955e-10	-1.22499
101087495	chr14:101087495:C:T	1.55634e-11	-1.03577	-0.858985	1.58676e-06	-0.654391	-0.867935
101087779	chr14:101087779:T:C	4.41418e-12	-2.28962	-0.865229	3.0673e-07	-2.29063	-0.875177
101087816	chr14:101087816:T:C	5.26924e-11	-4.89955e-10	-0.675203	3.7414e-06	-4.89955e-10	-0.664561
101087994	chr14:101087994:T:C	3.49387e-10	-4.89955e-10	1.21651	2.48781e-05	-4.89955e-10	1.22997
101088047	chr14:101088047:T:C	3.58282e-11	-1.06094	-2.77585e-10	3.3336e-06	-0.779968	-2.77585e-10
101088131	chr14:101088131:C:G	1.02612e-11	-1.28978	-1.02152	5.95941e-07	-1.47163	-1.03001
101088330	chr14:101088330:T:C	2.6837e-11	-0.41542	-0.934472	2.09039e-06	-0.31462	-0.932053
101088394	chr14:101088394:T:C	3.34027e-11	-4.89955e-10	-1.13104	2.34213e-06	-4.89955e-10	-1.13296
101088411	chr14:101088411:G:A	2.97821e-11	-4.89955e-10	-1.24577	2.09231e-06	-4.89955e-10	-1.24575
101088654	chr14:101088654:G:A	1.24721e-11	-2.11618	-2.77585e-10	9.63411e-07	-2.0213	-2.77585e-10
101088723	chr14:101088723:G:A	3.02027e-11	-4.89955e-10	-1.23174	2.12454e-06	-4.89955e-10	-1.23047
101088953	chr14:101088953:G:A	3.61753e-11	-1.0513	-2.77585e-10	3.30864e-06	-0.787485	-2.77585e-10
101089046	chr14:101089046:T:C	1.79047e-11	-1.75461	-2.77585e-10	1.14181e-06	-1.85141	-2.77585e-10
101089133	chr14:101089133:A:G	7.85642e-12	-1.36131	-1.21703	6.90901e-07	-1.13993	-1.21385
101089307	chr14:101089307:G:A	3.01643e-11	-4.89955e-10	-1.23302	2.12258e-06	-4.89955e-10	-1.23139
101089426	chr14:101089426:C:T	4.13245e-11	-4.89955e-10	-0.91822	2.90367e-06	-4.89955e-10	-0.918047
101089489	chr14:101089489:G:A	1.70559e-11	-1.80318	-2.77585e-10	1.08995e-06	-1.89789	-2.77585e-10
101089515	chr14:101089515:G:A	4.83982e-12	-2.04561	-1.01718	2.89226e-07	-2.20122	-1.02335
101090243	chr14:101090243:A:G	1.4591e-11	-1.95927	-2.77585e-10	9.50576e-07	-2.03471	-2.77585e-10
101090381	chr14:101090381:T:C	3.60805e-11	-1.05392	-2.77585e-10	3.47557e-06	-0.738264	-2.77585e-10
101090520	chr14:101090520:C:G	3.83449e-12	-2.29115	-1.00448	2.79272e-07	-2.25343	-1.00616
101090537	chr14:101090537:T:C	1.21998e-11	-1.7777	-0.360557	7.46942e-07	-1.90686	-0.368934
101090632	chr14:101090632:T:C	4.17466e-11	-0.908058	-2.77585e-10	4.0859e-06	-0.576479	-2.77585e-10
101090703	chr14:101090703:C:T	3.31963e-11	-4.89955e-10	-1.13724	2.3312e-06	-4.89955e-10	-1.13764
101090719	chr14:101090719:T:C	1.81403e-11	-0.893535	-0.848004	1.48041e-06	-0.739968	-0.851732
101090786	chr14:101090786:G:A	2.99137e-11	-4.89955e-10	-1.24136	2.10118e-06	-4.89955e-10	-1.24152
101090796	chr14:101090796:A:G	3.35663e-11	-1.12615	-2.77585e-10	3.20238e-06	-0.820128	-2.77585e-10
101090864	chr14:101090864:T:C	3.42692e-11	-4.89955e-10	-1.10543	2.42247e-06	-4.89955e-10	-1.09923
101090933	chr14:101090933:C:A	4.25721e-11	-4.89955e-10	-0.888475	2.95829e-06	-4.89955e-10	-0.89941
101091026	chr14:101091026:A:T	1.05011e-11	-2.28819	-2.77585e-10	7.5485e-07	-2.26526	-2.77585e-10
101091059	chr14:101091059:G:A	4.95164e-11	-1.45861	0.721234	2.71636e-06	-1.67963	0.694901
101091106	chr14:101091106:G:A	2.47722e-11	-0.550012	-0.879942	2.05123e-06	-0.382398	-0.883183
101091357	chr14:101091357:A:C	5.01473e-11	-1.40226	0.677549	2.72388e-06	-1.6341	0.652131
101091688	chr14:101091688:C:A	2.43816e-10	0.856739	-2.77585e-10	2.60966e-05	1.27778	-2.77585e-10
101092049	chr14:101092049:C:T	6.85526e-11	-4.89955e-10	-0.412074	4.78909e-06	-4.89955e-10	-0.41768
101092164	chr14:101092164:T:C	1.21819e-10	-4.89955e-10	0.162861	8.44104e-06	-4.89955e-10	0.149084
101092170	chr14:101092170:A:T	1.22113e-10	-4.89955e-10	0.165275	8.46162e-06	-4.89955e-10	0.15152
101092905	chr14:101092905:G:A	3.89131e-11	-0.978345	-2.77585e-10	3.78783e-06	-0.652228	-2.77585e-10
101093178	chr14:101093178:C:T	4.75075e-11	-4.89955e-10	-0.778786	3.30518e-06	-4.89955e-10	-0.788531
101093331	chr14:101093331:C:T	1.43554e-10	-4.89955e-10	0.327036	9.90188e-06	-4.89955e-10	0.308703
101093521	chr14:101093521:G:A	4.01304e-12	-2.22569	-1.02443	2.65766e-07	-2.28051	-1.02866
101093651	chr14:101093651:A:T	1.40169e-10	-4.89955e-10	0.303173	9.70602e-06	-4.89955e-10	0.288725
101093953	chr14:101093953:A:T	8.08286e-11	-1.0575	0.810154	4.1431e-06	-1.34588	0.783306
101094172	chr14:101094172:T:A	5.27257e-12	-2.22259	-0.754563	3.47044e-07	-2.28092	-0.761408
101094384	chr14:101094384:C:A	5.31086e-12	-2.20735	-0.762574	3.46558e-07	-2.27434	-0.769384
101094517	chr14:101094517:G:A	4.2444e-12	-1.94901	-1.24506	2.41982e-07	-2.15827	-1.24465
101094858	chr14:101094858:G:A	1.07325e-11	-2.2664	-2.77585e-10	7.35387e-07	-2.29138	-2.77585e-10
101094895	chr14:101094895:C:A	6.80355e-11	-1.20468	0.785038	3.57538e-06	-1.46818	0.758234
101095057	chr14:101095057:C:T	1.0541e-11	-2.2844	-2.77585e-10	7.35392e-07	-2.29137	-2.77585e-10
101095059	chr14:101095059:T:G	1.05198e-11	-2.28642	-2.77585e-10	7.35389e-07	-2.29138	-2.77585e-10
101095174	chr14:101095174:T:G	2.97919e-11	-4.89955e-10	-1.24544	2.09261e-06	-4.89955e-10	-1.24561
101095195	chr14:101095195:T:C	5.58275e-11	-4.89955e-10	-0.617408	4.00201e-06	-4.89955e-10	-0.597225
101095447	chr14:101095447:G:T	4.91772e-12	-2.25023	-0.796596	3.30475e-07	-2.28921	-0.802033
101095627	chr14:101095627:T:C	3.00123e-11	-4.89955e-10	-1.23807	2.10854e-06	-4.89955e-10	-1.23803
101095948	chr14:101095948:GC:G	3.42486e-10	1.19655	-2.77585e-10	3.74813e-05	1.63982	-2.77585e-10
101095996	chr14:101095996:C:T	2.98075e-11	-4.89955e-10	-1.24491	2.09402e-06	-4.89955e-10	-1.24493
101096068	chr14:101096068:TTAAC:T	5.40495e-11	-4.89955e-10	-0.649774	3.7751e-06	-4.89955e-10	-0.655595
101096540	chr14:101096540:C:A	2.981e-11	-4.89955e-10	-1.24483	2.09489e-06	-4.89955e-10	-1.24452
101096851	chr14:101096851:C:T	6.52e-11	-4.89955e-10	-0.462216	4.55322e-06	-4.89955e-10	-0.468187
101097367	chr14:101097367:A:G	4.10378e-11	-4.89955e-10	-0.925181	2.87288e-06	-4.89955e-10	-0.928706
101097716	chr14:101097716:T:A	1.64e-11	-1.15194	-0.690454	8.32735e-07	-1.47012	-0.696941
101097907	chr14:101097907:TA:T	5.49433e-12	-2.29038	-0.645578	3.95115e-07	-2.26097	-0.651627
101097953	chr14:101097953:A:T	5.84748e-11	-4.89955e-10	-0.571079	4.11509e-06	-4.89955e-10	-0.569361
101098007	chr14:101098007:C:G	9.73928e-12	-2.29095	-0.0725569	6.92958e-07	-2.26921	-0.0815962
101098043	chr14:101098043:C:T	3.04564e-11	-4.89955e-10	-1.22338	2.1395e-06	-4.89955e-10	-1.22345
101099212	chr14:101099212:G:T	1.78624e-11	-0.800115	-0.956863	4.58752e-07	-1.81343	-0.949838
101099339	chr14:101099339:AT:A	4.95997e-12	-2.28646	-0.751814	3.60803e-07	-2.24631	-0.757135
101099553	chr14:101099553:C:T	4.56231e-11	-4.89955e-10	-0.81926	3.18062e-06	-4.89955e-10	-0.826945
101099801	chr14:101099801:G:A	5.74395e-11	-4.89955e-10	-0.588942	3.99812e-06	-4.89955e-10	-0.598198
101099936	chr14:101099936:C:T	8.66427e-12	-1.31755	-1.16292	4.68911e-07	-1.57667	-1.1647
101100003	chr14:101100003:C:T	4.829e-11	-4.89955e-10	-0.76245	3.35662e-06	-4.89955e-10	-0.773087
101100110	chr14:101100110:T:A	3.20918e-11	-4.89955e-10	-1.17108	2.24704e-06	-4.89955e-10	-1.17441
101100222	chr14:101100222:C:T	8.11733e-11	-4.89955e-10	-0.243089	5.70556e-06	-4.89955e-10	-0.242579
101100300	chr14:101100300:C:T	3.46046e-11	-4.89955e-10	-1.09569	2.41467e-06	-4.89955e-10	-1.10246
101100346	chr14:101100346:A:G	3.00583e-11	-4.89955e-10	-1.23654	2.11133e-06	-4.89955e-10	-1.2367
101100649	chr14:101100649:C:A	4.77733e-11	-4.89955e-10	-0.773207	3.35242e-06	-4.89955e-10	-0.774339
101100763	chr14:101100763:G:A	1.58293e-11	-1.87781	-2.77585e-10	9.5489e-07	-2.03018	-2.77585e-10
101101084	chr14:101101084:C:T	3.02894e-11	-4.89955e-10	-1.22888	2.12256e-06	-4.89955e-10	-1.2314
101101209	chr14:101101209:T:C	3.51076e-11	-4.89955e-10	-1.08126	2.49012e-06	-4.89955e-10	-1.07169
101101311	chr14:101101311:A:G	3.09049e-12	-2.29133	-1.22001	2.50453e-07	-2.15319	-1.21532
101101330	chr14:101101330:A:T	3.87028e-11	-4.89955e-10	-0.983763	2.73376e-06	-4.89955e-10	-0.978343
101101393	chr14:101101393:G:A	3.27692e-11	-4.89955e-10	-1.15019	2.29473e-06	-4.89955e-10	-1.1534
101101625	chr14:101101625:A:T	1.98255e-11	-1.6527	-2.77585e-10	1.18111e-06	-1.81756	-2.77585e-10
101101692	chr14:101101692:G:T	3.16894e-12	-2.29132	-1.19496	2.71046e-07	-2.09623	-1.19326
101101893	chr14:101101893:A:T	3.13288e-12	-2.28134	-1.21638	2.34764e-07	-2.21749	-1.21571
101102126	chr14:101102126:A:G	5.33761e-12	-2.28123	-0.683667	3.9625e-07	-2.25037	-0.659365
101102294	chr14:101102294:C:T	3.2176e-12	-2.28975	-1.18128	2.28049e-07	-2.28329	-1.17892
101102422	chr14:101102422:G:A	1.29145e-11	-2.08133	-2.77585e-10	8.48485e-07	-2.14832	-2.77585e-10
101102483	chr14:101102483:C:T	3.28622e-12	-2.29127	-1.15867	2.36143e-07	-2.27135	-1.15599
101102505	chr14:101102505:C:T	3.32317e-12	-2.29105	-1.1477	2.38391e-07	-2.27333	-1.14454
101102622	chr14:101102622:T:C	2.98195e-11	-4.89955e-10	-1.24451	2.09512e-06	-4.89955e-10	-1.24441
101102753	chr14:101102753:G:A	3.13093e-12	-2.26835	-1.22999	2.16334e-07	-2.28628	-1.22868
101102761	chr14:101102761:C:T	8.46523e-11	-4.89955e-10	-0.201123	5.95985e-06	-4.89955e-10	-0.198977
101102877	chr14:101102877:G:C	3.31118e-11	-4.89955e-10	-1.13979	2.32731e-06	-4.89955e-10	-1.13931
101103229	chr14:101103229:G:A	3.10359e-11	-4.89955e-10	-1.20453	2.18152e-06	-4.89955e-10	-1.204
101103424	chr14:101103424:C:T	3.51811e-11	-1.07917	-2.77585e-10	2.03306e-06	-1.27448	-2.77585e-10
101103461	chr14:101103461:G:A	8.01988e-12	-1.33562	-1.22213	4.55956e-07	-1.54904	-1.22034
101103528	chr14:101103528:C:T	1.34462e-11	-2.04098	-2.77585e-10	8.78674e-07	-2.11336	-2.77585e-10
101103564	chr14:101103564:C:T	3.17332e-11	-4.89955e-10	-1.18231	2.23101e-06	-4.89955e-10	-1.18157
101103892	chr14:101103892:T:G	6.4262e-12	-1.77555	-1.00374	3.50333e-07	-2.03903	-0.993863
101103988	chr14:101103988:T:C	7.60589e-11	-4.89955e-10	-0.308167	5.37032e-06	-4.89955e-10	-0.303134
101104136	chr14:101104136:A:G	2.97828e-11	-4.89955e-10	-1.24574	2.09232e-06	-4.89955e-10	-1.24575
101104155	chr14:101104155:G:T	3.20261e-11	-4.89955e-10	-1.17312	2.23927e-06	-4.89955e-10	-1.17787
101104365	chr14:101104365:A:C	8.15519e-12	-2.20833	-0.332694	5.49777e-07	-2.26022	-0.32204
101104428	chr14:101104428:A:C	4.56533e-11	-4.89955e-10	-0.8186	3.20024e-06	-4.89955e-10	-0.820796
101104526	chr14:101104526:T:C	8.60624e-12	-2.05852	-0.428663	4.857e-07	-2.29032	-0.415869
101104887	chr14:101104887:G:A	1.12633e-10	-4.89955e-10	0.08446	7.86894e-06	-4.89955e-10	0.0789017
101105044	chr14:101105044:A:AG	6.89115e-11	-4.89955e-10	-0.406852	4.86597e-06	-4.89955e-10	-0.401755
101105285	chr14:101105285:C:T	3.26971e-11	-0.530617	-0.621773	2.17916e-06	-0.585185	-0.619897
101105372	chr14:101105372:T:C	9.84055e-12	-1.11503	-1.23813	5.45815e-07	-1.35061	-1.23888
101105448	chr14:101105448:C:T	6.57311e-12	-1.58199	-1.1747	4.66385e-07	-1.57407	-1.17269
101105625	chr14:101105625:A:G	6.9965e-11	-4.89955e-10	-0.39168	4.93828e-06	-4.89955e-10	-0.387005
101105718	chr14:101105718:T:C	2.99096e-11	-4.89955e-10	-1.2415	2.10188e-06	-4.89955e-10	-1.24119
101105761	chr14:101105761:T:A	3.22203e-11	-0.394104	-0.772975	1.30668e-06	-0.946504	-0.770031
101105890	chr14:101105890:T:C	2.2593e-11	-1.80599	0.28395	1.22271e-06	-2.08687	0.303926
101106073	chr14:101106073:G:A	6.89115e-11	-4.89955e-10	-0.406852	4.86597e-06	-4.89955e-10	-0.401755
101106111	chr14:101106111:G:A	6.89115e-11	-4.89955e-10	-0.406852	4.86597e-06	-4.89955e-10	-0.401755
101106147	chr14:101106147:C:G	2.21627e-11	-0.463704	-1.07756	9.16608e-07	-0.995994	-1.0751
101106168	chr14:101106168:AT:A	3.01621e-11	-4.89955e-10	-1.23309	2.11909e-06	-4.89955e-10	-1.23304
101106273	chr14:101106273:C:T	1.06898e-11	-2.27038	-2.77585e-10	1.0018e-06	-1.98222	-2.77585e-10
101106274	chr14:101106274:G:A	1.07914e-11	-2.26093	-2.77585e-10	7.76396e-07	-2.23711	-2.77585e-10
101106318	chr14:101106318:C:T	5.46113e-11	-4.89955e-10	-0.639435	3.82763e-06	-4.89955e-10	-0.641776
101106487	chr14:101106487:T:C	2.9791e-11	-4.89955e-10	-1.24547	2.09306e-06	-4.89955e-10	-1.24539
101106588	chr14:101106588:T:C	7.41966e-11	-4.89955e-10	-0.332957	5.20411e-06	-4.89955e-10	-0.334573
101106821	chr14:101106821:T:A	6.89115e-11	-4.89955e-10	-0.406852	4.86597e-06	-4.89955e-10	-0.401755
101106870	chr14:101106870:A:G	3.93091e-11	-4.89955e-10	-0.968219	2.75922e-06	-4.89955e-10	-0.969075
101107607	chr14:101107607:C:A	7.61715e-11	-4.89955e-10	-0.306688	5.38274e-06	-4.89955e-10	-0.300823
101107718	chr14:101107718:G:C	3.03334e-11	-4.89955e-10	-1.22743	2.12917e-06	-4.89955e-10	-1.22829
101107835	chr14:101107835:C:T	1.22393e-11	-2.13502	-2.77585e-10	9.56884e-07	-2.02809	-2.77585e-10
101108094	chr14:101108094:G:A	1.55201e-11	-0.835462	-1.06208	7.01334e-07	-1.27792	-1.06087
101108204	chr14:101108204:G:T	4.69974e-12	-1.85825	-1.23391	4.33156e-07	-1.58924	-1.23144
101108644	chr14:101108644:G:A	1.20921e-10	-4.89955e-10	0.155459	8.45285e-06	-4.89955e-10	0.150483
101108855	chr14:101108855:C:T	4.14612e-12	-2.02864	-1.18886	2.45917e-07	-2.19809	-1.18869
101109327	chr14:101109327:G:A	8.02369e-12	-2.02637	-0.530911	5.28907e-07	-2.09811	-0.522854
101109697	chr14:101109697:C:T	5.92271e-12	-2.22847	-0.632415	4.02625e-07	-2.2593	-0.634477
101109707	chr14:101109707:T:C	2.30659e-11	-0.872371	-0.628949	1.11757e-06	-1.24996	-0.622908
101109991	chr14:101109991:A:G	3.04428e-11	-4.89955e-10	-1.22382	2.14007e-06	-4.89955e-10	-1.22318
101110035	chr14:101110035:T:C	4.96283e-12	-1.80175	-1.23595	2.88119e-07	-1.99381	-1.23459
101110103	chr14:101110103:C:T	4.20783e-12	-2.09427	-1.10845	2.66315e-07	-2.2036	-1.1035
101110314	chr14:101110314:G:A	3.9678e-11	-4.89955e-10	-0.958879	2.82757e-06	-4.89955e-10	-0.944602
101110385	chr14:101110385:A:G	3.51142e-12	-2.13855	-1.2451	2.2567e-07	-2.22735	-1.24536
101110444	chr14:101110444:G:A	5.97234e-12	-1.66349	-1.18905	3.87913e-07	-1.74333	-1.18767
101110565	chr14:101110565:C:T	3.18994e-11	-4.89955e-10	-1.17709	2.24212e-06	-4.89955e-10	-1.1766
101110617	chr14:101110617:C:G	3.14487e-11	-4.89955e-10	-1.19132	2.21129e-06	-4.89955e-10	-1.19045
101110919	chr14:101110919:TG:T	1.67126e-11	-1.82351	-2.77585e-10	1.37755e-06	-1.66371	-2.77585e-10
101110950	chr14:101110950:G:A	3.02251e-11	-4.89955e-10	-1.231	2.12227e-06	-4.89955e-10	-1.23153
101110976	chr14:101110976:G:A	1.42421e-11	-1.98347	-2.77585e-10	9.26039e-07	-2.06086	-2.77585e-10
101111513	chr14:101111513:A:G	3.74933e-12	-2.29021	-1.02789	2.62627e-07	-2.2903	-1.03074
101111586	chr14:101111586:T:C	5.4566e-12	-2.07882	-0.864028	3.66075e-07	-2.12832	-0.860614
101111633	chr14:101111633:C:A	3.25552e-11	-1.15674	-2.77585e-10	2.00823e-06	-1.28677	-2.77585e-10
101111636	chr14:101111636:A:G	4.59177e-11	-4.89955e-10	-0.812825	3.27154e-06	-4.89955e-10	-0.798761
101111748	chr14:101111748:A:G	3.9015e-12	-2.09381	-1.1845	2.72464e-07	-2.09928	-1.18499
101111988	chr14:101111988:G:A	3.03622e-11	-4.89955e-10	-1.22647	2.13979e-06	-4.89955e-10	-1.22331
101112175	chr14:101112175:C:T	1.05481e-11	-2.28373	-2.77585e-10	7.5625e-07	-2.26341	-2.77585e-10
101112621	chr14:101112621:A:G	2.50486e-11	-2.01525	0.596399	2.10308e-06	-1.82886	0.588241
101113117	chr14:101113117:A:G	1.23032e-10	-4.89955e-10	0.17277	8.80872e-06	-4.89955e-10	0.191721
101113157	chr14:101113157:C:A	4.29187e-12	-2.12785	-1.05511	2.6861e-07	-2.24506	-1.05346
101113325	chr14:101113325:T:C	1.38875e-11	-1.15113	-0.857557	7.21711e-07	-1.439	-0.871149
101113459	chr14:101113459:T:C	5.28113e-11	-4.89955e-10	-0.67295	3.71367e-06	-4.89955e-10	-0.672002
101113645	chr14:101113645:C:A	4.61285e-12	-2.28215	-0.828679	3.33941e-07	-2.25166	-0.829152
101113689	chr14:101113689:A:G	2.46086e-11	-0.889742	-0.546837	1.20107e-06	-1.23614	-0.564672
101113913	chr14:101113913:G:A	3.46122e-11	-4.89955e-10	-1.09547	2.44044e-06	-4.89955e-10	-1.09184
101114023	chr14:101114023:C:T	3.02837e-12	-2.29017	-1.24148	2.12846e-07	-2.28965	-1.24156
101114260	chr14:101114260:A:T	4.58196e-12	-1.8968	-1.22075	2.64529e-07	-2.09079	-1.22303
101114493	chr14:101114493:G:T	1.56489e-10	-4.89955e-10	0.413308	1.10616e-05	-4.89955e-10	0.419462
101114794	chr14:101114794:G:A	6.01319e-11	-4.89955e-10	-0.543135	4.26899e-06	-4.89955e-10	-0.532644
101114956	chr14:101114956:G:T	2.97884e-11	-4.89955e-10	-1.24556	2.09264e-06	-4.89955e-10	-1.2456
101114957	chr14:101114957:C:T	2.97893e-11	-4.89955e-10	-1.24553	2.0927e-06	-4.89955e-10	-1.24557
101115048	chr14:101115048:G:A	3.02807e-12	-2.29002	-1.24173	2.17675e-07	-2.2692	-1.23957
101115222	chr14:101115222:C:T	3.03476e-12	-2.28646	-1.24309	2.15386e-07	-2.27806	-1.24129
101115227	chr14:101115227:G:A	6.06879e-11	-4.89955e-10	-0.533931	4.27473e-06	-4.89955e-10	-0.531301
101115530	chr14:101115530:TGCATAC:T	6.54961e-12	-1.72703	-1.03324	4.41234e-07	-1.76735	-1.03485
101115551	chr14:101115551:T:C	6.88712e-12	-1.70084	-1.00918	4.63677e-07	-1.74169	-1.0109
101115609	chr14:101115609:C:T	3.07898e-11	-4.89955e-10	-1.21249	2.16055e-06	-4.89955e-10	-1.21366
101115675	chr14:101115675:C:T	3.11636e-12	-2.28651	-1.2165	2.26039e-07	-2.2544	-1.21667
101115676	chr14:101115676:A:G	1.37281e-11	-1.32321	-0.697023	7.28931e-07	-1.58763	-0.712573
101115893	chr14:101115893:G:A	6.36181e-12	-1.69696	-1.0924	4.16274e-07	-1.76432	-1.09611
101115974	chr14:101115974:A:G	6.79331e-12	-1.6518	-1.07194	4.4323e-07	-1.72174	-1.07595
101115979	chr14:101115979:G:A	3.80305e-11	-4.89955e-10	-1.00129	2.67462e-06	-4.89955e-10	-1.00022
101115990	chr14:101115990:G:A	1.7758e-11	-1.27714	-0.485699	9.32252e-07	-1.54983	-0.504344
101116093	chr14:101116093:T:A	7.0394e-12	-1.61931	-1.06884	4.58269e-07	-1.6915	-1.07282
101116182	chr14:101116182:G:A	3.21937e-12	-2.28744	-1.18305	2.29889e-07	-2.27232	-1.18186
101116271	chr14:101116271:C:A	1.06039e-11	-1.25127	-1.02719	6.77051e-07	-1.34201	-1.03202
101116329	chr14:101116329:T:C	1.09534e-11	-2.24603	-2.77585e-10	7.44676e-07	-2.27883	-2.77585e-10
101116458	chr14:101116458:C:T	1.69223e-11	-1.278	-0.533042	8.88991e-07	-1.55052	-0.551167
101116739	chr14:101116739:C:T	1.63399e-11	-1.28543	-0.560637	8.59192e-07	-1.55738	-0.578405
101116759	chr14:101116759:T:C	5.84581e-12	-1.78077	-1.09318	3.79555e-07	-1.85441	-1.09836
101116914	chr14:101116914:CT:C	3.02085e-12	-2.2914	-1.24273	2.13194e-07	-2.28657	-1.243
101117083	chr14:101117083:G:T	1.10102e-10	-4.89955e-10	0.0617343	7.78478e-06	-4.89955e-10	0.0681493
101117226	chr14:101117226:A:G	3.95021e-12	-2.27916	-0.986745	2.75537e-07	-2.28975	-0.983306
101117400	chr14:101117400:G:A	1.44892e-11	-1.96627	-2.77585e-10	1.0914e-06	-1.89656	-2.77585e-10
101117634	chr14:101117634:CT:C	1.63947e-11	-1.21077	-0.631945	8.54234e-07	-1.49314	-0.648434
101118481	chr14:101118481:T:C	1.90122e-11	-1.15631	-0.538288	9.81568e-07	-1.44624	-0.556381
101118494	chr14:101118494:G:A	3.07121e-12	-2.28829	-1.22932	2.14981e-07	-2.29113	-1.2301
101118655	chr14:101118655:A:C	3.02641e-11	-4.89955e-10	-1.22971	2.12537e-06	-4.89955e-10	-1.23008
101118665	chr14:101118665:T:C	1.69127e-11	-1.27332	-0.538288	8.87468e-07	-1.54702	-0.556381
101118868	chr14:101118868:C:T	7.05205e-11	-0.652043	0.268271	2.51371e-06	-1.3292	0.266942
101118992	chr14:101118992:T:C	3.12311e-12	-2.27787	-1.22298	2.16694e-07	-2.2896	-1.22369
101119143	chr14:101119143:C:T	3.10533e-12	-2.28218	-1.22438	2.16116e-07	-2.2909	-1.22506
101119254	chr14:101119254:C:T	3.08088e-11	-4.89955e-10	-1.21187	2.16412e-06	-4.89955e-10	-1.21201
101119414	chr14:101119414:G:A	7.58282e-12	-1.45774	-1.15605	3.83658e-07	-1.77891	-1.16311
101119426	chr14:101119426:G:A	3.08428e-11	-4.89955e-10	-1.21077	2.16244e-06	-4.89955e-10	-1.21278
101119487	chr14:101119487:C:T	1.28991e-10	-4.89955e-10	0.22007	9.12822e-06	-4.89955e-10	0.227349
101119546	chr14:101119546:T:C	3.12971e-12	-2.28181	-1.21692	2.17845e-07	-2.29094	-1.21706
101119554	chr14:101119554:A:G	1.67534e-11	-1.28278	-0.538288	8.81317e-07	-1.55398	-0.556381
101119617	chr14:101119617:A:G	6.21951e-11	-0.509399	-2.77585e-10	2.06209e-06	-1.2603	-2.77585e-10
101119755	chr14:101119755:T:C	8.77616e-11	-4.89955e-10	-0.165051	6.26974e-06	-4.89955e-10	-0.148287
101119963	chr14:101119963:T:C	7.15509e-11	-4.89955e-10	-0.369266	5.04268e-06	-4.89955e-10	-0.366084
101120187	chr14:101120187:C:T	9.41591e-11	-4.89955e-10	-0.0946894	6.65348e-06	-4.89955e-10	-0.0888817
101120294	chr14:101120294:A:G	1.05368e-11	-2.2848	-2.77585e-10	7.72724e-07	-2.24185	-2.77585e-10
101120418	chr14:101120418:G:A	1.15362e-10	-0.212451	0.320852	3.73589e-06	-0.985998	0.319963
101120427	chr14:101120427:G:C	3.14994e-11	-0.596127	-0.593579	1.53715e-06	-0.944933	-0.609156
101120492	chr14:101120492:A:T	2.93791e-11	-0.626343	-0.633047	1.43973e-06	-0.971627	-0.647936
101120517	chr14:101120517:T:G	1.86292e-11	-1.16995	-0.544993	9.64896e-07	-1.4568	-0.562952
101120545	chr14:101120545:G:A	3.14949e-11	-4.89955e-10	-1.18985	2.21065e-06	-4.89955e-10	-1.19073
101120556	chr14:101120556:T:C	2.93612e-11	-0.66642	-0.593579	1.44468e-06	-1.00698	-0.609156
101120566	chr14:101120566:C:T	6.99173e-11	-4.89955e-10	-0.392362	4.93565e-06	-4.89955e-10	-0.387538
101120684	chr14:101120684:G:A	3.13016e-11	-4.89955e-10	-1.19601	2.20502e-06	-4.89955e-10	-1.19328
101120729	chr14:101120729:T:C	6.42201e-12	-1.57769	-1.20225	4.21134e-07	-1.6451	-1.20373
101120730	chr14:101120730:G:A	3.13016e-11	-4.89955e-10	-1.19601	2.20502e-06	-4.89955e-10	-1.19328
101120867	chr14:101120867:G:C	3.24212e-11	-0.591476	-0.569385	1.58071e-06	-0.940899	-0.58525
101120943	chr14:101120943:G:C	1.8614e-11	-1.16957	-0.546187	9.64335e-07	-1.45621	-0.564131
101121038	chr14:101121038:C:A	1.98154e-11	-0.640364	-1.01285	1.04893e-06	-0.917886	-1.01836
101121199	chr14:101121199:C:T	1.35405e-11	-2.19086	0.156872	8.88662e-07	-2.27756	0.175505
101121220	chr14:101121220:G:A	1.37751e-11	-1.84427	-0.172542	1.16221e-06	-1.64247	-0.191223
101121250	chr14:101121250:C:T	3.25282e-11	-4.89955e-10	-1.15757	2.28249e-06	-4.89955e-10	-1.15875
101121292	chr14:101121292:C:T	9.99051e-11	-0.162058	0.126603	3.19306e-06	-0.948724	0.125681
101121374	chr14:101121374:C:T	3.03626e-11	-4.89955e-10	-1.22646	2.13267e-06	-4.89955e-10	-1.22665
101121534	chr14:101121534:A:G	1.95484e-11	-1.12324	-0.543545	1.00435e-06	-1.41809	-0.561599
101121602	chr14:101121602:G:A	3.89244e-11	-4.89955e-10	-0.978052	2.73081e-06	-4.89955e-10	-0.979423
101121668	chr14:101121668:G:C	3.11031e-11	-4.89955e-10	-1.20237	2.18218e-06	-4.89955e-10	-1.2037
101121677	chr14:101121677:A:G	1.89672e-11	-1.15078	-0.546187	9.77543e-07	-1.4426	-0.564131
101121813	chr14:101121813:C:G	4.36374e-12	-2.25535	-0.910994	3.00023e-07	-2.28276	-0.905161
101121887	chr14:101121887:G:A	3.00163e-11	-4.89955e-10	-1.23793	2.10826e-06	-4.89955e-10	-1.23816
101121937	chr14:101121937:T:C	9.78109e-12	-1.90017	-0.459058	6.77343e-07	-1.92861	-0.444989
101122183	chr14:101122183:C:A	3.50736e-12	-2.23872	-1.14609	2.77249e-07	-2.12203	-1.14483
101122395	chr14:101122395:C:T	5.8368e-11	-1.545	0.972095	4.15357e-06	-1.52537	0.965315
101122716	chr14:101122716:T:C	1.66717e-11	-1.28869	-0.537271	8.73946e-07	-1.56335	-0.555404
101122993	chr14:101122993:G:A	3.15497e-12	-2.28975	-1.20094	2.27759e-07	-2.26262	-1.20087
101123206	chr14:101123206:C:T	3.58904e-12	-2.28432	-1.07747	2.65986e-07	-2.22165	-1.08668
101123309	chr14:101123309:T:C	2.99401e-11	-4.89955e-10	-1.24048	2.1035e-06	-4.89955e-10	-1.24042
101123325	chr14:101123325:G:A	2.99456e-11	-4.89955e-10	-1.24029	2.10335e-06	-4.89955e-10	-1.24049
101123331	chr14:101123331:TGACTGGAGG:T	2.79675e-10	-4.89955e-10	0.993953	1.95721e-05	-4.89955e-10	0.990084
101123635	chr14:101123635:C:T	5.3759e-11	-4.89955e-10	-0.655164	3.79844e-06	-4.89955e-10	-0.64943
101123966	chr14:101123966:G:A	3.91793e-11	-4.89955e-10	-0.971525	2.73733e-06	-4.89955e-10	-0.977038
101124088	chr14:101124088:T:C	1.39838e-11	-1.32671	-0.675065	7.2919e-07	-1.60948	-0.690362
101124197	chr14:101124197:A:G	5.74806e-11	-4.89955e-10	-0.588228	3.98379e-06	-4.89955e-10	-0.601789
101124213	chr14:101124213:T:C	3.1896e-11	-4.89955e-10	-1.17719	2.23769e-06	-4.89955e-10	-1.17858
101124332	chr14:101124332:G:A	4.8314e-11	-4.89955e-10	-0.761954	3.37577e-06	-4.89955e-10	-0.767397
101124521	chr14:101124521:C:G	4.48083e-11	-4.89955e-10	-0.83728	3.15808e-06	-4.89955e-10	-0.834058
101125044	chr14:101125044:G:T	7.30628e-12	-1.55269	-1.09825	4.8618e-07	-1.60956	-1.09564
101125062	chr14:101125062:C:T	3.02906e-11	-4.89955e-10	-1.22884	2.12994e-06	-4.89955e-10	-1.22793
101125339	chr14:101125339:T:G	4.89038e-11	-1.99236	1.24254	3.49341e-06	-1.96349	1.23035
101125608	chr14:101125608:C:T	5.87579e-11	-4.89955e-10	-0.566248	4.106e-06	-4.89955e-10	-0.571572
101125609	chr14:101125609:A:G	2.2901e-11	-1.90143	0.392935	1.3314e-06	-2.06166	0.363872
101125865	chr14:101125865:G:A	3.06562e-11	-4.89955e-10	-1.21684	2.15409e-06	-4.89955e-10	-1.21665
101125894	chr14:101125894:C:A	3.78408e-11	-1.75958	0.753289	1.85025e-06	-2.12429	0.755589
101125897	chr14:101125897:C:T	4.45719e-11	-4.89955e-10	-0.84257	3.15297e-06	-4.89955e-10	-0.835677
101125962	chr14:101125962:G:C	1.06237e-11	-2.27659	-2.77585e-10	7.35404e-07	-2.29136	-2.77585e-10
101126022	chr14:101126022:T:C	1.11747e-11	-0.99759	-1.22843	7.57451e-07	-1.03272	-1.22909
101126048	chr14:101126048:G:A	6.40104e-11	-4.89955e-10	-0.48063	4.47017e-06	-4.89955e-10	-0.486595
101126214	chr14:101126214:G:C	6.509e-11	-4.89955e-10	-0.463904	4.54627e-06	-4.89955e-10	-0.469713
101126236	chr14:101126236:G:C	3.38325e-11	-1.1612	0.0429443	2.95773e-06	-0.939942	0.0403433
101126728	chr14:101126728:C:T	5.05996e-11	-4.89955e-10	-0.715731	3.52144e-06	-4.89955e-10	-0.725151
101126744	chr14:101126744:A:G	1.29106e-11	-1.99374	-0.0878788	8.201e-07	-2.08359	-0.0987625
101126832	chr14:101126832:GC:G	1.20041e-11	-0.988032	-1.16639	6.61183e-07	-1.23358	-1.16416
101126852	chr14:101126852:G:C	5.35928e-11	-4.89955e-10	-0.65826	3.76662e-06	-4.89955e-10	-0.657844
101126937	chr14:101126937:G:A	3.78521e-11	-4.89955e-10	-1.00599	2.65194e-06	-4.89955e-10	-1.00873
101126975	chr14:101126975:G:A	7.01136e-12	-1.45272	-1.23942	4.66188e-07	-1.50734	-1.23985
101127364	chr14:101127364:C:T	3.88267e-11	-1.04455	0.0639827	3.40685e-06	-0.81906	0.0608267
101127502	chr14:101127502:G:A	5.38163e-11	-4.89955e-10	-0.654099	3.74244e-06	-4.89955e-10	-0.664284
101127524	chr14:101127524:A:T	7.11181e-12	-2.22406	-0.453858	4.69991e-07	-2.29104	-0.448028
101127595	chr14:101127595:T:C	1.46065e-11	-1.9722	0.0139934	9.22962e-07	-2.0671	0.00290756
101127983	chr14:101127983:G:A	3.98314e-12	-2.1528	-1.1048	3.40054e-07	-1.96128	-1.10139
101128030	chr14:101128030:T:C	7.32301e-12	-1.48424	-1.16441	4.87587e-07	-1.54045	-1.16186
101128268	chr14:101128268:G:A	3.75404e-11	-1.04903	0.0347757	3.30436e-06	-0.820838	0.0320604
101128325	chr14:101128325:T:C	7.47995e-11	-4.89955e-10	-0.324863	5.30081e-06	-4.89955e-10	-0.316162
101128532	chr14:101128532:GC:G	4.70054e-11	-4.89955e-10	-0.789412	3.30598e-06	-4.89955e-10	-0.788289
101128844	chr14:101128844:G:A	4.02813e-11	-4.89955e-10	-0.943788	2.81831e-06	-4.89955e-10	-0.947884
101129167	chr14:101129167:A:T	3.66739e-11	-4.89955e-10	-1.03761	2.56396e-06	-4.89955e-10	-1.04247
101129349	chr14:101129349:C:T	2.65772e-11	-1.13	-0.229624	2.27528e-06	-0.914529	-0.247389
101129379	chr14:101129379:A:G	3.85105e-11	-4.89955e-10	-0.988744	2.71711e-06	-4.89955e-10	-0.984451
101129430	chr14:101129430:T:C	6.00651e-11	-4.89955e-10	-0.544246	4.19351e-06	-4.89955e-10	-0.550483
101129741	chr14:101129741:G:A	2.97825e-11	-4.89955e-10	-1.24576	2.09238e-06	-4.89955e-10	-1.24572
101129907	chr14:101129907:G:A	6.84684e-12	-2.28118	-0.434709	4.7916e-07	-2.28118	-0.438561
101130497	chr14:101130497:G:A	3.79344e-11	-4.89955e-10	-1.00382	2.67555e-06	-4.89955e-10	-0.999865
101130840	chr14:101130840:T:C	1.69522e-11	-2.2892	0.479926	1.21958e-06	-2.28868	0.50317
101131206	chr14:101131206:C:T	4.77086e-11	-4.89955e-10	-0.774563	3.34052e-06	-4.89955e-10	-0.777894
101131315	chr14:101131315:C:G	4.88461e-12	-1.84777	-1.20582	4.24441e-07	-1.6301	-1.21091
101131391	chr14:101131391:T:C	4.52446e-11	-4.89955e-10	-0.827591	3.16672e-06	-4.89955e-10	-0.831326
101131600	chr14:101131600:A:G	4.43094e-11	-4.89955e-10	-0.848478	3.10123e-06	-4.89955e-10	-0.852222
101131614	chr14:101131614:G:A	4.84991e-11	-4.89955e-10	-0.75813	3.39514e-06	-4.89955e-10	-0.761676
101131707	chr14:101131707:A:AC	4.65993e-11	-4.89955e-10	-0.798089	3.25955e-06	-4.89955e-10	-0.802432
101131780	chr14:101131780:C:T	2.24286e-11	-1.01521	-0.51413	1.95811e-06	-0.793805	-0.518235
101131819	chr14:101131819:T:C	1.26528e-11	-1.89849	-0.203304	7.37841e-07	-2.06115	-0.2269
101131883	chr14:101131883:T:A	4.67641e-11	-4.89955e-10	-0.794558	3.27362e-06	-4.89955e-10	-0.798126
101132058	chr14:101132058:G:A	2.27715e-11	-0.960411	-0.553753	1.97035e-06	-0.747603	-0.558207
101132344	chr14:101132344:G:T	4.9389e-11	-4.89955e-10	-0.739947	3.49198e-06	-4.89955e-10	-0.733553
101132479	chr14:101132479:A:AG	3.61877e-11	-4.89955e-10	-1.05095	2.5347e-06	-4.89955e-10	-1.05395
101132548	chr14:101132548:T:C	2.97824e-11	-4.89955e-10	-1.24576	2.09229e-06	-4.89955e-10	-1.24576
101132579	chr14:101132579:C:T	3.96768e-12	-2.15573	-1.10576	2.89687e-07	-2.11208	-1.11089
101132591	chr14:101132591:A:C	3.80391e-11	-4.89955e-10	-1.00106	2.65779e-06	-4.89955e-10	-1.00653
101132683	chr14:101132683:G:A	7.59847e-11	-4.89955e-10	-0.309144	5.42147e-06	-4.89955e-10	-0.293654
101132773	chr14:101132773:ACCTG:A	3.47716e-11	-4.89955e-10	-1.09087	2.43641e-06	-4.89955e-10	-1.0935
101132958	chr14:101132958:A:G	2.98023e-11	-4.89955e-10	-1.24509	2.09319e-06	-4.89955e-10	-1.24533
101133250	chr14:101133250:G:A	5.2509e-11	-4.89955e-10	-0.67869	3.66915e-06	-4.89955e-10	-0.684061
101133658	chr14:101133658:T:C	1.82474e-11	-1.73565	-2.77585e-10	1.12761e-06	-1.86392	-2.77585e-10
101133725	chr14:101133725:C:T	3.31164e-11	-4.89955e-10	-1.13965	2.33834e-06	-4.89955e-10	-1.13458
101133800	chr14:101133800:A:C	1.72086e-11	-1.5873	-0.206964	1.45028e-06	-1.39829	-0.21398
101133863	chr14:101133863:C:T	6.51476e-11	-4.89955e-10	-0.46302	4.54592e-06	-4.89955e-10	-0.469792
101134324	chr14:101134324:G:A	3.74213e-11	-4.89955e-10	-1.01744	2.62096e-06	-4.89955e-10	-1.02048
101134546	chr14:101134546:C:T	3.16662e-12	-2.25741	-1.2296	2.16268e-07	-2.28976	-1.2255
101134637	chr14:101134637:G:A	1.05184e-11	-2.28655	-2.77585e-10	7.61867e-07	-2.256	-2.77585e-10
101134884	chr14:101134884:A:T	6.29693e-11	-4.89955e-10	-0.497028	4.396e-06	-4.89955e-10	-0.503326
101134985	chr14:101134985:G:A	1.78119e-11	-2.27744	0.517634	1.29843e-06	-2.23249	0.509618
101135028	chr14:101135028:G:A	1.21143e-11	-2.14529	-2.77585e-10	9.22138e-07	-2.06508	-2.77585e-10
101135100	chr14:101135100:A:G	1.64626e-11	-1.83858	-2.77585e-10	1.08945e-06	-1.89835	-2.77585e-10
101135167	chr14:101135167:G:A	2.26155e-11	-1.37974	-0.141302	1.79193e-06	-1.25379	-0.146937
101135300	chr14:101135300:C:T	4.58211e-11	-4.89955e-10	-0.81493	3.21202e-06	-4.89955e-10	-0.817121
101135808	chr14:101135808:G:A	2.98418e-11	-4.89955e-10	-1.24377	2.0956e-06	-4.89955e-10	-1.24418
101135809	chr14:101135809:A:T	2.98418e-11	-4.89955e-10	-1.24377	2.0956e-06	-4.89955e-10	-1.24418
101136008	chr14:101136008:C:T	4.8165e-11	-4.89955e-10	-0.765043	3.35472e-06	-4.89955e-10	-0.773655
101137053	chr14:101137053:T:C	8.74891e-12	-1.96168	-0.509065	6.43882e-07	-1.9205	-0.50376
101137086	chr14:101137086:A:G	6.20869e-11	-4.89955e-10	-0.51114	4.39609e-06	-4.89955e-10	-0.503305
101137098	chr14:101137098:C:T	8.51033e-12	-1.96783	-0.530566	5.15849e-07	-2.11525	-0.530718
101137469	chr14:101137469:C:T	3.05048e-11	-4.89955e-10	-1.22179	2.14285e-06	-4.89955e-10	-1.22188
101137563	chr14:101137563:C:T	2.98928e-11	-4.89955e-10	-1.24206	2.09886e-06	-4.89955e-10	-1.24263
101137601	chr14:101137601:T:C	5.24967e-11	-4.89955e-10	-0.678924	3.66322e-06	-4.89955e-10	-0.68568
101137707	chr14:101137707:T:C	4.46045e-11	-4.89955e-10	-0.84184	3.15569e-06	-4.89955e-10	-0.834813
101137919	chr14:101137919:G:A	2.9928e-11	-4.89955e-10	-1.24088	2.10289e-06	-4.89955e-10	-1.24071
101138893	chr14:101138893:TTGA:T	4.12409e-11	-4.89955e-10	-0.920244	2.88804e-06	-4.89955e-10	-0.923445
101139052	chr14:101139052:C:A	4.73784e-11	-4.89955e-10	-0.781508	3.31119e-06	-4.89955e-10	-0.786714
101139347	chr14:101139347:A:G	6.1487e-12	-1.80519	-1.01825	3.8816e-07	-1.91194	-1.01842
101139372	chr14:101139372:C:T	6.66071e-11	-4.89955e-10	-0.440864	4.64941e-06	-4.89955e-10	-0.447281
101139402	chr14:101139402:T:G	4.97269e-12	-1.87784	-1.15787	2.95984e-07	-2.03924	-1.16223
101139765	chr14:101139765:CACCAATGAG:C	4.82172e-11	-4.89955e-10	-0.763959	3.37276e-06	-4.89955e-10	-0.76829
101140160	chr14:101140160:G:A	5.89039e-11	-4.89955e-10	-0.563768	4.17115e-06	-4.89955e-10	-0.555829
101140162	chr14:101140162:GT:G	5.89102e-11	-4.89955e-10	-0.563661	4.17159e-06	-4.89955e-10	-0.555725
101140165	chr14:101140165:T:C	1.02378e-11	-1.09164	-1.22195	6.7867e-07	-1.14945	-1.22219
101140762	chr14:101140762:C:A	2.69145e-11	-1.54869	0.20168	2.23259e-06	-1.38159	0.200736
101140976	chr14:101140976:T:C	2.07068e-11	-1.60921	-2.77585e-10	1.62989e-06	-1.49551	-2.77585e-10
101141014	chr14:101141014:A:G	5.09749e-11	-4.89955e-10	-0.708342	3.56473e-06	-4.89955e-10	-0.712933
101141569	chr14:101141569:C:T	1.89986e-11	-1.69531	-2.77585e-10	1.2975e-06	-1.72358	-2.77585e-10
101141591	chr14:101141591:A:C	7.10459e-11	-4.89955e-10	-0.376349	5.04136e-06	-4.89955e-10	-0.366345
101141626	chr14:101141626:A:T	4.75661e-12	-1.90557	-1.17457	2.84546e-07	-2.06245	-1.17843
101141682	chr14:101141682:G:T	4.75397e-11	-4.89955e-10	-0.77811	3.32492e-06	-4.89955e-10	-0.782576
101142079	chr14:101142079:A:G	3.31687e-11	-4.89955e-10	-1.13807	2.33152e-06	-4.89955e-10	-1.1375
101142085	chr14:101142085:T:C	5.34654e-12	-1.87547	-1.08776	3.27399e-07	-2.01487	-1.08572
101142654	chr14:101142654:T:G	4.70981e-11	-4.89955e-10	-0.787443	3.2952e-06	-4.89955e-10	-0.791554
101142882	chr14:101142882:G:T	8.88803e-11	-1.97418	1.8218	6.37687e-06	-1.93997	1.80862
101143154	chr14:101143154:T:C	9.62655e-12	-1.89709	-0.478057	6.25835e-07	-1.97604	-0.476646
101143249	chr14:101143249:G:A	1.14916e-11	-2.19806	-2.77585e-10	7.64822e-07	-2.25213	-2.77585e-10
101143356	chr14:101143356:T:C	6.39028e-11	-4.89955e-10	-0.482312	4.52673e-06	-4.89955e-10	-0.474023
101143459	chr14:101143459:G:A	5.28615e-11	-4.89955e-10	-0.672	3.72113e-06	-4.89955e-10	-0.669993
101143501	chr14:101143501:T:G	1.53536e-11	-1.83332	-0.0750053	1.24887e-06	-1.68351	-0.078269
101143999	chr14:101143999:G:A	1.09226e-11	-1.85446	-0.394389	6.29014e-07	-2.03129	-0.416338
101144102	chr14:101144102:G:A	6.63699e-12	-1.54483	-1.20218	4.31787e-07	-1.62262	-1.20122
101144477	chr14:101144477:A:G	1.05789e-10	-4.89955e-10	0.0217708	7.42492e-06	-4.89955e-10	0.0208208
101144582	chr14:101144582:G:A	1.95164e-11	-1.66842	-2.77585e-10	1.23798e-06	-1.77054	-2.77585e-10
101144795	chr14:101144795:G:T	2.97904e-11	-4.89955e-10	-1.24549	2.09281e-06	-4.89955e-10	-1.24551
101144937	chr14:101144937:T:C	1.12113e-11	-1.00682	-1.21594	5.96109e-07	-1.28633	-1.21502
101144941	chr14:101144941:A:G	5.79739e-11	-4.89955e-10	-0.579683	4.08215e-06	-4.89955e-10	-0.577397
101145031	chr14:101145031:T:C	3.14073e-11	-4.89955e-10	-1.19263	2.21022e-06	-4.89955e-10	-1.19093
101145075	chr14:101145075:C:T	5.07873e-12	-2.22245	-0.792167	3.5893e-07	-2.21283	-0.795818
101145276	chr14:101145276:G:A	6.02933e-11	-4.89955e-10	-0.540453	4.24676e-06	-4.89955e-10	-0.537866
101145322	chr14:101145322:C:T	4.52825e-11	-4.89955e-10	-0.826754	3.2106e-06	-4.89955e-10	-0.817564
101145398	chr14:101145398:G:A	3.66155e-11	-4.89955e-10	-1.0392	2.57606e-06	-4.89955e-10	-1.03776
101145443	chr14:101145443:A:G	3.03711e-11	-4.89955e-10	-1.22618	2.13321e-06	-4.89955e-10	-1.22639
101145593	chr14:101145593:G:C	7.86976e-11	-4.89955e-10	-0.274062	5.55093e-06	-4.89955e-10	-0.270055
101146131	chr14:101146131:AAAAC:A	3.9015e-11	-4.89955e-10	-0.975729	2.73323e-06	-4.89955e-10	-0.978537
101146501	chr14:101146501:A:G	3.13622e-11	-4.89955e-10	-1.19407	2.207e-06	-4.89955e-10	-1.19239
101146781	chr14:101146781:C:T	1.14093e-11	-1.83424	-0.371	6.71586e-07	-2.01619	-0.365944
101147110	chr14:101147110:AC:A	1.09319e-11	-1.00483	-1.24316	5.94019e-07	-1.26136	-1.2435
101147578	chr14:101147578:A:C	5.17136e-10	-4.89955e-10	1.60863	3.59957e-05	-4.89955e-10	1.59938
101147622	chr14:101147622:C:T	4.49162e-11	-4.89955e-10	-0.834875	3.14479e-06	-4.89955e-10	-0.838273
101147658	chr14:101147658:T:G	5.65268e-11	-4.89955e-10	-0.60496	3.94537e-06	-4.89955e-10	-0.61148
101147718	chr14:101147718:T:TAC	3.02362e-11	-4.89955e-10	-1.23064	2.1229e-06	-4.89955e-10	-1.23124
101147719	chr14:101147719:T:TTTAAA	3.02392e-11	-4.89955e-10	-1.23054	2.12311e-06	-4.89955e-10	-1.23114
101147720	chr14:101147720:G:GAA	3.02446e-11	-4.89955e-10	-1.23036	2.12348e-06	-4.89955e-10	-1.23097
101148041	chr14:101148041:C:T	3.02442e-11	-4.89955e-10	-1.23037	2.12345e-06	-4.89955e-10	-1.23098
101148282	chr14:101148282:C:G	5.30152e-11	-4.89955e-10	-0.669096	3.70237e-06	-4.89955e-10	-0.675048
101148849	chr14:101148849:G:A	2.72991e-10	-4.89955e-10	0.969765	1.90284e-05	-4.89955e-10	0.961913
101149108	chr14:101149108:T:C	6.27386e-11	-4.89955e-10	-0.500698	4.37543e-06	-4.89955e-10	-0.508017
101149115	chr14:101149115:A:G	1.55711e-11	-1.87587	-0.0183889	9.28469e-07	-2.04665	-0.0115911
101149124	chr14:101149124:A:T	5.94183e-11	-4.89955e-10	-0.555073	4.1464e-06	-4.89955e-10	-0.561781
101149264	chr14:101149264:A:G	2.51101e-10	-4.89955e-10	0.886182	1.77479e-05	-4.89955e-10	0.892245
101149305	chr14:101149305:A:G	5.03205e-11	-4.89955e-10	-0.721262	3.51616e-06	-4.89955e-10	-0.726653
101149474	chr14:101149474:T:C	4.95807e-11	-4.89955e-10	-0.736073	3.49114e-06	-4.89955e-10	-0.733794
101149606	chr14:101149606:A:C	4.24087e-11	-4.89955e-10	-0.892322	2.97327e-06	-4.89955e-10	-0.894361
101149671	chr14:101149671:A:G	1.5127e-11	-1.8004	-0.122788	8.89022e-07	-1.98601	-0.115642
101150126	chr14:101150126:T:C	3.07516e-11	-4.89955e-10	-1.21373	2.15701e-06	-4.89955e-10	-1.2153
101150160	chr14:101150160:C:G	1.45782e-11	-1.96015	-2.77585e-10	8.89627e-07	-2.10097	-2.77585e-10
101150276	chr14:101150276:G:A	3.03318e-11	-4.89955e-10	-1.22748	2.12862e-06	-4.89955e-10	-1.22855
101150314	chr14:101150314:G:A	1.15578e-11	-1.96791	-0.224402	7.00533e-07	-2.12118	-0.218753
101151072	chr14:101151072:T:C	1.34609e-11	-2.29119	0.251309	9.70514e-07	-2.24435	0.230401
101151313	chr14:101151313:C:T	3.64146e-11	-1.47213	0.427429	3.11412e-06	-1.26957	0.421492
101151564	chr14:101151564:G:A	4.32719e-11	-4.89955e-10	-0.872171	3.05739e-06	-4.89955e-10	-0.86646
101151745	chr14:101151745:G:A	5.30659e-12	-2.29139	-0.679335	3.71788e-07	-2.2914	-0.682056
101151809	chr14:101151809:G:T	3.35219e-11	-4.89955e-10	-1.12747	2.3519e-06	-4.89955e-10	-1.1288
101151826	chr14:101151826:A:G	4.55286e-12	-2.09809	-1.02583	3.26779e-07	-2.06835	-1.03414
101151969	chr14:101151969:T:C	3.64262e-11	-4.89955e-10	-1.04439	2.55026e-06	-4.89955e-10	-1.04783
101152002	chr14:101152002:C:T	4.27729e-11	-1.83874	0.954975	3.32499e-06	-1.7267	0.94415
101152034	chr14:101152034:T:C	6.39577e-11	-4.89955e-10	-0.481452	4.49659e-06	-4.89955e-10	-0.480702
101152122	chr14:101152122:T:C	1.07083e-11	-2.26866	-2.77585e-10	7.40503e-07	-2.28445	-2.77585e-10
101152349	chr14:101152349:AAGG:A	6.12582e-11	-1.65394	1.12936	4.7141e-06	-1.5555	1.12204
101152811	chr14:101152811:T:G	3.24127e-11	-4.89955e-10	-1.16112	2.27757e-06	-4.89955e-10	-1.16091
101152968	chr14:101152968:C:A	3.20978e-11	-4.89955e-10	-1.17089	2.25959e-06	-4.89955e-10	-1.16884
101153168	chr14:101153168:T:A	8.17467e-12	-2.06118	-0.477452	5.0823e-07	-2.16642	-0.494425
101153274	chr14:101153274:T:C	1.60896e-10	-4.89955e-10	0.441083	1.13138e-05	-4.89955e-10	0.442002
101153534	chr14:101153534:C:T	4.13676e-12	-2.06328	-1.15648	2.69439e-07	-2.13883	-1.1566
101154042	chr14:101154042:T:G	2.17783e-11	-1.50691	-0.0518565	1.65731e-06	-1.42426	-0.0545685
101154205	chr14:101154205:T:G	5.87735e-12	-1.93458	-0.933987	3.46628e-07	-2.11342	-0.930103
101154682	chr14:101154682:T:C	2.49e-10	-4.89955e-10	0.877778	1.74741e-05	-4.89955e-10	0.876697
101154944	chr14:101154944:T:C	5.16348e-12	-2.28073	-0.717336	3.59456e-07	-2.29085	-0.716331
101155229	chr14:101155229:C:T	3.38275e-12	-2.28771	-1.13328	2.47122e-07	-2.25351	-1.12838
101155261	chr14:101155261:G:A	7.63593e-12	-1.83308	-0.773731	4.06942e-07	-2.11106	-0.772048
101155533	chr14:101155533:G:A	8.03662e-11	-4.89955e-10	-0.253081	5.68166e-06	-4.89955e-10	-0.246777
101155618	chr14:101155618:C:T	3.58349e-11	-4.89955e-10	-1.06075	2.52036e-06	-4.89955e-10	-1.05962
101155854	chr14:101155854:T:C	2.25582e-11	-1.69078	0.167202	1.68608e-06	-1.62645	0.164832
101156000	chr14:101156000:C:T	3.83721e-12	-2.06749	-1.22744	2.48989e-07	-2.1474	-1.22697
101156103	chr14:101156103:C:T	8.37799e-12	-2.1188	-0.395265	5.28865e-07	-2.20796	-0.413084
101156187	chr14:101156187:T:C	3.29799e-11	-4.89955e-10	-1.14378	2.31546e-06	-4.89955e-10	-1.14441
101156317	chr14:101156317:A:G	3.00007e-11	-4.89955e-10	-1.23845	2.10812e-06	-4.89955e-10	-1.23822
101156363	chr14:101156363:G:A	6.29563e-11	-4.89955e-10	-0.497233	4.43186e-06	-4.89955e-10	-0.495202
101156708	chr14:101156708:T:C	3.12371e-11	-4.89955e-10	-1.19807	2.2006e-06	-4.89955e-10	-1.19529
101156710	chr14:101156710:C:G	5.48828e-11	-4.89955e-10	-0.634475	3.87136e-06	-4.89955e-10	-0.630416
101156927	chr14:101156927:T:C	3.08053e-11	-4.89955e-10	-1.21199	2.16726e-06	-4.89955e-10	-1.21056
101156972	chr14:101156972:T:C	1.49342e-11	-2.01086	0.07484	1.07632e-06	-1.96982	0.0593483
101157295	chr14:101157295:T:C	5.60822e-11	-4.89955e-10	-0.612856	3.95867e-06	-4.89955e-10	-0.608114
101158053	chr14:101158053:C:T	6.10617e-11	-4.89955e-10	-0.52779	4.22599e-06	-4.89955e-10	-0.542767
101158069	chr14:101158069:G:A	8.98824e-12	-1.56125	-0.882505	4.85549e-07	-1.82728	-0.879218
101158420	chr14:101158420:T:A	4.54212e-11	-4.89955e-10	-0.823696	3.20648e-06	-4.89955e-10	-0.818847
101159008	chr14:101159008:C:T	1.10395e-11	-2.21178	-0.0264211	7.76752e-07	-2.20987	-0.026783
101159218	chr14:101159218:C:A	3.11854e-11	-4.89955e-10	-1.19972	2.19707e-06	-4.89955e-10	-1.1969
101159281	chr14:101159281:T:C	1.28129e-11	-2.08922	-2.77585e-10	8.08483e-07	-2.19662	-2.77585e-10
101159302	chr14:101159302:A:G	8.49743e-12	-1.5881	-0.911806	4.66059e-07	-1.83992	-0.907541
101159414	chr14:101159414:T:C	1.00689e-11	-2.24104	-0.0891909	7.10626e-07	-2.23719	-0.0884428
101159538	chr14:101159538:G:T	2.3813e-11	-1.46944	-2.77585e-10	1.48961e-06	-1.58551	-2.77585e-10
101159708	chr14:101159708:A:G	9.99707e-12	-1.98354	-0.353839	6.09916e-07	-2.1062	-0.372251
101160025	chr14:101160025:T:C	2.99854e-11	-4.89955e-10	-1.23897	2.1091e-06	-4.89955e-10	-1.23776
101160359	chr14:101160359:C:T	2.51015e-11	-1.41675	-2.77585e-10	1.927e-06	-1.32806	-2.77585e-10
101160601	chr14:101160601:G:A	6.81587e-11	-4.89955e-10	-0.417836	4.82014e-06	-4.89955e-10	-0.411219
101160647	chr14:101160647:T:TA	1.18953e-10	-4.89955e-10	0.13905	8.32509e-06	-4.89955e-10	0.135252
101160932	chr14:101160932:T:C	5.45732e-11	-4.89955e-10	-0.640133	3.81253e-06	-4.89955e-10	-0.645729
101161129	chr14:101161129:C:T	3.28367e-11	-4.89955e-10	-1.14813	2.30962e-06	-4.89955e-10	-1.14694
101161195	chr14:101161195:A:G	3.0239e-11	-4.89955e-10	-1.23054	2.12582e-06	-4.89955e-10	-1.22986
101161331	chr14:101161331:A:G	6.07548e-12	-2.0379	-0.797517	4.27513e-07	-2.0423	-0.791487
101161580	chr14:101161580:G:A	3.76591e-12	-2.28501	-1.02867	2.70673e-07	-2.27366	-1.01721
101161599	chr14:101161599:T:C	7.87691e-11	-4.89955e-10	-0.273154	5.52096e-06	-4.89955e-10	-0.275469
101161659	chr14:101161659:G:A	3.56503e-11	-4.89955e-10	-1.06592	2.5156e-06	-4.89955e-10	-1.06151
101162231	chr14:101162231:T:C	8.45184e-12	-2.02016	-0.485127	5.18951e-07	-2.13898	-0.500985
101162237	chr14:101162237:C:T	5.59231e-11	-4.89955e-10	-0.615697	3.90622e-06	-4.89955e-10	-0.621451
101162267	chr14:101162267:A:G	4.76495e-12	-1.8887	-1.18969	3.0047e-07	-1.99636	-1.19007
101162356	chr14:101162356:G:A	3.0401e-11	-4.89955e-10	-1.2252	2.13504e-06	-4.89955e-10	-1.22553
101162401	chr14:101162401:G:T	4.42055e-12	-2.17218	-0.981235	3.32157e-07	-2.10367	-0.9825
101162501	chr14:101162501:A:G	5.72216e-11	-4.89955e-10	-0.592744	4.02312e-06	-4.89955e-10	-0.591963
101163134	chr14:101163134:G:A	4.72216e-11	-1.48603	0.701209	3.64818e-06	-1.38393	0.69414
101163186	chr14:101163186:G:T	1.33243e-11	-2.26444	0.214352	9.40742e-07	-2.25965	0.214545
101163561	chr14:101163561:CTT:C	2.99316e-11	-4.89955e-10	-1.24076	2.10227e-06	-4.89955e-10	-1.241
101163711	chr14:101163711:C:T	1.28609e-11	-2.24571	0.160229	9.09766e-07	-2.2392	0.160614
101163748	chr14:101163748:A:T	2.98182e-11	-4.89955e-10	-1.24455	2.09464e-06	-4.89955e-10	-1.24464
101163831	chr14:101163831:C:T	3.52604e-11	-4.89955e-10	-1.07691	2.46725e-06	-4.89955e-10	-1.08092
101164075	chr14:101164075:T:A	3.52511e-11	-4.89955e-10	-1.07718	2.46661e-06	-4.89955e-10	-1.08118
101164302	chr14:101164302:T:C	6.15402e-11	-4.89955e-10	-0.519985	4.25247e-06	-4.89955e-10	-0.536522
101164564	chr14:101164564:G:A	1.12372e-10	-4.89955e-10	0.082138	7.86011e-06	-4.89955e-10	0.0777786
101165037	chr14:101165037:G:A	3.75949e-11	-4.89955e-10	-1.01281	2.65391e-06	-4.89955e-10	-1.00799
101165767	chr14:101165767:CT:C	5.38777e-12	-1.80837	-1.14717	3.72874e-07	-1.82211	-1.14843
101165927	chr14:101165927:C:G	7.77639e-12	-1.351	-1.23758	5.46616e-07	-1.35007	-1.23796
101166348	chr14:101166348:T:C	4.58139e-11	-0.815088	-2.77585e-10	2.19333e-06	-1.1986	-2.77585e-10
101167242	chr14:101167242:A:G	4.13583e-12	-2.29139	-0.928598	3.09565e-07	-2.24306	-0.913549
101167300	chr14:101167300:T:C	1.29869e-10	-4.89955e-10	0.226853	9.10164e-06	-4.89955e-10	0.224433
101167547	chr14:101167547:C:T	3.82493e-12	-2.07041	-1.22772	2.90928e-07	-1.99048	-1.22822
101167601	chr14:101167601:A:G	1.05688e-11	-1.8731	-0.408667	6.28426e-07	-2.02227	-0.426284
101167739	chr14:101167739:T:C	3.01863e-12	-2.29023	-1.24464	2.17094e-07	-2.26688	-1.24456
101167869	chr14:101167869:C:T	2.43985e-11	-1.44515	-2.77585e-10	1.62449e-06	-1.49883	-2.77585e-10
101167937	chr14:101167937:G:A	3.18226e-11	-4.89955e-10	-1.1795	2.23922e-06	-4.89955e-10	-1.17789
101168205	chr14:101168205:A:G	5.231e-11	-4.89955e-10	-0.682488	3.65518e-06	-4.89955e-10	-0.687877
101168254	chr14:101168254:C:T	5.04399e-12	-1.77615	-1.24533	3.43635e-07	-1.80675	-1.24545
101168569	chr14:101168569:T:G	3.17117e-12	-2.25288	-1.2327	2.30505e-07	-2.21874	-1.23276
101168661	chr14:101168661:T:C	3.03099e-11	-1.79479	0.566585	1.99938e-06	-1.8799	0.588721
101168678	chr14:101168678:T:A	9.73053e-12	-1.78438	-0.580027	6.27172e-07	-1.87102	-0.579538
101168880	chr14:101168880:G:T	1.4993e-11	-2.24388	0.311793	1.05429e-06	-2.24262	0.311465
101169078	chr14:101169078:T:C	7.66736e-12	-1.93065	-0.672047	4.62308e-07	-2.06864	-0.686902
101169088	chr14:101169088:T:G	3.12482e-11	-4.89955e-10	-1.19771	2.19356e-06	-4.89955e-10	-1.19849
101169093	chr14:101169093:C:T	5.16978e-11	-4.89955e-10	-0.69426	3.6099e-06	-4.89955e-10	-0.700342
101169167	chr14:101169167:G:A	3.80249e-11	-4.89955e-10	-1.00143	2.6928e-06	-4.89955e-10	-0.99344
101169186	chr14:101169186:T:C	3.29383e-11	-2.1397	0.994664	2.50728e-06	-2.05656	0.991735
101169352	chr14:101169352:G:T	3.08771e-11	-4.89955e-10	-1.20966	2.17289e-06	-4.89955e-10	-1.20796
101169500	chr14:101169500:G:A	7.07566e-12	-2.28858	-0.394431	5.07551e-07	-2.28041	-0.38177
101170005	chr14:101170005:T:C	1.25777e-11	-2.10775	-2.77585e-10	7.36006e-07	-2.29054	-2.77585e-10
101170046	chr14:101170046:C:T	3.84014e-12	-2.28284	-1.01133	2.73944e-07	-2.26445	-1.0144
101170151	chr14:101170151:A:T	3.63349e-12	-2.27801	-1.07147	2.58792e-07	-2.26255	-1.07321
101170217	chr14:101170217:A:G	3.8427e-12	-2.15257	-1.14093	2.8557e-07	-2.09542	-1.14187
101170389	chr14:101170389:T:G	6.36242e-12	-1.84617	-0.943098	3.79573e-07	-1.99953	-0.953204
101170598	chr14:101170598:A:G	3.19751e-11	-4.89955e-10	-1.17472	2.24417e-06	-4.89955e-10	-1.17569
101170663	chr14:101170663:C:T	4.92442e-11	-4.89955e-10	-0.742883	3.4602e-06	-4.89955e-10	-0.742694
101170701	chr14:101170701:G:A	3.28003e-11	-4.89955e-10	-1.14924	2.30182e-06	-4.89955e-10	-1.15032
101170901	chr14:101170901:C:T	3.21415e-11	-4.89955e-10	-1.16953	2.25585e-06	-4.89955e-10	-1.17049
101170995	chr14:101170995:C:T	3.34453e-11	-4.89955e-10	-1.12976	2.34692e-06	-4.89955e-10	-1.13092
101171115	chr14:101171115:T:C	3.18761e-11	-4.89955e-10	-1.17782	2.23651e-06	-4.89955e-10	-1.1791
101171174	chr14:101171174:C:T	7.8006e-11	-4.89955e-10	-0.282889	5.45654e-06	-4.89955e-10	-0.287207
101171257	chr14:101171257:A:C	3.06925e-11	-4.89955e-10	-1.21566	2.15604e-06	-4.89955e-10	-1.21575
101171323	chr14:101171323:C:T	3.70129e-11	-4.89955e-10	-1.02841	2.59547e-06	-4.89955e-10	-1.03025
101171461	chr14:101171461:G:A	6.40012e-12	-1.58895	-1.19441	3.38503e-07	-1.87606	-1.19119
101171854	chr14:101171854:T:C	3.24293e-11	-4.89955e-10	-1.16061	2.27372e-06	-4.89955e-10	-1.1626
101172218	chr14:101172218:G:C	1.03387e-10	-4.89955e-10	-0.0011963	7.29829e-06	-4.89955e-10	0.00361913
101172320	chr14:101172320:A:G	9.23435e-12	-1.30624	-1.1105	4.00427e-07	-1.79219	-1.10705
101172459	chr14:101172459:A:G	1.02379e-11	-1.09225	-1.22132	4.94264e-07	-1.46647	-1.22223
101172512	chr14:101172512:A:T	3.52556e-11	-4.89955e-10	-1.07705	2.46714e-06	-4.89955e-10	-1.08096
101172517	chr14:101172517:G:A	2.99677e-11	-4.89955e-10	-1.23955	2.10714e-06	-4.89955e-10	-1.23869
101172934	chr14:101172934:G:A	6.39491e-12	-1.73773	-1.04644	4.89915e-07	-1.64911	-1.04844
101173015	chr14:101173015:G:A	2.98765e-11	-4.89955e-10	-1.2426	2.1001e-06	-4.89955e-10	-1.24204
101173537	chr14:101173537:C:T	1.23116e-11	-1.08717	-1.04196	5.04911e-07	-1.62885	-1.03855
101173715	chr14:101173715:T:C	1.9683e-11	-1.51145	-0.14847	1.1612e-06	-1.6803	-0.154269
101174323	chr14:101174323:A:T	3.35002e-11	-2.29139	1.16327	2.40515e-06	-2.26032	1.15391
101174455	chr14:101174455:A:G	1.03639e-11	-1.91878	-0.382562	6.3072e-07	-2.04763	-0.397286
101174641	chr14:101174641:T:C	4.04056e-12	-2.27582	-0.967468	3.18659e-07	-2.15228	-0.975371
101174701	chr14:101174701:G:A	1.92055e-11	-1.68448	-2.77585e-10	1.62057e-06	-1.50124	-2.77585e-10
101174798	chr14:101174798:A:G	2.97846e-11	-4.89955e-10	-1.24568	2.09231e-06	-4.89955e-10	-1.24575
101174899	chr14:101174899:G:C	2.22077e-11	-0.422083	-1.11715	1.28217e-06	-0.614119	-1.12135
101174936	chr14:101174936:C:T	9.98174e-12	-1.6195	-0.719419	6.54266e-07	-1.68648	-0.721784
101175047	chr14:101175047:A:C	1.13943e-11	-1.53819	-0.66837	7.49038e-07	-1.60254	-0.670451
101175671	chr14:101175671:G:A	4.12137e-11	-0.920904	-2.77585e-10	2.59434e-06	-1.03069	-2.77585e-10
101175678	chr14:101175678:A:G	6.3091e-11	-2.27061	1.77551	4.35561e-06	-2.28427	1.77171
101176227	chr14:101176227:G:C	3.63293e-11	-4.89955e-10	-1.04705	2.55078e-06	-4.89955e-10	-1.04762
101176352	chr14:101176352:G:A	3.07223e-11	-4.89955e-10	-1.21468	2.16416e-06	-4.89955e-10	-1.21199
101176742	chr14:101176742:C:T	3.82214e-11	-4.89955e-10	-0.99628	2.69718e-06	-4.89955e-10	-0.991816
101176744	chr14:101176744:A:G	2.50256e-11	-0.185979	-1.2338	9.42862e-07	-0.80774	-1.23512
101177040	chr14:101177040:C:T	1.06795e-11	-2.27135	-2.77585e-10	7.38291e-07	-2.28744	-2.77585e-10
101177107	chr14:101177107:T:C	1.94165e-11	-1.28624	-0.387314	1.25678e-06	-1.36486	-0.390614
101177244	chr14:101177244:C:CG	2.97934e-11	-4.89955e-10	-1.24539	2.09263e-06	-4.89955e-10	-1.2456
101177382	chr14:101177382:A:G	1.04977e-11	-2.28852	-2.77585e-10	7.38546e-07	-2.28709	-2.77585e-10
101177490	chr14:101177490:G:A	3.39733e-11	-4.89955e-10	-1.1141	2.37777e-06	-4.89955e-10	-1.11786
101177511	chr14:101177511:G:A	2.98021e-11	-4.89955e-10	-1.2451	2.09437e-06	-4.89955e-10	-1.24477
101177740	chr14:101177740:T:C	1.05504e-11	-2.28351	-2.77585e-10	7.38027e-07	-2.2878	-2.77585e-10
101177855	chr14:101177855:C:T	2.98495e-11	-4.89955e-10	-1.24351	2.09824e-06	-4.89955e-10	-1.24292
101178068	chr14:101178068:G:A	2.08789e-11	-0.442842	-1.1581	8.07981e-07	-1.03586	-1.16138
101178073	chr14:101178073:G:T	2.14875e-11	-0.405529	-1.16667	8.27361e-07	-1.00375	-1.16979
101178235	chr14:101178235:C:T	3.09619e-11	-4.89955e-10	-1.20692	2.16845e-06	-4.89955e-10	-1.21001
101178265	chr14:101178265:AG:A	4.74319e-12	-2.09207	-0.990897	3.59567e-07	-2.01075	-0.996128
101178451	chr14:101178451:C:A	6.48049e-12	-2.26264	-0.50824	4.65788e-07	-2.23642	-0.511626
101178491	chr14:101178491:C:G	3.04515e-12	-2.2872	-1.23892	2.41388e-07	-2.16617	-1.2392
101178512	chr14:101178512:C:T	6.36376e-12	-2.19873	-0.590329	4.69499e-07	-2.14739	-0.592723
101179110	chr14:101179110:T:A	7.21978e-10	0.828686	1.11363	3.33481e-05	0.388278	1.1347
101179137	chr14:101179137:C:T	1.12546e-11	-2.2189	-2.77585e-10	7.65319e-07	-2.25148	-2.77585e-10
101179196	chr14:101179196:C:T	4.40427e-12	-1.95447	-1.20263	4.02574e-07	-1.68771	-1.20619
101179324	chr14:101179324:G:A	4.87415e-12	-1.82151	-1.23422	4.6007e-07	-1.52427	-1.23613
101179504	chr14:101179504:A:T	1.03481e-10	-4.89955e-10	-0.000289683	7.21639e-06	-4.89955e-10	-0.00766635
101179575	chr14:101179575:T:C	2.98435e-11	-4.89955e-10	-1.24371	2.09752e-06	-4.89955e-10	-1.24327
101179583	chr14:101179583:G:A	2.99696e-11	-4.89955e-10	-1.23949	2.10702e-06	-4.89955e-10	-1.23874
101179661	chr14:101179661:CA:C	5.13792e-12	-1.87277	-1.13025	3.18949e-07	-1.9966	-1.13014
101179915	chr14:101179915:C:T	4.29455e-11	-4.89955e-10	-0.879743	3.02611e-06	-4.89955e-10	-0.876743
101180412	chr14:101180412:G:A	4.86138e-12	-2.02171	-1.03665	3.13482e-07	-2.10777	-1.03626
101180458	chr14:101180458:ATAT:A	1.75689e-11	-0.892378	-0.881165	6.7384e-07	-1.49735	-0.881436
101180714	chr14:101180714:A:G	5.22462e-11	-4.89955e-10	-0.683708	3.66973e-06	-4.89955e-10	-0.683904
101181209	chr14:101181209:A:T	5.47169e-12	-1.7829	-1.15719	3.59841e-07	-1.85053	-1.15559
101181215	chr14:101181215:TC:T	5.61641e-12	-1.75283	-1.16115	3.68666e-07	-1.82229	-1.1596
101181284	chr14:101181284:AC:A	4.64097e-12	-2.05524	-1.04951	2.90576e-07	-2.16392	-1.05599
101181286	chr14:101181286:AG:A	4.62537e-12	-2.05917	-1.04894	2.89973e-07	-2.16654	-1.05545
101181725	chr14:101181725:G:A	3.94607e-12	-2.0966	-1.17035	2.84426e-07	-2.07429	-1.16701
101182051	chr14:101182051:C:A	1.21601e-11	-2.14152	-2.77585e-10	8.20237e-07	-2.18218	-2.77585e-10
101182198	chr14:101182198:G:A	5.34919e-12	-1.75359	-1.20914	3.28191e-07	-1.8896	-1.20858
101182565	chr14:101182565:A:T	2.97909e-11	-4.89955e-10	-1.24547	2.09278e-06	-4.89955e-10	-1.24553
101182595	chr14:101182595:A:G	3.00492e-11	-4.89955e-10	-1.23684	2.11219e-06	-4.89955e-10	-1.2363
101182874	chr14:101182874:G:A	5.76524e-11	-1.58008	0.99484	2.96503e-06	-1.89272	0.995583
101183305	chr14:101183305:C:A	2.98317e-11	-4.89955e-10	-1.2441	2.09546e-06	-4.89955e-10	-1.24425
101183614	chr14:101183614:G:A	1.55118e-11	-1.89807	-2.77585e-10	1.20156e-06	-1.8004	-2.77585e-10
101183623	chr14:101183623:G:A	3.18317e-11	-4.89955e-10	-1.17921	2.23419e-06	-4.89955e-10	-1.18014
101183633	chr14:101183633:G:A	9.22997e-11	-4.89955e-10	-0.114634	6.54392e-06	-4.89955e-10	-0.105485
101183727	chr14:101183727:A:G	1.32494e-11	-2.05573	-2.77585e-10	8.64291e-07	-2.12987	-2.77585e-10
101183814	chr14:101183814:G:A	7.98342e-11	-4.89955e-10	-0.259722	5.62872e-06	-4.89955e-10	-0.25614
101184051	chr14:101184051:A:G	2.98218e-11	-4.89955e-10	-1.24444	2.09423e-06	-4.89955e-10	-1.24483
101184075	chr14:101184075:C:T	7.20638e-12	-1.67649	-0.988222	5.66138e-07	-1.56056	-0.992382
101184215	chr14:101184215:A:G	3.98228e-12	-2.16957	-1.08825	2.85983e-07	-2.14673	-1.08911
101184285	chr14:101184285:A:G	5.849e-11	-4.89955e-10	-0.570819	4.09045e-06	-4.89955e-10	-0.575366
101184371	chr14:101184371:T:C	5.64819e-10	-4.89955e-10	1.69683	4.04016e-05	-4.89955e-10	1.71485
101184393	chr14:101184393:A:G	3.01116e-11	-4.89955e-10	-1.23476	2.11381e-06	-4.89955e-10	-1.23553
101184425	chr14:101184425:A:G	1.25397e-11	-2.11078	-2.77585e-10	9.59379e-07	-2.02549	-2.77585e-10
101184506	chr14:101184506:T:C	3.88708e-11	-4.89955e-10	-0.979433	2.72128e-06	-4.89955e-10	-0.982918
101184557	chr14:101184557:T:C	1.41933e-10	-4.89955e-10	0.315677	1.03051e-05	-4.89955e-10	0.348614
101184577	chr14:101184577:T:G	4.99423e-12	-2.28243	-0.748966	3.72892e-07	-2.22171	-0.748775
101184618	chr14:101184618:A:G	3.50777e-12	-2.28342	-1.10127	2.48019e-07	-2.27758	-1.10069
101185222	chr14:101185222:T:A	3.26593e-11	-4.89955e-10	-1.15355	2.29509e-06	-4.89955e-10	-1.15325
101185253	chr14:101185253:T:C	6.04341e-11	-1.21009	0.67197	3.49829e-06	-1.41706	0.685311
101185291	chr14:101185291:C:T	1.58158e-11	-1.98183	0.103159	1.32654e-06	-1.82905	0.127608
101185411	chr14:101185411:A:G	2.64036e-11	-1.07636	-0.289812	1.88342e-06	-1.06648	-0.284455
101185448	chr14:101185448:G:A	1.96729e-10	-1.61736	2.25951	1.19236e-05	-1.77525	2.26974
101185481	chr14:101185481:G:A	8.39938e-12	-1.45265	-1.05887	4.24462e-07	-1.77091	-1.07004
101185579	chr14:101185579:G:A	1.56331e-11	-0.782777	-1.10751	1.24315e-06	-0.652711	-1.11366
101185623	chr14:101185623:C:T	4.24315e-11	-4.89955e-10	-0.891783	3.00148e-06	-4.89955e-10	-0.884917
101185815	chr14:101185815:C:T	3.38798e-11	-4.89955e-10	-1.11686	2.37756e-06	-4.89955e-10	-1.11795
101185879	chr14:101185879:C:T	4.8775e-11	-4.89955e-10	-0.752456	3.45654e-06	-4.89955e-10	-0.743753
101186270	chr14:101186270:C:A	4.24429e-11	-2.29134	1.39983	3.03446e-06	-2.28789	1.4139
101186493	chr14:101186493:T:C	6.57137e-11	-2.28266	1.82829	4.78632e-06	-2.2663	1.84804
101186507	chr14:101186507:G:C	7.25837e-12	-1.57838	-1.07914	3.80546e-07	-1.86126	-1.08891
101186760	chr14:101186760:C:T	2.4528e-11	-1.43986	-2.77585e-10	1.97306e-06	-1.30444	-2.77585e-10
101186850	chr14:101186850:T:C	1.16975e-11	-2.1803	-2.77585e-10	7.95935e-07	-2.21226	-2.77585e-10
101186975	chr14:101186975:C:T	3.8008e-11	-4.89955e-10	-1.00188	2.68603e-06	-4.89955e-10	-0.995956
101187038	chr14:101187038:T:G	3.63289e-11	-4.89955e-10	-1.04706	2.56746e-06	-4.89955e-10	-1.0411
101187222	chr14:101187222:C:T	1.17652e-10	-4.89955e-10	0.128059	8.43296e-06	-4.89955e-10	0.148126
101187416	chr14:101187416:C:T	2.63006e-11	-0.314674	-1.05541	1.92483e-06	-0.278208	-1.05097
101187476	chr14:101187476:G:A	3.73274e-11	-4.89955e-10	-1.01995	2.61694e-06	-4.89955e-10	-1.02202
101187744	chr14:101187744:G:A	6.27394e-12	-1.55903	-1.24424	4.62027e-07	-1.51142	-1.24473
101187806	chr14:101187806:G:A	3.61719e-11	-4.89955e-10	-1.05139	2.53958e-06	-4.89955e-10	-1.05202
101187848	chr14:101187848:G:A	1.57844e-10	-4.89955e-10	0.421933	1.12442e-05	-4.89955e-10	0.435828
101187853	chr14:101187853:T:C	6.17727e-12	-2.27968	-0.539119	4.29772e-07	-2.28165	-0.54687
101188399	chr14:101188399:TGGCTGTGTGCCAGTCATGACCTTG:T	4.22232e-11	-4.89955e-10	-0.896704	2.98434e-06	-4.89955e-10	-0.890644
101188422	chr14:101188422:TG:T	6.73878e-12	-1.61633	-1.11547	4.99134e-07	-1.56109	-1.11782
101188681	chr14:101188681:C:T	3.61831e-11	-4.89955e-10	-1.05108	2.53578e-06	-4.89955e-10	-1.05352
101189917	chr14:101189917:C:G	3.04361e-11	-0.186526	-1.03752	1.19144e-06	-0.784046	-1.02482
101190381	chr14:101190381:T:G	5.76127e-11	0.549339	-1.13527	3.3727e-06	0.367715	-1.13602
101190482	chr14:101190482:C:T	8.79401e-12	-1.98458	-0.481028	5.72282e-07	-2.07196	-0.470184
101190573	chr14:101190573:A:T	2.35469e-11	-0.593895	-0.886785	1.50457e-06	-0.693801	-0.881712
101190605	chr14:101190605:T:C	8.1738e-11	-4.89955e-10	-0.236156	5.81827e-06	-4.89955e-10	-0.223018
101191535	chr14:101191535:G:A	6.20586e-11	-0.511596	-2.77585e-10	2.34422e-06	-1.13207	-2.77585e-10
101192556	chr14:101192556:C:T	3.55654e-11	-4.89955e-10	-1.0683	2.51638e-06	-4.89955e-10	-1.0612
101192834	chr14:101192834:C:T	3.77525e-11	-4.89955e-10	-1.00862	2.66183e-06	-4.89955e-10	-1.00501
101192845	chr14:101192845:G:A	1.01955e-11	-1.96835	-0.349379	6.64153e-07	-2.05483	-0.338434
101194230	chr14:101194230:T:C	3.4657e-11	-4.89955e-10	-1.09417	2.42155e-06	-4.89955e-10	-1.09961
101194466	chr14:101194466:G:A	4.71861e-11	-4.89955e-10	-0.785575	3.34599e-06	-4.89955e-10	-0.776259
101194486	chr14:101194486:G:A	1.15847e-11	-2.18999	-2.77585e-10	8.64571e-07	-2.12954	-2.77585e-10
101194516	chr14:101194516:C:T	3.04215e-11	-4.89955e-10	-1.22453	2.13592e-06	-4.89955e-10	-1.22513
101194638	chr14:101194638:T:A	3.32953e-11	-4.89955e-10	-1.13426	2.33485e-06	-4.89955e-10	-1.13607
101194650	chr14:101194650:G:A	2.2151e-11	-0.609385	-0.932407	1.70025e-06	-0.529787	-0.923461
101194692	chr14:101194692:G:A	6.90457e-12	-2.17554	-0.531952	4.81789e-07	-2.1742	-0.540073
101194771	chr14:101194771:G:C	6.18404e-12	-1.93449	-0.883214	4.09164e-07	-2.00236	-0.875301
101194944	chr14:101194944:T:C	6.62213e-12	-1.72625	-1.02301	3.42178e-07	-2.01968	-1.03677
101195289	chr14:101195289:G:A	3.04775e-11	-4.89955e-10	-1.22269	2.14576e-06	-4.89955e-10	-1.22053
101195451	chr14:101195451:T:C	4.50495e-12	-2.10106	-1.03344	3.15549e-07	-2.10026	-1.0372
101195577	chr14:101195577:C:T	3.36011e-11	-4.89955e-10	-1.12512	2.35542e-06	-4.89955e-10	-1.1273
101195964	chr14:101195964:T:C	3.8695e-11	-4.89955e-10	-0.983966	2.74072e-06	-4.89955e-10	-0.9758
101196191	chr14:101196191:G:A	6.00123e-11	-4.89955e-10	-0.545126	4.2112e-06	-4.89955e-10	-0.546275
101196288	chr14:101196288:GC:G	3.3932e-11	-4.89955e-10	-1.11532	2.37197e-06	-4.89955e-10	-1.1203
101196446	chr14:101196446:T:G	3.39246e-11	-4.89955e-10	-1.11553	2.37145e-06	-4.89955e-10	-1.12052
101196998	chr14:101196998:T:C	1.56706e-11	-1.29486	-0.59303	1.1163e-06	-1.28819	-0.58581
101197026	chr14:101197026:A:G	4.10066e-11	-0.925943	-2.77585e-10	2.12677e-06	-1.22942	-2.77585e-10
101197204	chr14:101197204:A:G	3.14558e-11	-4.89955e-10	-1.19109	2.20486e-06	-4.89955e-10	-1.19336
101197561	chr14:101197561:A:C	2.99888e-11	-4.89955e-10	-1.23885	2.1079e-06	-4.89955e-10	-1.23833
101197743	chr14:101197743:T:C	3.81963e-12	-2.29084	-1.00868	2.74714e-07	-2.2635	-1.01255
101197978	chr14:101197978:C:T	5.0545e-12	-2.16379	-0.855607	3.69359e-07	-2.12844	-0.851568
101198457	chr14:101198457:G:A	5.23061e-11	-4.89955e-10	-0.682563	3.70156e-06	-4.89955e-10	-0.675268
101198480	chr14:101198480:G:A	4.58648e-12	-1.96317	-1.15339	2.6096e-07	-2.16783	-1.15958
101198580	chr14:101198580:G:A	5.95497e-12	-2.0124	-0.843049	4.21278e-07	-2.00014	-0.848339
101198592	chr14:101198592:C:T	3.07785e-11	-4.89955e-10	-1.21286	2.15925e-06	-4.89955e-10	-1.21426
101198634	chr14:101198634:TG:T	6.69824e-12	-1.6449	-1.09293	4.25313e-07	-1.74273	-1.09622
101198696	chr14:101198696:T:C	4.19538e-12	-2.14012	-1.06557	3.13327e-07	-2.08551	-1.05902
101198715	chr14:101198715:G:C	7.10919e-12	-1.67532	-1.00296	3.61085e-07	-1.98519	-1.01747
101198738	chr14:101198738:G:A	7.7455e-11	-4.89955e-10	-0.289978	5.40379e-06	-4.89955e-10	-0.296921
101199149	chr14:101199149:A:G	2.98191e-11	-4.89955e-10	-1.24453	2.09449e-06	-4.89955e-10	-1.24471
101199342	chr14:101199342:C:T	1.14619e-11	-2.20065	-2.77585e-10	8.47387e-07	-2.14962	-2.77585e-10
101199513	chr14:101199513:G:C	4.26387e-11	-4.89955e-10	-0.886913	3.00474e-06	-4.89955e-10	-0.883831
101199760	chr14:101199760:T:C	1.09446e-11	-2.24682	-2.77585e-10	7.54109e-07	-2.26624	-2.77585e-10
101199958	chr14:101199958:G:A	4.55515e-11	-4.89955e-10	-0.820831	3.19727e-06	-4.89955e-10	-0.821723
101200053	chr14:101200053:G:A	3.03439e-11	-4.89955e-10	-1.22708	2.13278e-06	-4.89955e-10	-1.2266
101200433	chr14:101200433:C:T	1.07149e-11	-1.63162	-0.636415	7.9957e-07	-1.57804	-0.629666
101201035	chr14:101201035:C:T	3.75697e-12	-2.16193	-1.15414	2.64644e-07	-2.16242	-1.15097
101201188	chr14:101201188:C:G	2.98264e-11	-4.89955e-10	-1.24428	2.09548e-06	-4.89955e-10	-1.24424
101201361	chr14:101201361:C:T	7.35339e-12	-1.71803	-0.92648	5.48912e-07	-1.65771	-0.926131
101201452	chr14:101201452:A:G	3.39918e-11	-4.89955e-10	-1.11355	2.3759e-06	-4.89955e-10	-1.11865
101201469	chr14:101201469:C:T	3.22385e-11	-4.89955e-10	-1.16651	2.26061e-06	-4.89955e-10	-1.16839
101201470	chr14:101201470:C:T	3.07224e-11	-4.89955e-10	-1.21468	2.16051e-06	-4.89955e-10	-1.21368
101201893	chr14:101201893:G:C	6.44322e-12	-1.78203	-0.994616	3.38692e-07	-2.05739	-1.0093
101201985	chr14:101201985:C:T	1.42149e-11	-1.33054	-0.654848	1.07219e-06	-1.26449	-0.649819
101202041	chr14:101202041:G:A	3.90634e-11	-4.89955e-10	-0.974489	2.73034e-06	-4.89955e-10	-0.979594
101202095	chr14:101202095:G:A	6.05091e-12	-1.83292	-1.00654	3.23508e-07	-2.09182	-1.02074
101202191	chr14:101202191:A:G	3.0321e-11	-4.89955e-10	-1.22783	2.13051e-06	-4.89955e-10	-1.22766
101202269	chr14:101202269:G:A	2.01005e-11	-1.21289	-0.42604	1.50432e-06	-1.15398	-0.421703
101202460	chr14:101202460:G:A	3.86414e-12	-2.28316	-1.00477	2.83477e-07	-2.23639	-1.00825
101202468	chr14:101202468:G:A	6.21792e-12	-1.80362	-1.00862	3.28983e-07	-2.07303	-1.02274
101202473	chr14:101202473:C:T	3.39903e-11	-4.89955e-10	-1.1136	2.3975e-06	-4.89955e-10	-1.1096
101202517	chr14:101202517:T:A	3.82231e-12	-2.14544	-1.15338	2.69313e-07	-2.14577	-1.15013
101202667	chr14:101202667:G:A	3.51056e-11	-4.89955e-10	-1.08132	2.4565e-06	-4.89955e-10	-1.08528
101202753	chr14:101202753:G:A	6.76248e-12	-2.27384	-0.454443	5.15764e-07	-2.19814	-0.447985
101202773	chr14:101202773:A:T	3.59912e-11	-4.89955e-10	-1.0564	2.51327e-06	-4.89955e-10	-1.06244
101202887	chr14:101202887:G:A	3.51981e-12	-2.14194	-1.23933	2.33555e-07	-2.19939	-1.23897
101202888	chr14:101202888:T:A	2.98971e-11	-4.89955e-10	-1.24191	2.1024e-06	-4.89955e-10	-1.24094
101202977	chr14:101202977:C:T	1.11526e-11	-2.228	-2.77585e-10	8.23558e-07	-2.17814	-2.77585e-10
101203005	chr14:101203005:G:A	1.86074e-11	-1.16526	-0.550851	1.41808e-06	-1.08945	-0.54527
101203059	chr14:101203059:A:G	5.28843e-12	-2.10885	-0.865303	3.7878e-07	-2.08248	-0.872338
101203487	chr14:101203487:C:T	3.18764e-11	-4.89955e-10	-1.17781	2.23473e-06	-4.89955e-10	-1.1799
101203550	chr14:101203550:C:G	2.9826e-11	-4.89955e-10	-1.24429	2.09572e-06	-4.89955e-10	-1.24413
101204229	chr14:101204229:T:A	7.27645e-12	-1.64333	-1.0117	5.4674e-07	-1.56975	-1.01806
101204285	chr14:101204285:G:T	3.02951e-11	-4.89955e-10	-1.22869	2.12524e-06	-4.89955e-10	-1.23013
101204945	chr14:101204945:T:C	2.99313e-11	-4.89955e-10	-1.24077	2.1022e-06	-4.89955e-10	-1.24104
101205271	chr14:101205271:T:A	6.67512e-12	-1.66523	-1.07605	4.37391e-07	-1.7412	-1.06975
101205305	chr14:101205305:A:G	4.03844e-11	-4.89955e-10	-0.941232	2.82332e-06	-4.89955e-10	-0.946109
101205392	chr14:101205392:G:A	3.39587e-11	-4.89955e-10	-1.11453	2.37756e-06	-4.89955e-10	-1.11795
101205571	chr14:101205571:C:T	3.4e-11	-4.89955e-10	-1.11332	2.38109e-06	-4.89955e-10	-1.11646
101205701	chr14:101205701:A:G	4.43265e-11	-0.848092	-2.77585e-10	3.87452e-06	-0.629599	-2.77585e-10
101206857	chr14:101206857:C:T	3.01913e-11	-4.89955e-10	-1.23212	2.12191e-06	-4.89955e-10	-1.2317
101206862	chr14:101206862:T:C	6.0145e-12	-1.68859	-1.15691	3.08907e-07	-1.99311	-1.16562
101207040	chr14:101207040:C:T	7.39561e-12	-1.43821	-1.20058	3.73705e-07	-1.76268	-1.20563
101207311	chr14:101207311:T:C	3.50324e-11	-4.89955e-10	-1.0834	2.44758e-06	-4.89955e-10	-1.08892
101207361	chr14:101207361:G:C	2.98209e-11	-4.89955e-10	-1.24447	2.09493e-06	-4.89955e-10	-1.2445
101207523	chr14:101207523:T:G	6.91548e-12	-1.48158	-1.22433	3.53107e-07	-1.79723	-1.22777
101207577	chr14:101207577:T:C	4.88635e-12	-1.81303	-1.2402	3.53346e-07	-1.78379	-1.24054
101207762	chr14:101207762:G:C	5.57299e-12	-1.68316	-1.23858	4.08652e-07	-1.64104	-1.23787
101207836	chr14:101207836:T:C	1.11635e-11	-2.14387	-0.083158	8.23538e-07	-2.09627	-0.0818976
101207937	chr14:101207937:G:A	3.62192e-11	-4.89955e-10	-1.05009	2.5438e-06	-4.89955e-10	-1.05036
101207959	chr14:101207959:T:G	3.00927e-11	-4.89955e-10	-1.23539	2.11486e-06	-4.89955e-10	-1.23503
101208522	chr14:101208522:C:T	3.00041e-11	-4.89955e-10	-1.23834	2.10621e-06	-4.89955e-10	-1.23913
101208584	chr14:101208584:A:G	4.30643e-12	-2.28976	-0.889807	3.10844e-07	-2.25839	-0.894098
101208841	chr14:101208841:T:C	3.71197e-11	-4.89955e-10	-1.02553	2.5918e-06	-4.89955e-10	-1.03167
101209528	chr14:101209528:A:G	1.18686e-11	-1.40099	-0.764788	9.59911e-07	-1.26617	-0.758762
101209548	chr14:101209548:A:C	1.41349e-11	-1.66462	-0.326411	1.01452e-06	-1.64175	-0.327864
101209644	chr14:101209644:A:G	3.23991e-11	-4.89955e-10	-1.16154	2.27225e-06	-4.89955e-10	-1.16325
101209676	chr14:101209676:C:T	4.25893e-11	-4.89955e-10	-0.888071	2.99549e-06	-4.89955e-10	-0.886912
101209811	chr14:101209811:G:A	3.58922e-11	-4.89955e-10	-1.05916	2.50784e-06	-4.89955e-10	-1.0646
101209886	chr14:101209886:T:C	3.0117e-11	-4.89955e-10	-1.23459	2.11499e-06	-4.89955e-10	-1.23497
101210080	chr14:101210080:T:A	3.27754e-11	-4.89955e-10	-1.15	2.29825e-06	-4.89955e-10	-1.15187
101210293	chr14:101210293:T:C	3.46717e-11	-4.89955e-10	-1.09375	2.42655e-06	-4.89955e-10	-1.09755
101210546	chr14:101210546:T:A	3.27285e-11	-4.89955e-10	-1.15143	2.29495e-06	-4.89955e-10	-1.15331
101210674	chr14:101210674:C:T	3.61011e-12	-2.11376	-1.24218	2.388e-07	-2.17429	-1.24186
101210799	chr14:101210799:T:C	3.53328e-12	-2.13304	-1.24441	2.34273e-07	-2.19068	-1.24461
101210945	chr14:101210945:G:C	3.93659e-11	-4.89955e-10	-0.966776	2.77099e-06	-4.89955e-10	-0.964818
101211341	chr14:101211341:G:T	5.24106e-12	-2.14649	-0.836663	3.6917e-07	-2.13977	-0.840755
101211419	chr14:101211419:C:T	1.84518e-11	-2.08605	0.361533	1.51995e-06	-1.926	0.360658
101211421	chr14:101211421:T:C	6.54849e-12	-1.63408	-1.12636	3.30285e-07	-1.95539	-1.13644
101211456	chr14:101211456:G:A	3.51514e-12	-2.15502	-1.22758	2.47658e-07	-2.15061	-1.22912
101211501	chr14:101211501:T:C	3.82914e-11	-4.89955e-10	-0.994449	2.67495e-06	-4.89955e-10	-1.00009
101211603	chr14:101211603:G:A	6.21573e-12	-1.68409	-1.1285	3.18315e-07	-1.99029	-1.13844
101211814	chr14:101211814:C:T	3.10637e-11	-4.89955e-10	-1.20364	2.18109e-06	-4.89955e-10	-1.2042
101212021	chr14:101212021:C:T	3.41216e-11	-4.89955e-10	-1.10975	2.39244e-06	-4.89955e-10	-1.11171
101212134	chr14:101212134:T:A	3.373e-11	-1.12129	-2.77585e-10	1.20325e-06	-1.79899	-2.77585e-10
101212176	chr14:101212176:C:T	3.81344e-11	-4.89955e-10	-0.998559	2.66776e-06	-4.89955e-10	-1.00278
101212368	chr14:101212368:A:G	3.74849e-11	-4.89955e-10	-1.01574	2.62442e-06	-4.89955e-10	-1.01916
101212387	chr14:101212387:CACAG:C	3.98557e-11	-4.89955e-10	-0.95441	2.78754e-06	-4.89955e-10	-0.958863
101212391	chr14:101212391:G:C	1.47616e-11	-1.94765	-2.77585e-10	1.03361e-06	-1.95096	-2.77585e-10
101212428	chr14:101212428:G:C	1.07388e-11	-2.26581	-2.77585e-10	7.92386e-07	-2.21673	-2.77585e-10
101212523	chr14:101212523:G:T	6.3825e-12	-1.54045	-1.24566	3.47572e-07	-1.79516	-1.24565
101212613	chr14:101212613:G:A	6.10299e-12	-1.8163	-1.0146	3.60641e-07	-1.98551	-1.01838
101212741	chr14:101212741:T:C	5.90721e-12	-1.80206	-1.06145	3.55461e-07	-1.95347	-1.06489
101212918	chr14:101212918:G:A	2.10274e-11	-2.0975	0.503646	1.69507e-06	-1.96381	0.507516
101213181	chr14:101213181:C:T	5.55452e-12	-1.90758	-1.01748	3.40361e-07	-2.04079	-1.02098
101213244	chr14:101213244:T:C	1.04455e-11	-1.51282	-0.780685	7.71744e-07	-1.46544	-0.777684
101213356	chr14:101213356:C:T	1.11115e-11	-2.0671	-0.164593	9.13267e-07	-1.9164	-0.158351
101213437	chr14:101213437:C:T	2.06774e-10	0.691952	-2.77585e-10	1.11512e-05	0.42753	-2.77585e-10
101213548	chr14:101213548:A:G	2.67021e-11	-1.22161	-0.13332	2.05416e-06	-1.14109	-0.12306
101213606	chr14:101213606:A:G	4.82823e-11	-4.89955e-10	-0.76261	3.40529e-06	-4.89955e-10	-0.758691
101213659	chr14:101213659:T:C	3.64502e-12	-2.13669	-1.20962	2.42622e-07	-2.1923	-1.20797
101213683	chr14:101213683:G:A	3.75913e-11	-4.89955e-10	-1.0129	2.62897e-06	-4.89955e-10	-1.01743
101213714	chr14:101213714:A:G	3.41965e-11	-4.89955e-10	-1.10755	2.39735e-06	-4.89955e-10	-1.10966
101214071	chr14:101214071:A:T	3.86237e-12	-2.2167	-1.07169	2.65889e-07	-2.24301	-1.06569
101214157	chr14:101214157:A:G	1.10539e-11	-2.23689	-2.77585e-10	7.69577e-07	-2.24594	-2.77585e-10
101214172	chr14:101214172:T:G	3.0662e-11	-4.89955e-10	-1.21665	2.15164e-06	-4.89955e-10	-1.21779
101214202	chr14:101214202:G:A	3.03879e-11	-4.89955e-10	-1.22563	2.13563e-06	-4.89955e-10	-1.22526
101214362	chr14:101214362:A:G	7.40187e-12	-1.94984	-0.688102	5.64894e-07	-1.87517	-0.679973
101214381	chr14:101214381:A:G	7.84476e-12	-1.4513	-1.12853	3.9282e-07	-1.7942	-1.12422
101214510	chr14:101214510:G:A	2.08714e-11	-1.60129	-2.77585e-10	1.30243e-06	-1.71979	-2.77585e-10
101214521	chr14:101214521:A:G	5.46852e-12	-1.80726	-1.13341	3.6e-07	-1.86693	-1.13874
101214541	chr14:101214541:T:C	7.11816e-12	-2.12	-0.557028	6.23105e-07	-1.88467	-0.572393
101214618	chr14:101214618:G:A	3.02617e-11	-4.89955e-10	-1.22979	2.12408e-06	-4.89955e-10	-1.23068
101214650	chr14:101214650:T:C	3.18858e-12	-2.25064	-1.22946	2.27797e-07	-2.23298	-1.23034
101214784	chr14:101214784:T:C	3.50285e-11	-1.5268	0.443283	2.50657e-06	-1.51144	0.446332
101214880	chr14:101214880:C:T	4.39505e-11	-4.89955e-10	-0.85661	3.10309e-06	-4.89955e-10	-0.851622
101214966	chr14:101214966:C:T	1.09861e-11	-1.8469	-0.396151	6.30263e-07	-2.03521	-0.410429
101215089	chr14:101215089:C:T	9.47796e-12	-1.26047	-1.13023	5.23427e-07	-1.50003	-1.13135
101215097	chr14:101215097:G:A	2.98545e-11	-4.89955e-10	-1.24334	2.09651e-06	-4.89955e-10	-1.24375
101215104	chr14:101215104:C:T	2.56093e-10	-4.89955e-10	0.905865	1.81899e-05	-4.89955e-10	0.916846
101215511	chr14:101215511:C:A	4.12105e-11	-4.89955e-10	-0.920982	2.88761e-06	-4.89955e-10	-0.923593
101216045	chr14:101216045:C:T	4.83736e-12	-2.28329	-0.780013	3.4634e-07	-2.26496	-0.779399
101216053	chr14:101216053:C:T	3.67067e-12	-2.25729	-1.08201	2.58205e-07	-2.25498	-1.08304
101216386	chr14:101216386:A:C	3.98594e-11	-4.89955e-10	-0.954316	2.79166e-06	-4.89955e-10	-0.957385
```
