## Supplementary material for "Characterization of shared and ancestry-specific signals driving complex traits using multi-ancestry fine-mapping": susiex_nc3.cs80.cs

```
CS_ID	SNP	BP	REF_ALLELE	ALT_ALLELE	REF_FRQ	BETA	SE	-LOG10P	CS_PIP	OVRL_PIP
1	chr14:100716805:C:G	100716805	G,G	C,C	1,1	-inf,-inf	inf,inf	22.0891,0.0751354	0.822903	0.822907
2	chr14:100704099:G:A	100704099	A,A	G,G	1,1	inf,-inf	inf,inf	18.2751,0.155196	0.234296	0.234307
2	chr14:100706205:C:T	100706205	T,T	C,C	1,1	inf,-inf	inf,inf	18.0928,0.293353	0.191519	0.191531
2	chr14:100706719:C:T	100706719	T,T	C,C	1,1	inf,-inf	inf,inf	18.1852,0.160475	0.190774	0.190786
2	chr14:100704151:A:G	100704151	G,G	A,A	1,1	inf,-inf	inf,inf	17.9906,0.0207868	0.147271	0.147284
2	chr14:100701226:C:T	100701226	T,T	C,C	1,1	inf,-inf	inf,inf	16.8069,0.0520059	0.0646088	0.0646223
3	chr14:100317790:C:T	100317790	NA,T	NA,C	NA,1	NA,inf	NA,inf	NA,3.05932	0.0213913	0.0216393
3	chr14:100737423:A:G	100737423	G,NA	A,NA	1,NA	inf,NA	inf,NA	1.73332,NA	0.0164519	0.0165384
3	chr14:100712772:G:T	100712772	NA,T	NA,G	NA,1	NA,inf	NA,inf	NA,2.97104	0.0145124	0.0146875
3	chr14:100714794:G:A	100714794	NA,A	NA,G	NA,1	NA,inf	NA,inf	NA,2.91264	0.0129852	0.0131426
3	chr14:101036929:G:A	101036929	NA,A	NA,G	NA,1	NA,inf	NA,inf	NA,2.7775	0.0126237	0.0127904
3	chr14:100717380:G:A	100717380	NA,A	NA,G	NA,1	NA,inf	NA,inf	NA,2.81612	0.0108056	0.0109376
3	chr14:100570487:A:G	100570487	G,G	A,A	1,1	-inf,inf	inf,inf	0.724282,0.565877	0.00908277	0.00909973
3	chr14:101035781:C:T	101035781	NA,T	NA,C	NA,1	NA,inf	NA,inf	NA,2.50455	0.00761951	0.00772157
3	chr14:100292940:C:T	100292940	T,T	C,C	1,1	inf,inf	inf,inf	3.15432,0.273418	0.00744455	0.00753012
3	chr14:100233944:C:T	100233944	T,T	C,C	1,1	inf,-inf	inf,inf	0.904668,2.68022	0.00726547	0.00733706
3	chr14:100624824:T:C	100624824	C,NA	T,NA	1,NA	-inf,NA	inf,NA	4.50054,NA	0.00662758	0.0068049
3	chr14:101076415:T:C	101076415	C,C	T,T	1,1	inf,inf	inf,inf	2.13212,1.67538	0.00627964	0.00634277
3	chr14:101074894:C:G	101074894	G,G	C,C	1,1	inf,inf	inf,inf	2.30241,1.19491	0.00621991	0.0062818
3	chr14:100547796:T:C	100547796	C,NA	T,NA	1,NA	-inf,NA	inf,NA	3.32892,NA	0.00579019	0.00586994
3	chr14:100339088:A:G	100339088	G,NA	A,NA	1,NA	-inf,NA	inf,NA	4.11877,NA	0.00512666	0.00525346
3	chr14:101001774:G:A	101001774	NA,A	NA,G	NA,1	NA,inf	NA,inf	NA,2.31621	0.0049667	0.00504237
3	chr14:100566370:A:G	100566370	G,G	A,A	1,1	-inf,inf	inf,inf	0.696256,0.0391388	0.00450791	0.00451717
3	chr14:100816451:C:T	100816451	NA,T	NA,C	NA,1	NA,-inf	NA,inf	NA,2.19907	0.00430406	0.00436819
3	chr14:101076304:T:G	101076304	G,G	T,T	1,1	inf,inf	inf,inf	2.17876,1.12079	0.00418363	0.00422572
3	chr14:100567083:C:T	100567083	T,T	C,C	1,1	-inf,inf	inf,inf	0.679041,0.0917512	0.00417696	0.00418571
3	chr14:100571389:T:C	100571389	C,C	T,T	1,1	-inf,inf	inf,inf	0.545248,0.242349	0.00415656	0.00416468
3	chr14:100571262:A:G	100571262	G,G	A,A	1,1	-inf,inf	inf,inf	0.538075,0.237497	0.00399818	0.00400608
3	chr14:100563412:A:G	100563412	G,G	A,A	1,1	-inf,inf	inf,inf	0.732988,0.44911	0.00398457	0.00399418
3	chr14:100305146:T:C	100305146	C,C	T,T	1,1	inf,inf	inf,inf	2.73129,0.473299	0.00375497	0.00379973
3	chr14:100712087:T:G	100712087	NA,G	NA,T	NA,1	NA,inf	NA,inf	NA,2.2377	0.00368228	0.00372972
3	chr14:100579706:G:A	100579706	A,A	G,G	1,1	-inf,inf	inf,inf	0.501772,0.217181	0.00362861	0.00363573
3	chr14:100567098:A:G	100567098	G,G	A,A	1,1	-inf,inf	inf,inf	0.641838,0.0986175	0.00358108	0.00358881
3	chr14:100276321:T:C	100276321	C,C	T,T	1,1	inf,-inf	inf,inf	0.758811,2.43163	0.00333668	0.00337105
3	chr14:100562503:T:C	100562503	C,C	T,T	1,1	-inf,inf	inf,inf	0.527989,0.53385	0.00293414	0.0029416
3	chr14:101095948:GC:G	101095948	G,NA	GC,NA	1,NA	inf,NA	inf,NA	2.03433,NA	0.00282366	0.00286098
3	chr14:101036416:C:G	101036416	NA,G	NA,C	NA,1	NA,inf	NA,inf	NA,2.01534	0.00281607	0.00286007
3	chr14:101184371:T:C	101184371	NA,C	NA,T	NA,1	NA,-inf	NA,inf	NA,1.94729	0.00263069	0.00267261
3	chr14:100561036:TG:T	100561036	T,T	TG,TG	1,1	-inf,inf	inf,inf	0.618071,0.293324	0.00250744	0.00251432
3	chr14:100977103:A:T	100977103	NA,T	NA,A	NA,1	NA,inf	NA,inf	NA,1.92433	0.00248662	0.00252326
3	chr14:101076564:A:G	101076564	G,G	A,A	1,1	inf,inf	inf,inf	2.29324,0.8926	0.00247775	0.00250323
3	chr14:100562963:C:CA	100562963	CA,CA	C,C	1,1	-inf,inf	inf,inf	0.561576,0.480545	0.00246904	0.00247536
3	chr14:101147578:A:C	101147578	NA,C	NA,A	NA,1	NA,inf	NA,inf	NA,1.89736	0.00236187	0.00239855
3	chr14:100547492:T:G	100547492	G,G	T,T	1,1	-inf,inf	inf,inf	1.65802,0.815873	0.00232964	0.00237606
3	chr14:100702681:A:G	100702681	NA,G	NA,A	NA,1	NA,-inf	NA,inf	NA,1.82453	0.00216744	0.00220048
3	chr14:100468684:C:T	100468684	T,NA	C,NA	1,NA	inf,NA	inf,NA	2.52278,NA	0.00210046	0.00213461
3	chr14:100491328:C:G	100491328	NA,G	NA,C	NA,1	NA,inf	NA,inf	NA,1.80285	0.0020497	0.00208267
3	chr14:100656920:C:T	100656920	T,NA	C,NA	1,NA	-inf,NA	inf,NA	4.83935,NA	0.00200363	0.00210084
3	chr14:101179110:T:A	101179110	A,A	T,T	1,1	inf,-inf	inf,inf	1.96247,1.62851	0.0020021	0.00203673
3	chr14:101091688:C:A	101091688	A,NA	C,NA	1,NA	inf,NA	inf,NA	1.86978,NA	0.00195364	0.00197972
3	chr14:100805623:C:T	100805623	NA,T	NA,C	NA,1	NA,-inf	NA,inf	NA,1.74527	0.00182479	0.00185238
3	chr14:101005207:G:A	101005207	NA,A	NA,G	NA,1	NA,inf	NA,inf	NA,1.76981	0.00179488	0.0018223
3	chr14:100556971:C:T	100556971	NA,T	NA,C	NA,1	NA,-inf	NA,inf	NA,1.79037	0.00174527	0.00177576
3	chr14:100593410:T:C	100593410	NA,C	NA,T	NA,1	NA,inf	NA,inf	NA,1.74489	0.0016996	0.00172533
3	chr14:100866428:A:G	100866428	NA,G	NA,A	NA,1	NA,-inf	NA,inf	NA,1.70883	0.00169332	0.00171967
3	chr14:100214482:T:C	100214482	NA,C	NA,T	NA,1	NA,inf	NA,inf	NA,1.72502	0.00168653	0.00170887
3	chr14:100214484:T:C	100214484	NA,C	NA,T	NA,1	NA,inf	NA,inf	NA,1.72292	0.00168003	0.00170229
3	chr14:101072883:A:C	101072883	C,C	A,A	1,1	inf,-inf	inf,inf	3.7362,0.00128317	0.00164781	0.00167474
3	chr14:100690732:C:T	100690732	T,NA	C,NA	1,NA	-inf,NA	inf,NA	5.08165,NA	0.00163226	0.00172309
3	chr14:100211080:G:A	100211080	NA,A	NA,G	NA,1	NA,inf	NA,inf	NA,1.7068	0.00163114	0.00165278
3	chr14:101087994:T:C	101087994	NA,C	NA,T	NA,1	NA,-inf	NA,inf	NA,1.68755	0.00162416	0.00165011
3	chr14:101067557:G:A	101067557	NA,A	NA,G	NA,1	NA,-inf	NA,inf	NA,1.67556	0.0016064	0.00163077
3	chr14:100284756:G:A	100284756	NA,A	NA,G	NA,1	NA,-inf	NA,inf	NA,1.60818	0.00143729	0.00145963
3	chr14:100748998:A:G	100748998	NA,G	NA,A	NA,1	NA,-inf	NA,inf	NA,1.612	0.00142105	0.00144247
3	chr14:100310594:G:A	100310594	NA,A	NA,G	NA,1	NA,inf	NA,inf	NA,1.62518	0.00141544	0.00143437
3	chr14:100801009:C:A	100801009	NA,A	NA,C	NA,1	NA,-inf	NA,inf	NA,1.60025	0.0014079	0.00143023
3	chr14:100329692:C:T	100329692	T,NA	C,NA	1,NA	-inf,NA	inf,NA	1.9071,NA	0.00137592	0.00140563
3	chr14:100656999:C:T	100656999	NA,T	NA,C	NA,1	NA,inf	NA,inf	NA,1.59581	0.00133525	0.00135541
3	chr14:100547653:G:A	100547653	NA,A	NA,G	NA,1	NA,inf	NA,inf	NA,1.59352	0.00132799	0.00134897
3	chr14:100750155:C:T	100750155	NA,T	NA,C	NA,1	NA,-inf	NA,inf	NA,1.57352	0.00132372	0.0013437
3	chr14:101034677:A:G	101034677	G,G	A,A	1,1	-inf,-inf	inf,inf	0.0011969,2.74658	0.00132122	0.00133987
3	chr14:100860070:C:T	100860070	T,NA	C,NA	1,NA	inf,NA	inf,NA	3.8199,NA	0.00131042	0.00135981
3	chr14:100222424:A:G	100222424	NA,G	NA,A	NA,1	NA,inf	NA,inf	NA,1.57297	0.00127656	0.00129369
3	chr14:100895066:T:C	100895066	C,C	T,T	1,1	-inf,inf	inf,inf	1.44556,1.10306	0.00127048	0.00128881
3	chr14:100251684:A:G	100251684	G,G	A,A	1,1	-inf,inf	inf,inf	1.0673,1.52823	0.00126866	0.00128124
3	chr14:101123331:TGACTGGAGG:T	101123331	NA,T	NA,TGACTGGAGG	NA,1	NA,inf	NA,inf	NA,1.57344	0.00126666	0.00128679
3	chr14:101034948:T:C	101034948	C,C	T,T	1,1	inf,-inf	inf,inf	0.00477685,2.7286	0.00126482	0.00128272
3	chr14:101148849:G:A	101148849	NA,A	NA,G	NA,1	NA,-inf	NA,inf	NA,1.54708	0.00125612	0.00127584
3	chr14:100307866:C:T	100307866	T,NA	C,NA	1,NA	-inf,NA	inf,NA	2.12838,NA	0.00124556	0.00127381
3	chr14:100539094:C:T	100539094	NA,T	NA,C	NA,1	NA,inf	NA,inf	NA,1.55147	0.00124024	0.00125979
3	chr14:100679926:G:A	100679926	A,A	G,G	1,1	-inf,-inf	inf,inf	7.58513,0.556907	0.00122592	0.00127815
3	chr14:100987642:T:A	100987642	NA,A	NA,T	NA,1	NA,-inf	NA,inf	NA,1.51352	0.00121693	0.0012346
3	chr14:100216513:G:A	100216513	NA,A	NA,G	NA,1	NA,inf	NA,inf	NA,1.54331	0.00121029	0.00122654
3	chr14:100992007:T:G	100992007	NA,G	NA,T	NA,1	NA,-inf	NA,inf	NA,1.51002	0.00120919	0.00122674
3	chr14:101215104:C:T	101215104	NA,T	NA,C	NA,1	NA,-inf	NA,inf	NA,1.51522	0.00119211	0.00121125
3	chr14:100220158:GCCA:G	100220158	NA,G	NA,GCCA	NA,1	NA,inf	NA,inf	NA,1.53395	0.0011902	0.00120619
3	chr14:100274567:G:C	100274567	C,C	G,G	1,1	-inf,inf	inf,inf	1.01764,1.55711	0.00118868	0.00120058
3	chr14:100218566:G:C	100218566	NA,C	NA,G	NA,1	NA,inf	NA,inf	NA,1.53203	0.00118608	0.00120202
3	chr14:100216785:A:G	100216785	NA,G	NA,A	NA,1	NA,inf	NA,inf	NA,1.52973	0.00118117	0.00119704
3	chr14:100329288:G:A	100329288	A,A	G,G	1,1	-inf,inf	inf,inf	2.35212,0.00160326	0.00116801	0.00119454
3	chr14:100944968:G:A	100944968	NA,A	NA,G	NA,1	NA,inf	NA,inf	NA,1.5163	0.00116178	0.00117988
3	chr14:101085002:G:A	101085002	NA,A	NA,G	NA,1	NA,inf	NA,inf	NA,1.51079	0.00114989	0.00116742
3	chr14:100297032:A:G	100297032	G,G	A,A	1,1	inf,inf	inf,inf	2.44456,0.0698825	0.00114621	0.00116097
3	chr14:101149264:A:G	101149264	NA,G	NA,A	NA,1	NA,inf	NA,inf	NA,1.5177	0.00114129	0.00115946
3	chr14:100994015:A:G	100994015	NA,G	NA,A	NA,1	NA,-inf	NA,inf	NA,1.47795	0.00114026	0.00115685
3	chr14:101154682:T:C	101154682	NA,C	NA,T	NA,1	NA,inf	NA,inf	NA,1.50764	0.00113368	0.00115149
3	chr14:100996882:C:T	100996882	NA,T	NA,C	NA,1	NA,-inf	NA,inf	NA,1.47235	0.00112808	0.0011445
3	chr14:100807756:C:A	100807756	NA,A	NA,C	NA,1	NA,-inf	NA,inf	NA,1.48182	0.00112291	0.00113999
3	chr14:100461314:A:C	100461314	NA,C	NA,A	NA,1	NA,inf	NA,inf	NA,1.50166	0.00112148	0.00113895
3	chr14:100221341:G:C	100221341	NA,C	NA,G	NA,1	NA,inf	NA,inf	NA,1.49657	0.00111243	0.00112742
3	chr14:100280926:T:C	100280926	NA,C	NA,T	NA,1	NA,inf	NA,inf	NA,1.51099	0.00110943	0.00112503
3	chr14:100286952:G:C	100286952	NA,C	NA,G	NA,1	NA,-inf	NA,inf	NA,1.48539	0.00110445	0.00112205
3	chr14:100252319:C:T	100252319	T,T	C,C	1,1	-inf,inf	inf,inf	0.985564,1.5409	0.00108868	0.00109959
3	chr14:100214174:G:C	100214174	C,NA	G,NA	1,NA	-inf,NA	inf,NA	1.78052,NA	0.00108481	0.00110684
3	chr14:100886784:A:T	100886784	T,T	A,A	1,1	inf,-inf	inf,inf	0.950632,1.64841	0.00108044	0.00109663
3	chr14:100329282:C:T	100329282	T,NA	C,NA	1,NA	-inf,NA	inf,NA	1.7646,NA	0.0010409	0.00106302
3	chr14:100333169:G:A	100333169	A,NA	G,NA	1,NA	inf,NA	inf,NA	1.83637,NA	0.00103098	0.00104789
3	chr14:100259335:G:A	100259335	A,A	G,G	1,1	-inf,inf	inf,inf	0.950459,1.55223	0.00103027	0.00104064
3	chr14:101003610:G:A	101003610	NA,A	NA,G	NA,1	NA,inf	NA,inf	NA,1.44239	0.00101789	0.00103355
3	chr14:100353398:G:A	100353398	A,A	G,G	1,1	-inf,-inf	inf,inf	2.29627,0.0562913	0.00101483	0.00103797
3	chr14:101050046:C:A	101050046	NA,A	NA,C	NA,1	NA,inf	NA,inf	NA,1.43966	0.00100963	0.00102495
3	chr14:101072648:G:A	101072648	A,A	G,G	1,1	inf,inf	inf,inf	1.6974,0.923889	0.00100497	0.00101607
3	chr14:100655817:A:G	100655817	NA,G	NA,A	NA,1	NA,-inf	NA,inf	NA,1.40112	0.000986813	0.001002
3	chr14:100428969:A:G	100428969	NA,G	NA,A	NA,1	NA,inf	NA,inf	NA,1.4253	0.000977266	0.000992503
3	chr14:100697960:C:T	100697960	T,NA	C,NA	1,NA	-inf,NA	inf,NA	4.53939,NA	0.000965815	0.00101358
3	chr14:100444519:G:A	100444519	NA,A	NA,G	NA,1	NA,inf	NA,inf	NA,1.41561	0.000960064	0.000975036
3	chr14:101032437:G:A	101032437	A,A	G,G	1,1	inf,-inf	inf,inf	0.0756008,2.63388	0.000954484	0.000968635
3	chr14:100397695:A:G	100397695	NA,G	NA,A	NA,1	NA,inf	NA,inf	NA,1.40577	0.000951177	0.000965971
3	chr14:100314934:C:G	100314934	NA,G	NA,C	NA,1	NA,inf	NA,inf	NA,1.40162	0.000947091	0.000959887
3	chr14:100633567:C:T	100633567	T,NA	C,NA	1,NA	inf,NA	inf,NA	1.16413,NA	0.000946881	0.000955788
3	chr14:100919401:C:T	100919401	NA,T	NA,C	NA,1	NA,inf	NA,inf	NA,1.40185	0.000943121	0.000957874
3	chr14:101051965:T:A	101051965	NA,A	NA,T	NA,1	NA,inf	NA,inf	NA,1.39977	0.00093976	0.000954035
3	chr14:100562481:G:A	100562481	A,A	G,G	1,1	-inf,inf	inf,inf	0.364772,0.318135	0.000936066	0.000938995
3	chr14:100974096:C:G	100974096	NA,G	NA,C	NA,1	NA,inf	NA,inf	NA,1.40452	0.000929131	0.00094359
3	chr14:100517671:C:T	100517671	NA,T	NA,C	NA,1	NA,-inf	NA,inf	NA,1.44101	0.000927149	0.000943187
3	chr14:100310830:C:A	100310830	NA,A	NA,C	NA,1	NA,-inf	NA,inf	NA,1.37131	0.000921404	0.00093595
3	chr14:100355964:G:A	100355964	A,A	G,G	1,1	-inf,-inf	inf,inf	2.25277,0.027924	0.000920907	0.000941809
3	chr14:100707479:T:TC	100707479	NA,TC	NA,T	NA,1	NA,inf	NA,inf	NA,1.46873	0.000918802	0.000931508
3	chr14:100348964:T:C	100348964	NA,C	NA,T	NA,1	NA,inf	NA,inf	NA,1.37177	0.000914083	0.000926818
3	chr14:100341831:C:T	100341831	T,T	C,C	1,1	-inf,-inf	inf,inf	2.24185,0.0321278	0.000912901	0.000933454
3	chr14:100377525:G:A	100377525	NA,A	NA,G	NA,1	NA,inf	NA,inf	NA,1.38182	0.000902262	0.000916417
3	chr14:100977661:G:T	100977661	NA,T	NA,G	NA,1	NA,-inf	NA,inf	NA,1.34651	0.000899452	0.000912605
3	chr14:100510119:A:G	100510119	G,NA	A,NA	1,NA	inf,NA	inf,NA	2.38319,NA	0.000892516	0.000907958
3	chr14:101049283:G:A	101049283	NA,A	NA,G	NA,1	NA,inf	NA,inf	NA,1.37079	0.000892392	0.000905958
3	chr14:100224577:C:A	100224577	A,A	C,C	1,1	inf,-inf	inf,inf	0.972073,1.45111	0.000888468	0.000897474
3	chr14:100712238:A:G	100712238	NA,G	NA,A	NA,1	NA,inf	NA,inf	NA,1.32868	0.000880996	0.000895358
3	chr14:100229031:T:C	100229031	C,C	T,T	1,1	inf,-inf	inf,inf	0.927432,1.50107	0.000871811	0.000880763
3	chr14:100497058:T:A	100497058	NA,A	NA,T	NA,1	NA,-inf	NA,inf	NA,1.40559	0.000871137	0.000886186
3	chr14:100351422:C:T	100351422	T,T	C,C	1,1	-inf,-inf	inf,inf	2.22043,0.0333743	0.00087019	0.000889907
3	chr14:100966280:T:A	100966280	NA,A	NA,T	NA,1	NA,-inf	NA,inf	NA,1.3247	0.000864781	0.000877429
3	chr14:100965682:G:A	100965682	NA,A	NA,G	NA,1	NA,-inf	NA,inf	NA,1.3228	0.000861854	0.00087446
3	chr14:100345757:T:C	100345757	C,C	T,T	1,1	-inf,-inf	inf,inf	2.21606,0.0543911	0.000859337	0.00087875
3	chr14:100772927:A:T	100772927	NA,T	NA,A	NA,1	NA,-inf	NA,inf	NA,1.34551	0.000853458	0.000866804
3	chr14:100223217:A:G	100223217	NA,G	NA,A	NA,1	NA,inf	NA,inf	NA,1.36245	0.00085335	0.000865378
3	chr14:101050418:G:T	101050418	NA,T	NA,G	NA,1	NA,inf	NA,inf	NA,1.34404	0.0008506	0.000863543
3	chr14:101070941:A:G	101070941	G,G	A,A	1,1	inf,-inf	inf,inf	3.30952,0.0443793	0.000839543	0.00085343
3	chr14:100971510:T:A	100971510	NA,A	NA,T	NA,1	NA,-inf	NA,inf	NA,1.30695	0.000837678	0.000849941
3	chr14:100374066:T:A	100374066	A,A	T,T	1,1	-inf,-inf	inf,inf	2.20843,0.00429195	0.000837161	0.000856036
3	chr14:100971311:T:C	100971311	NA,C	NA,T	NA,1	NA,-inf	NA,inf	NA,1.30527	0.000835158	0.000847385
3	chr14:100968894:C:T	100968894	NA,T	NA,C	NA,1	NA,-inf	NA,inf	NA,1.30522	0.000835084	0.00084731
3	chr14:100541702:G:C	100541702	NA,C	NA,G	NA,1	NA,-inf	NA,inf	NA,1.30652	0.000828799	0.000841289
3	chr14:100781629:C:T	100781629	NA,T	NA,C	NA,1	NA,-inf	NA,inf	NA,1.3029	0.00081883	0.000831514
3	chr14:101059742:T:G	101059742	NA,G	NA,T	NA,1	NA,inf	NA,inf	NA,1.32113	0.000817176	0.000829615
3	chr14:101061782:A:C	101061782	NA,C	NA,A	NA,1	NA,inf	NA,inf	NA,1.31787	0.000816618	0.000828961
3	chr14:100964385:T:A	100964385	NA,A	NA,T	NA,1	NA,-inf	NA,inf	NA,1.29113	0.000813735	0.000825663
3	chr14:100930897:C:T	100930897	NA,T	NA,C	NA,1	NA,inf	NA,inf	NA,1.32833	0.000811504	0.000824108
3	chr14:100248570:A:G	100248570	NA,G	NA,A	NA,1	NA,inf	NA,inf	NA,1.31541	0.000811079	0.000822164
3	chr14:101070710:A:G	101070710	G,G	A,A	1,1	inf,-inf	inf,inf	3.2898,0.0440782	0.000808671	0.000822042
3	chr14:100365452:C:T	100365452	T,T	C,C	1,1	-inf,-inf	inf,inf	2.18716,0.0258162	0.000804452	0.00082253
3	chr14:100546131:AC:A	100546131	NA,A	NA,AC	NA,1	NA,-inf	NA,inf	NA,1.28827	0.000801979	0.000814079
3	chr14:100362346:T:C	100362346	C,C	T,T	1,1	-inf,-inf	inf,inf	2.18346,0.0246059	0.000794424	0.000812311
3	chr14:100599749:G:A	100599749	NA,A	NA,G	NA,1	NA,inf	NA,inf	NA,1.30276	0.000787746	0.000799312
3	chr14:100967837:T:A	100967837	NA,A	NA,T	NA,1	NA,-inf	NA,inf	NA,1.27054	0.000784659	0.000796166
3	chr14:100271234:G:A	100271234	NA,A	NA,G	NA,1	NA,inf	NA,inf	NA,1.29565	0.000783179	0.000793906
3	chr14:100379120:C:A	100379120	A,A	C,C	1,1	-inf,-inf	inf,inf	1.15618,1.3627	0.00078273	0.000794938
3	chr14:100259762:A:G	100259762	NA,G	NA,A	NA,1	NA,inf	NA,inf	NA,1.29457	0.000781678	0.000792385
3	chr14:100744820:G:A	100744820	A,A	G,G	1,1	-inf,-inf	inf,inf	6.7707,0.899774	0.00078112	0.000806235
3	chr14:100257797:TTCA:T	100257797	NA,T	NA,TTCA	NA,1	NA,inf	NA,inf	NA,1.29243	0.000778741	0.00078941
3	chr14:101056041:A:G	101056041	NA,G	NA,A	NA,1	NA,inf	NA,inf	NA,1.29052	0.000774814	0.000786619
3	chr14:100224841:A:G	100224841	G,G	A,A	1,1	inf,-inf	inf,inf	0.927323,1.43438	0.000773877	0.000781844
3	chr14:100678729:G:A	100678729	A,A	G,G	1,1	-inf,-inf	inf,inf	7.37009,0.335344	0.000762224	0.000793739
3	chr14:100334273:T:C	100334273	C,NA	T,NA	1,NA	-inf,NA	inf,NA	1.62029,NA	0.000759817	0.000775799
3	chr14:100271017:A:G	100271017	G,G	A,A	1,1	-inf,inf	inf,inf	1.03585,1.30268	0.000754547	0.000762062
3	chr14:100272359:T:C	100272359	NA,C	NA,T	NA,1	NA,inf	NA,inf	NA,1.27238	0.000746569	0.000756806
3	chr14:100267136:A:G	100267136	NA,G	NA,A	NA,1	NA,inf	NA,inf	NA,1.26674	0.000743871	0.000754081
3	chr14:100857209:A:G	100857209	G,G	A,A	1,1	-inf,inf	inf,inf	1.32263,0.938902	0.000741918	0.000750851
3	chr14:100743636:G:A	100743636	A,A	G,G	1,1	-inf,-inf	inf,inf	6.66606,0.925339	0.000741859	0.000765281
3	chr14:100939099:T:C	100939099	NA,C	NA,T	NA,1	NA,inf	NA,inf	NA,1.27506	0.000741304	0.000753036
3	chr14:100245789:T:TA	100245789	NA,TA	NA,T	NA,1	NA,-inf	NA,inf	NA,1.24202	0.000740405	0.000752286
3	chr14:101185448:G:A	101185448	A,A	G,G	1,1	-inf,-inf	inf,inf	0.646454,2.24907	0.000737666	0.000749867
3	chr14:100259348:G:A	100259348	NA,A	NA,G	NA,1	NA,inf	NA,inf	NA,1.26506	0.000737004	0.000747117
3	chr14:101153274:T:C	101153274	NA,C	NA,T	NA,1	NA,inf	NA,inf	NA,1.26203	0.000735329	0.000746953
3	chr14:101187848:G:A	101187848	NA,A	NA,G	NA,1	NA,-inf	NA,inf	NA,1.24632	0.000734651	0.000746408
3	chr14:100613248:G:A	100613248	NA,A	NA,G	NA,1	NA,inf	NA,inf	NA,1.27586	0.000734512	0.000746104
3	chr14:100573817:C:T	100573817	NA,T	NA,C	NA,1	NA,-inf	NA,inf	NA,1.26452	0.000734356	0.000745782
3	chr14:100834701:C:G	100834701	G,G	C,C	1,1	-inf,inf	inf,inf	1.98541,0.170505	0.000728241	0.000740915
3	chr14:100298419:G:A	100298419	A,NA	G,NA	1,NA	-inf,NA	inf,NA	1.90003,NA	0.000726344	0.000736776
3	chr14:100210748:G:A	100210748	NA,A	NA,G	NA,1	NA,inf	NA,inf	NA,1.25128	0.000724225	0.000734193
3	chr14:100225004:A:G	100225004	G,G	A,A	1,1	inf,-inf	inf,inf	0.921833,1.40254	0.000722469	0.000729923
3	chr14:101114493:G:T	101114493	NA,T	NA,G	NA,1	NA,-inf	NA,inf	NA,1.24241	0.000722359	0.00073388
3	chr14:100377931:G:A	100377931	A,A	G,G	1,1	-inf,-inf	inf,inf	1.94247,0.345552	0.000719866	0.000735934
3	chr14:100253505:C:T	100253505	NA,T	NA,C	NA,1	NA,inf	NA,inf	NA,1.25086	0.00071891	0.000728787
3	chr14:101002030:T:C	101002030	NA,C	NA,T	NA,1	NA,-inf	NA,inf	NA,1.23219	0.000718241	0.000729877
3	chr14:100232832:A:G	100232832	NA,G	NA,A	NA,1	NA,inf	NA,inf	NA,1.24934	0.000716995	0.000726846
3	chr14:100742353:C:T	100742353	T,T	C,C	1,1	-inf,-inf	inf,inf	6.6812,0.913727	0.000714167	0.000736843
3	chr14:101050702:T:C	101050702	NA,C	NA,T	NA,1	NA,inf	NA,inf	NA,1.2479	0.000712687	0.000723938
3	chr14:100264583:A:G	100264583	G,G	A,A	1,1	-inf,inf	inf,inf	1.04424,1.26216	0.000707006	0.000714071
3	chr14:100613016:C:T	100613016	NA,T	NA,C	NA,1	NA,-inf	NA,inf	NA,1.24283	0.000705666	0.000716758
3	chr14:100232452:T:C	100232452	NA,C	NA,T	NA,1	NA,inf	NA,inf	NA,1.23908	0.000704231	0.000713915
3	chr14:101213437:C:T	101213437	T,NA	C,NA	1,NA	-inf,NA	inf,NA	1.86821,NA	0.000700983	0.000712572
3	chr14:100255930:CTG:C	100255930	NA,C	NA,CTG	NA,1	NA,inf	NA,inf	NA,1.23542	0.000699743	0.000709368
3	chr14:100246395:C:T	100246395	NA,T	NA,C	NA,1	NA,inf	NA,inf	NA,1.23268	0.000696402	0.000705983
3	chr14:100926866:T:C	100926866	NA,C	NA,T	NA,1	NA,-inf	NA,inf	NA,1.20335	0.000696132	0.000706381
3	chr14:100377933:G:A	100377933	A,A	G,G	1,1	-inf,-inf	inf,inf	1.92582,0.346049	0.000694678	0.000710158
3	chr14:100951566:T:G	100951566	NA,G	NA,T	NA,1	NA,-inf	NA,inf	NA,1.20106	0.000692654	0.000702859
3	chr14:100926157:G:A	100926157	NA,A	NA,G	NA,1	NA,-inf	NA,inf	NA,1.19465	0.000685458	0.000695552
3	chr14:100311641:T:C	100311641	NA,C	NA,T	NA,1	NA,-inf	NA,inf	NA,1.20409	0.000685209	0.000696146
3	chr14:100929992:A:T	100929992	NA,T	NA,A	NA,1	NA,-inf	NA,inf	NA,1.19422	0.000683969	0.000694053
3	chr14:100980786:A:G	100980786	NA,G	NA,A	NA,1	NA,inf	NA,inf	NA,1.22914	0.000683749	0.00069438
3	chr14:100232876:C:CA	100232876	NA,CA	NA,C	NA,1	NA,inf	NA,inf	NA,1.21813	0.00067878	0.000688131
3	chr14:100286332:C:A	100286332	NA,A	NA,C	NA,1	NA,-inf	NA,inf	NA,1.20323	0.000678766	0.000689385
3	chr14:100648401:A:G	100648401	NA,G	NA,A	NA,1	NA,inf	NA,inf	NA,1.22579	0.000677864	0.000688625
3	chr14:101033612:G:T	101033612	T,T	G,G	1,1	inf,-inf	inf,inf	0.0487473,2.44687	0.000677853	0.000687868
3	chr14:101035519:G:A	101035519	A,A	G,G	1,1	inf,-inf	inf,inf	0.0801263,2.45609	0.00067681	0.000686882
3	chr14:100735938:T:C	100735938	NA,C	NA,T	NA,1	NA,-inf	NA,inf	NA,1.19772	0.000675465	0.000685917
3	chr14:101072507:A:T	101072507	T,T	A,A	1,1	inf,inf	inf,inf	3.19634,0.0828041	0.000673529	0.00068449
3	chr14:101184557:T:C	101184557	NA,C	NA,T	NA,1	NA,-inf	NA,inf	NA,1.19105	0.000666565	0.000677471
3	chr14:100777805:G:A	100777805	NA,A	NA,G	NA,1	NA,-inf	NA,inf	NA,1.15006	0.000662022	0.000673057
3	chr14:100912871:C:T	100912871	NA,T	NA,C	NA,1	NA,inf	NA,inf	NA,1.20773	0.00065374	0.000664022
3	chr14:100823442:A:T	100823442	NA,T	NA,A	NA,1	NA,inf	NA,inf	NA,1.17741	0.000650173	0.000660652
3	chr14:100555147:C:T	100555147	T,NA	C,NA	1,NA	inf,NA	inf,NA	1.18535,NA	0.000648226	0.000656588
3	chr14:100910828:T:C	100910828	NA,C	NA,T	NA,1	NA,-inf	NA,inf	NA,1.16361	0.000647631	0.000657216
3	chr14:100892203:A:G	100892203	G,G	A,A	1,1	-inf,inf	inf,inf	1.62826,0.478175	0.000646438	0.000655675
3	chr14:100954384:A:G	100954384	NA,G	NA,A	NA,1	NA,-inf	NA,inf	NA,1.15959	0.00064383	0.000653334
3	chr14:101093331:C:T	101093331	NA,T	NA,C	NA,1	NA,inf	NA,inf	NA,1.20077	0.000641663	0.000651742
3	chr14:100233687:G:A	100233687	NA,A	NA,G	NA,1	NA,-inf	NA,inf	NA,1.16092	0.000641223	0.000651515
3	chr14:100552526:C:T	100552526	NA,T	NA,C	NA,1	NA,inf	NA,inf	NA,1.20009	0.000640289	0.000650612
3	chr14:100221995:G:A	100221995	NA,A	NA,G	NA,1	NA,inf	NA,inf	NA,1.1797	0.000639355	0.0006482
3	chr14:101093651:A:T	101093651	NA,T	NA,A	NA,1	NA,inf	NA,inf	NA,1.17995	0.000634998	0.000644961
3	chr14:100929327:G:C	100929327	NA,C	NA,G	NA,1	NA,inf	NA,inf	NA,1.17174	0.000631748	0.000641542
3	chr14:101028105:G:A	101028105	A,A	G,G	1,1	-inf,-inf	inf,inf	0.0991774,2.39994	0.000628411	0.000637596
3	chr14:101071899:C:G	101071899	G,G	C,C	1,1	inf,-inf	inf,inf	3.11803,0.0976554	0.000626603	0.000637087
3	chr14:100908236:AC:A	100908236	NA,A	NA,AC	NA,1	NA,-inf	NA,inf	NA,1.13931	0.000621705	0.000630917
3	chr14:100759249:G:A	100759249	NA,A	NA,G	NA,1	NA,inf	NA,inf	NA,1.18243	0.00061934	0.000629233
3	chr14:100549847:A:G	100549847	NA,G	NA,A	NA,1	NA,-inf	NA,inf	NA,1.13869	0.000617587	0.000626968
3	chr14:100287405:C:T	100287405	T,T	C,C	1,1	-inf,-inf	inf,inf	1.672,0.888165	0.000617581	0.00062816
3	chr14:100714306:G:A	100714306	NA,A	NA,G	NA,1	NA,-inf	NA,inf	NA,1.12494	0.000608726	0.000618119
3	chr14:101020833:A:G	101020833	G,NA	A,NA	1,NA	inf,NA	inf,NA	3.43233,NA	0.000604509	0.000623525
3	chr14:101063519:G:A	101063519	NA,A	NA,G	NA,1	NA,inf	NA,inf	NA,1.16699	0.000604201	0.000613393
3	chr14:101055073:G:A	101055073	NA,A	NA,G	NA,1	NA,inf	NA,inf	NA,1.14627	0.000600567	0.000609766
3	chr14:100937718:A:G	100937718	NA,G	NA,A	NA,1	NA,-inf	NA,inf	NA,1.11628	0.000597663	0.000606507
3	chr14:101119487:C:T	101119487	NA,T	NA,C	NA,1	NA,-inf	NA,inf	NA,1.13176	0.000595773	0.000605273
3	chr14:101046935:C:A	101046935	NA,A	NA,C	NA,1	NA,inf	NA,inf	NA,1.1399	0.000594338	0.000603431
3	chr14:101055164:C:G	101055164	NA,G	NA,C	NA,1	NA,inf	NA,inf	NA,1.13974	0.000594031	0.000603122
3	chr14:101062149:G:A	101062149	NA,A	NA,G	NA,1	NA,inf	NA,inf	NA,1.13891	0.000593393	0.000602474
3	chr14:100646866:T:C	100646866	NA,C	NA,T	NA,1	NA,inf	NA,inf	NA,1.114	0.000592843	0.000601642
3	chr14:100761839:C:T	100761839	NA,T	NA,C	NA,1	NA,inf	NA,inf	NA,1.15509	0.000590948	0.000600388
3	chr14:101167300:T:C	101167300	NA,C	NA,T	NA,1	NA,inf	NA,inf	NA,1.14043	0.000590846	0.000600178
3	chr14:100945024:A:G	100945024	NA,G	NA,A	NA,1	NA,-inf	NA,inf	NA,1.10899	0.000589145	0.000597868
3	chr14:100662504:G:A	100662504	A,A	G,G	1,1	-inf,inf	inf,inf	4.70354,0.669668	0.000589142	0.000618471
3	chr14:100617875:G:C	100617875	NA,C	NA,G	NA,1	NA,-inf	NA,inf	NA,1.11889	0.000588344	0.000597864
3	chr14:100740128:C:T	100740128	NA,T	NA,C	NA,1	NA,inf	NA,inf	NA,1.13408	0.000585157	0.00059442
3	chr14:100243644:C:A	100243644	A,A	C,C	1,1	-inf,inf	inf,inf	1.04025,1.17549	0.000580018	0.000585946
3	chr14:100822991:A:C	100822991	C,NA	A,NA	1,NA	inf,NA	inf,NA	0.874902,NA	0.000576175	0.000581781
3	chr14:101113117:A:G	101113117	NA,G	NA,A	NA,1	NA,-inf	NA,inf	NA,1.10331	0.000574944	0.000584267
3	chr14:101016368:A:G	101016368	NA,G	NA,A	NA,1	NA,inf	NA,inf	NA,1.11802	0.000568091	0.000577114
3	chr14:100227835:T:G	100227835	G,G	T,T	1,1	inf,-inf	inf,inf	0.942065,1.28853	0.000565164	0.000571001
3	chr14:100246270:C:T	100246270	NA,T	NA,C	NA,1	NA,-inf	NA,inf	NA,1.0989	0.000563738	0.000572608
3	chr14:100322496:G:A	100322496	NA,A	NA,G	NA,1	NA,inf	NA,inf	NA,1.1196	0.00056356	0.000572366
3	chr14:100656941:C:A	100656941	NA,A	NA,C	NA,1	NA,inf	NA,inf	NA,1.07962	0.000561344	0.000569783
3	chr14:101028687:A:C	101028687	C,C	A,A	1,1	inf,-inf	inf,inf	0.134183,2.31548	0.000555742	0.000564002
3	chr14:101046240:G:A	101046240	NA,A	NA,G	NA,1	NA,inf	NA,inf	NA,1.10052	0.000555492	0.000564001
3	chr14:101092170:A:T	101092170	NA,T	NA,A	NA,1	NA,inf	NA,inf	NA,1.09927	0.000554245	0.000562941
3	chr14:101092164:T:C	101092164	NA,C	NA,T	NA,1	NA,inf	NA,inf	NA,1.09785	0.000552911	0.000561586
3	chr14:101187222:C:T	101187222	NA,T	NA,C	NA,1	NA,-inf	NA,inf	NA,1.07461	0.000552324	0.000561184
3	chr14:100311466:G:A	100311466	NA,A	NA,G	NA,1	NA,inf	NA,inf	NA,1.11377	0.000551495	0.000560289
3	chr14:101108644:G:A	101108644	NA,A	NA,G	NA,1	NA,inf	NA,inf	NA,1.09657	0.000550785	0.000559549
3	chr14:100741589:A:G	100741589	G,G	A,A	1,1	-inf,-inf	inf,inf	6.6944,0.739626	0.000546381	0.000563962
3	chr14:100626473:C:A	100626473	NA,A	NA,C	NA,1	NA,-inf	NA,inf	NA,1.08471	0.0005439	0.000552593
3	chr14:101160647:T:TA	101160647	NA,TA	NA,T	NA,1	NA,inf	NA,inf	NA,1.08855	0.000541187	0.000549723
3	chr14:100932866:C:T	100932866	NA,T	NA,C	NA,1	NA,-inf	NA,inf	NA,1.05677	0.000538633	0.000546626
3	chr14:100908493:G:C	100908493	NA,C	NA,G	NA,1	NA,inf	NA,inf	NA,1.08225	0.000537648	0.000546176
3	chr14:100268164:T:G	100268164	NA,G	NA,T	NA,1	NA,-inf	NA,inf	NA,1.06964	0.000536243	0.000544681
3	chr14:100250631:T:G	100250631	NA,G	NA,T	NA,1	NA,-inf	NA,inf	NA,1.06888	0.000535542	0.000543968
3	chr14:100262643:G:T	100262643	NA,T	NA,G	NA,1	NA,-inf	NA,inf	NA,1.06851	0.000535208	0.00054363
3	chr14:100256346:T:G	100256346	NA,G	NA,T	NA,1	NA,-inf	NA,inf	NA,1.06737	0.000534159	0.000542564
3	chr14:101047166:G:A	101047166	NA,A	NA,G	NA,1	NA,inf	NA,inf	NA,1.07735	0.000533879	0.000542062
3	chr14:100499522:G:A	100499522	NA,A	NA,G	NA,1	NA,-inf	NA,inf	NA,1.08088	0.000533325	0.000542197
3	chr14:100714380:G:A	100714380	NA,A	NA,G	NA,1	NA,-inf	NA,inf	NA,1.03183	0.000532526	0.000540646
3	chr14:100375558:G:T	100375558	T,T	G,G	1,1	-inf,-inf	inf,inf	1.97272,0.168715	0.000529163	0.000540814
3	chr14:101008479:G:T	101008479	NA,T	NA,G	NA,1	NA,inf	NA,inf	NA,1.07287	0.000527022	0.000535394
3	chr14:100220464:T:G	100220464	G,G	T,T	1,1	inf,-inf	inf,inf	0.505092,1.64927	0.000526843	0.000532411
3	chr14:100375398:G:A	100375398	A,A	G,G	1,1	-inf,-inf	inf,inf	1.98649,0.121076	0.000525129	0.000536709
3	chr14:100910611:G:C	100910611	NA,C	NA,G	NA,1	NA,-inf	NA,inf	NA,1.04223	0.000524437	0.000532247
3	chr14:100858285:C:T	100858285	NA,T	NA,C	NA,1	NA,-inf	NA,inf	NA,1.04561	0.000524351	0.000532616
3	chr14:100255580:C:T	100255580	NA,T	NA,C	NA,1	NA,-inf	NA,inf	NA,1.05028	0.000518784	0.000526948
3	chr14:101051960:G:A	101051960	NA,A	NA,G	NA,1	NA,inf	NA,inf	NA,1.06016	0.000518487	0.000526439
3	chr14:100272614:C:A	100272614	NA,A	NA,C	NA,1	NA,-inf	NA,inf	NA,1.04784	0.000516646	0.000524777
3	chr14:100272650:C:T	100272650	NA,T	NA,C	NA,1	NA,-inf	NA,inf	NA,1.04719	0.000516223	0.00052435
3	chr14:100502898:T:C	100502898	C,C	T,T	1,1	-inf,inf	inf,inf	0.367332,0.483386	0.000515097	0.000518062
3	chr14:100242972:C:T	100242972	T,T	C,C	1,1	inf,inf	inf,inf	1.3541,0.264256	0.000515056	0.000519853
3	chr14:100703954:T:A	100703954	NA,A	NA,T	NA,1	NA,inf	NA,inf	NA,1.12343	0.00051453	0.000521855
3	chr14:100803417:T:C	100803417	NA,C	NA,T	NA,1	NA,-inf	NA,inf	NA,1.05036	0.000513571	0.000522158
3	chr14:101104887:G:A	101104887	NA,A	NA,G	NA,1	NA,inf	NA,inf	NA,1.05477	0.000512958	0.000521117
3	chr14:101164564:G:A	101164564	NA,A	NA,G	NA,1	NA,inf	NA,inf	NA,1.05486	0.000511254	0.000519316
3	chr14:100328578:C:T	100328578	NA,T	NA,C	NA,1	NA,inf	NA,inf	NA,1.07355	0.000510368	0.000518105
3	chr14:101117083:G:T	101117083	NA,T	NA,G	NA,1	NA,-inf	NA,inf	NA,1.03914	0.000508254	0.000516359
3	chr14:100775743:G:A	100775743	NA,A	NA,G	NA,1	NA,inf	NA,inf	NA,1.03309	0.000507756	0.000515733
3	chr14:100374757:A:C	100374757	C,C	A,A	1,1	-inf,-inf	inf,inf	1.96914,0.127669	0.000507557	0.000518739
3	chr14:100943594:A:G	100943594	NA,G	NA,A	NA,1	NA,-inf	NA,inf	NA,1.0196	0.000505153	0.000512665
3	chr14:100915333:A:T	100915333	NA,T	NA,A	NA,1	NA,inf	NA,inf	NA,1.05884	0.000505101	0.000513063
3	chr14:101066439:CTGAGGAGAGG:C	101066439	NA,C	NA,CTGAGGAGAGG	NA,1	NA,inf	NA,inf	NA,1.04322	0.000503591	0.000511322
3	chr14:100678895:A:G	100678895	NA,G	NA,A	NA,1	NA,-inf	NA,inf	NA,1.01554	0.000503098	0.000511051
3	chr14:101021494:T:C	101021494	NA,C	NA,T	NA,1	NA,inf	NA,inf	NA,1.04755	0.000500849	0.000508578
3	chr14:101013826:GT:G	101013826	NA,G	NA,GT	NA,1	NA,inf	NA,inf	NA,1.04432	0.000500036	0.000507742
3	chr14:100738369:A:AGGAGGCCGCAGGGCTAAGGGG	100738369	NA,AGGAGGCCGCAGGGCTAAGGGG	NA,A	NA,1	NA,inf	NA,inf	NA,1.03912	0.000498502	0.000506387
3	chr14:100742869:G:A	100742869	A,NA	G,NA	1,NA	inf,NA	inf,NA	0.470527,NA	0.000497488	0.000501559
3	chr14:100235582:G:A	100235582	A,A	G,G	1,1	inf,inf	inf,inf	1.33232,0.239861	0.000497462	0.000502042
3	chr14:100720426:C:T	100720426	T,T	C,C	1,1	inf,inf	inf,inf	0.556129,2.32002	0.000492834	0.000501496
3	chr14:100420234:C:T	100420234	NA,T	NA,C	NA,1	NA,inf	NA,inf	NA,1.032	0.000492058	0.000499775
3	chr14:100323923:C:T	100323923	T,NA	C,NA	1,NA	-inf,NA	inf,NA	2.88488,NA	0.00049162	0.000503341
3	chr14:100799542:G:A	100799542	NA,A	NA,G	NA,1	NA,inf	NA,inf	NA,1.01378	0.000489334	0.000497061
3	chr14:100740761:C:T	100740761	NA,T	NA,C	NA,1	NA,inf	NA,inf	NA,1.02587	0.000487256	0.000495011
3	chr14:100417393:T:C	100417393	NA,C	NA,T	NA,1	NA,inf	NA,inf	NA,1.04242	0.000486688	0.000494351
3	chr14:100326201:C:T	100326201	NA,T	NA,C	NA,1	NA,inf	NA,inf	NA,1.00496	0.00048367	0.00049144
3	chr14:101144477:A:G	101144477	NA,G	NA,A	NA,1	NA,inf	NA,inf	NA,1.01972	0.000482453	0.000490071
3	chr14:100911688:GA:G	100911688	NA,G	NA,GA	NA,1	NA,inf	NA,inf	NA,1.02877	0.000481714	0.00048931
3	chr14:100628220:T:A	100628220	NA,A	NA,T	NA,1	NA,-inf	NA,inf	NA,0.991095	0.000480669	0.000488426
3	chr14:101172218:G:C	101172218	NA,C	NA,G	NA,1	NA,-inf	NA,inf	NA,0.996574	0.000480143	0.000487783
3	chr14:100744786:A:C	100744786	C,C	A,A	1,1	inf,inf	inf,inf	6.90925,0.285049	0.000479632	0.000497274
3	chr14:100327574:G:A	100327574	NA,A	NA,G	NA,1	NA,inf	NA,inf	NA,1.03344	0.000478554	0.00048586
3	chr14:100803823:T:C	100803823	NA,C	NA,T	NA,1	NA,-inf	NA,inf	NA,0.999786	0.000477266	0.000485208
3	chr14:100768805:C:T	100768805	T,NA	C,NA	1,NA	-inf,NA	inf,NA	2.94561,NA	0.000476995	0.000490314
3	chr14:100231390:G:A	100231390	A,A	G,G	1,1	inf,inf	inf,inf	1.31427,0.243324	0.000476209	0.000480613
3	chr14:100620288:G:T	100620288	NA,T	NA,G	NA,1	NA,inf	NA,inf	NA,0.991848	0.000475298	0.000482955
3	chr14:100268066:T:A	100268066	NA,A	NA,T	NA,1	NA,inf	NA,inf	NA,1.01317	0.000475298	0.000482904
3	chr14:100782032:G:A	100782032	NA,A	NA,G	NA,1	NA,-inf	NA,inf	NA,0.98533	0.000473534	0.000480893
3	chr14:100223124:G:T	100223124	T,T	G,G	1,1	inf,-inf	inf,inf	0.905818,1.10261	0.00047251	0.000477326
3	chr14:101048272:G:A	101048272	NA,A	NA,G	NA,1	NA,inf	NA,inf	NA,1.00403	0.000471633	0.000478879
3	chr14:100670272:C:T	100670272	NA,T	NA,C	NA,1	NA,-inf	NA,inf	NA,0.980908	0.000469518	0.000476777
3	chr14:100330331:A:T	100330331	NA,T	NA,A	NA,1	NA,inf	NA,inf	NA,1.02142	0.000468942	0.00047606
3	chr14:101179504:A:T	101179504	NA,T	NA,A	NA,1	NA,inf	NA,inf	NA,1.00862	0.000468077	0.000475553
3	chr14:100939922:A:G	100939922	NA,G	NA,A	NA,1	NA,-inf	NA,inf	NA,0.971757	0.000465646	0.000472587
3	chr14:100685362:G:A	100685362	NA,A	NA,G	NA,1	NA,-inf	NA,inf	NA,0.957511	0.000464994	0.000472232
3	chr14:100795989:G:A	100795989	NA,A	NA,G	NA,1	NA,inf	NA,inf	NA,0.982141	0.000464666	0.000472154
3	chr14:100428354:G:A	100428354	NA,A	NA,G	NA,1	NA,inf	NA,inf	NA,1.01189	0.000463934	0.000471233
3	chr14:100795992:C:T	100795992	NA,T	NA,C	NA,1	NA,inf	NA,inf	NA,0.981101	0.000463857	0.000471332
3	chr14:100664797:G:C	100664797	NA,C	NA,G	NA,1	NA,inf	NA,inf	NA,1.02486	0.000461693	0.000469316
3	chr14:100365732:T:C	100365732	NA,C	NA,T	NA,1	NA,inf	NA,inf	NA,1.01298	0.000461449	0.000468461
3	chr14:100329119:G:A	100329119	NA,A	NA,G	NA,1	NA,inf	NA,inf	NA,1.01174	0.000460472	0.000467467
3	chr14:101009433:G:A	101009433	A,A	G,G	1,1	-inf,-inf	inf,inf	0.323749,1.76435	0.000459668	0.000466112
3	chr14:100448813:C:T	100448813	NA,T	NA,C	NA,1	NA,inf	NA,inf	NA,0.975682	0.000459518	0.000466116
3	chr14:100567281:C:A	100567281	NA,A	NA,C	NA,1	NA,inf	NA,inf	NA,0.980041	0.000456998	0.000463672
3	chr14:100336168:C:T	100336168	NA,T	NA,C	NA,1	NA,inf	NA,inf	NA,1.0071	0.00045666	0.000463604
3	chr14:101084739:T:A	101084739	A,A	T,T	1,1	-inf,-inf	inf,inf	1.3306,1.1203	0.0004564	0.000463704
3	chr14:100801330:A:T	100801330	NA,T	NA,A	NA,1	NA,-inf	NA,inf	NA,0.979539	0.000456173	0.000463781
3	chr14:100246289:T:TC	100246289	NA,TC	NA,T	NA,1	NA,-inf	NA,inf	NA,0.98053	0.000455337	0.000462608
3	chr14:101081704:T:C	101081704	NA,C	NA,T	NA,1	NA,-inf	NA,inf	NA,0.958742	0.000455231	0.000462316
3	chr14:100806777:G:A	100806777	NA,A	NA,G	NA,1	NA,inf	NA,inf	NA,0.969301	0.000454865	0.000462191
3	chr14:100399977:T:A	100399977	NA,A	NA,T	NA,1	NA,inf	NA,inf	NA,1.00028	0.000454788	0.000461945
3	chr14:100459131:G:A	100459131	NA,A	NA,G	NA,1	NA,inf	NA,inf	NA,0.969037	0.000454406	0.000460933
3	chr14:100587692:T:G	100587692	G,G	T,T	1,1	inf,inf	inf,inf	0.251612,0.295944	0.000453126	0.000455136
3	chr14:100677975:T:C	100677975	NA,C	NA,T	NA,1	NA,inf	NA,inf	NA,0.951952	0.000452433	0.000459075
3	chr14:101065877:C:T	101065877	NA,T	NA,C	NA,1	NA,inf	NA,inf	NA,0.978639	0.000452005	0.000458953
3	chr14:100887934:CAGCCTGGG:C	100887934	C,C	CAGCCTGGG,CAGCCTGGG	1,1	inf,-inf	inf,inf	0.666846,1.52679	0.000450403	0.000457252
3	chr14:100781763:C:T	100781763	NA,T	NA,C	NA,1	NA,-inf	NA,inf	NA,0.955817	0.000450263	0.000457265
3	chr14:101142882:G:T	101142882	T,T	G,G	1,1	-inf,inf	inf,inf	0.348004,1.99036	0.000448392	0.000455148
3	chr14:100820629:A:C	100820629	NA,C	NA,A	NA,1	NA,-inf	NA,inf	NA,0.961716	0.000447991	0.000454877
3	chr14:100329951:T:A	100329951	NA,A	NA,T	NA,1	NA,inf	NA,inf	NA,0.99724	0.000447443	0.00045429
3	chr14:101082882:A:G	101082882	G,G	A,A	1,1	-inf,-inf	inf,inf	1.14671,1.24837	0.000445865	0.000453
3	chr14:100244287:TC:T	100244287	NA,T	NA,TC	NA,1	NA,-inf	NA,inf	NA,0.963167	0.000442335	0.000449404
3	chr14:100439686:A:G	100439686	NA,G	NA,A	NA,1	NA,inf	NA,inf	NA,0.950807	0.000440709	0.000447048
3	chr14:100434152:G:T	100434152	NA,T	NA,G	NA,1	NA,inf	NA,inf	NA,0.950695	0.000440627	0.000446966
3	chr14:100446934:C:T	100446934	NA,T	NA,C	NA,1	NA,inf	NA,inf	NA,0.950695	0.000440627	0.000446966
3	chr14:101081830:T:C	101081830	NA,C	NA,T	NA,1	NA,-inf	NA,inf	NA,0.938824	0.000440154	0.000447009
3	chr14:100245633:G:A	100245633	NA,A	NA,G	NA,1	NA,inf	NA,inf	NA,0.966214	0.000439694	0.000446725
3	chr14:101059963:G:A	101059963	A,NA	G,NA	1,NA	inf,NA	inf,NA	1.40385,NA	0.000439326	0.000445568
3	chr14:100821787:C:T	100821787	NA,T	NA,C	NA,1	NA,-inf	NA,inf	NA,0.946888	0.00043919	0.000445967
3	chr14:100457956:A:G	100457956	NA,G	NA,A	NA,1	NA,inf	NA,inf	NA,0.948323	0.000438842	0.000445157
3	chr14:100458331:T:A	100458331	NA,A	NA,T	NA,1	NA,inf	NA,inf	NA,0.947099	0.000437946	0.000444249
3	chr14:101082135:T:C	101082135	NA,C	NA,T	NA,1	NA,-inf	NA,inf	NA,0.935689	0.000437306	0.000444117
3	chr14:100339849:C:T	100339849	NA,T	NA,C	NA,1	NA,inf	NA,inf	NA,0.980668	0.000437248	0.000443901
3	chr14:100774234:A:G	100774234	NA,G	NA,A	NA,1	NA,inf	NA,inf	NA,0.943289	0.000436418	0.000443283
3	chr14:100444284:C:T	100444284	NA,T	NA,C	NA,1	NA,inf	NA,inf	NA,0.94465	0.000436058	0.000442336
3	chr14:100622025:A:T	100622025	NA,T	NA,A	NA,1	NA,inf	NA,inf	NA,0.966451	0.000435608	0.000442633
3	chr14:100911891:A:G	100911891	NA,G	NA,A	NA,1	NA,-inf	NA,inf	NA,0.930779	0.000434991	0.000441522
3	chr14:101013092:C:T	101013092	NA,T	NA,C	NA,1	NA,inf	NA,inf	NA,0.957199	0.000433328	0.00044
3	chr14:100234761:C:T	100234761	NA,T	NA,C	NA,1	NA,-inf	NA,inf	NA,0.935784	0.000433208	0.000439999
3	chr14:101081083:A:C	101081083	NA,C	NA,A	NA,1	NA,-inf	NA,inf	NA,0.937862	0.000432454	0.00043928
3	chr14:100495681:T:C	100495681	C,C	T,T	1,1	-inf,inf	inf,inf	0.319568,0.503195	0.000431998	0.000434567
3	chr14:101120187:C:T	101120187	NA,T	NA,C	NA,1	NA,inf	NA,inf	NA,0.95133	0.0004314	0.000438246
3	chr14:100270382:A:G	100270382	G,G	A,A	1,1	-inf,inf	inf,inf	0.6098,1.51557	0.000431361	0.000436107
3	chr14:100559915:G:A	100559915	NA,A	NA,G	NA,1	NA,-inf	NA,inf	NA,0.945301	0.000431003	0.000437914
3	chr14:100559810:C:T	100559810	NA,T	NA,C	NA,1	NA,-inf	NA,inf	NA,0.945301	0.000431003	0.000437914
3	chr14:101183633:G:A	101183633	NA,A	NA,G	NA,1	NA,-inf	NA,inf	NA,0.932628	0.000427971	0.000434836
3	chr14:100931724:GGGTT:G	100931724	NA,G	NA,GGGTT	NA,1	NA,-inf	NA,inf	NA,0.933325	0.000427739	0.000434568
3	chr14:100933384:A:C	100933384	NA,C	NA,A	NA,1	NA,-inf	NA,inf	NA,0.922024	0.0004273	0.000433696
3	chr14:100424177:G:A	100424177	NA,A	NA,G	NA,1	NA,inf	NA,inf	NA,0.93142	0.0004267	0.000432849
3	chr14:100745592:T:A	100745592	A,A	T,T	1,1	inf,inf	inf,inf	6.77827,0.308687	0.000426623	0.000441948
3	chr14:100253713:CT:C	100253713	NA,C	NA,CT	NA,1	NA,-inf	NA,inf	NA,0.940294	0.000425802	0.000432607
3	chr14:100244064:C:T	100244064	NA,T	NA,C	NA,1	NA,-inf	NA,inf	NA,0.939499	0.000425238	0.000432034
3	chr14:100877896:A:G	100877896	NA,G	NA,A	NA,1	NA,-inf	NA,inf	NA,0.924766	0.000425022	0.000431786
3	chr14:100254782:T:A	100254782	NA,A	NA,T	NA,1	NA,-inf	NA,inf	NA,0.930174	0.000424113	0.000430794
3	chr14:101078446:A:G	101078446	NA,G	NA,A	NA,1	NA,-inf	NA,inf	NA,0.915447	0.00042276	0.000429349
3	chr14:100245683:T:C	100245683	NA,C	NA,T	NA,1	NA,-inf	NA,inf	NA,0.932768	0.000420519	0.00042724
3	chr14:100431479:T:G	100431479	NA,G	NA,T	NA,1	NA,inf	NA,inf	NA,0.92196	0.000419956	0.000426012
3	chr14:100446280:C:T	100446280	NA,T	NA,C	NA,1	NA,inf	NA,inf	NA,0.921949	0.000419945	0.000426
3	chr14:100320954:C:T	100320954	T,NA	C,NA	1,NA	-inf,NA	inf,NA	1.50918,NA	0.0004188	0.000424239
3	chr14:100241363:CAG:C	100241363	NA,C	NA,CAG	NA,1	NA,-inf	NA,inf	NA,0.928228	0.000417673	0.000424349
3	chr14:100439532:T:A	100439532	NA,A	NA,T	NA,1	NA,inf	NA,inf	NA,0.916533	0.000416218	0.000422222
3	chr14:100314437:C:T	100314437	NA,T	NA,C	NA,1	NA,-inf	NA,inf	NA,0.920461	0.000415161	0.000421778
3	chr14:100302297:C:T	100302297	NA,T	NA,C	NA,1	NA,inf	NA,inf	NA,0.941637	0.000414519	0.000421059
3	chr14:100262850:C:T	100262850	NA,T	NA,C	NA,1	NA,-inf	NA,inf	NA,0.922566	0.000413477	0.000420084
3	chr14:100905933:GA:G	100905933	NA,G	NA,GA	NA,1	NA,inf	NA,inf	NA,0.937995	0.000412374	0.000418887
3	chr14:100914797:A:G	100914797	NA,G	NA,A	NA,1	NA,-inf	NA,inf	NA,0.900023	0.000412285	0.000418462
3	chr14:101119755:T:C	101119755	NA,C	NA,T	NA,1	NA,-inf	NA,inf	NA,0.897846	0.000412002	0.000418573
3	chr14:100373712:T:C	100373712	NA,C	NA,T	NA,1	NA,inf	NA,inf	NA,0.944233	0.000411892	0.000418168
3	chr14:100722119:G:A	100722119	NA,A	NA,G	NA,1	NA,-inf	NA,inf	NA,0.893879	0.000411593	0.000417917
3	chr14:100930242:A:T	100930242	NA,T	NA,A	NA,1	NA,-inf	NA,inf	NA,0.909172	0.000410888	0.000417447
3	chr14:100627531:G:T	100627531	NA,T	NA,G	NA,1	NA,-inf	NA,inf	NA,0.878445	0.000410677	0.000417169
3	chr14:100907694:C:A	100907694	NA,A	NA,C	NA,1	NA,inf	NA,inf	NA,0.928296	0.000409623	0.000416093
3	chr14:101078819:G:A	101078819	NA,A	NA,G	NA,1	NA,-inf	NA,inf	NA,0.895653	0.000409003	0.000415381
3	chr14:100709846:C:A	100709846	NA,A	NA,C	NA,1	NA,-inf	NA,inf	NA,0.891205	0.000408836	0.00041516
3	chr14:100902894:C:T	100902894	NA,T	NA,C	NA,1	NA,inf	NA,inf	NA,0.919591	0.000408024	0.000414547
3	chr14:100704056:A:G	100704056	NA,G	NA,A	NA,1	NA,-inf	NA,inf	NA,0.884948	0.000407959	0.000414293
3	chr14:100373681:T:C	100373681	NA,C	NA,T	NA,1	NA,inf	NA,inf	NA,0.938502	0.000407032	0.000413255
3	chr14:101069482:G:A	101069482	A,A	G,G	1,1	-inf,inf	inf,inf	1.85426,0.194829	0.00040669	0.000412928
3	chr14:100367977:G:A	100367977	NA,A	NA,G	NA,1	NA,inf	NA,inf	NA,0.935319	0.000405861	0.000412048
3	chr14:100646882:A:C	100646882	NA,C	NA,A	NA,1	NA,-inf	NA,inf	NA,0.881918	0.000405742	0.00041202
3	chr14:101045521:C:T	101045521	NA,T	NA,C	NA,1	NA,-inf	NA,inf	NA,0.897069	0.000404968	0.000411245
3	chr14:100639393:G:A	100639393	NA,A	NA,G	NA,1	NA,inf	NA,inf	NA,0.897922	0.000404252	0.000410318
3	chr14:100467498:T:C	100467498	NA,C	NA,T	NA,1	NA,-inf	NA,inf	NA,0.886421	0.00040126	0.000407459
3	chr14:100703589:G:A	100703589	NA,A	NA,G	NA,1	NA,inf	NA,inf	NA,0.96872	0.000400539	0.000406312
3	chr14:100537956:T:C	100537956	NA,C	NA,T	NA,1	NA,-inf	NA,inf	NA,0.872783	0.000400216	0.000406367
3	chr14:100261858:C:T	100261858	NA,T	NA,C	NA,1	NA,inf	NA,inf	NA,0.903646	0.00039967	0.000405996
3	chr14:101070947:T:A	101070947	A,A	T,T	1,1	-inf,inf	inf,inf	1.66779,0.0563173	0.000399296	0.00040553
3	chr14:101078999:G:C	101078999	NA,C	NA,G	NA,1	NA,-inf	NA,inf	NA,0.889079	0.000398928	0.000405226
3	chr14:100751498:A:G	100751498	NA,G	NA,A	NA,1	NA,-inf	NA,inf	NA,0.881385	0.000398612	0.000404759
3	chr14:101083109:C:T	101083109	NA,T	NA,C	NA,1	NA,-inf	NA,inf	NA,0.887892	0.000398121	0.000404403
3	chr14:100380387:A:G	100380387	NA,G	NA,A	NA,1	NA,inf	NA,inf	NA,0.888043	0.000397648	0.000403767
3	chr14:100218558:G:A	100218558	NA,A	NA,G	NA,1	NA,inf	NA,inf	NA,0.909	0.00039719	0.000403574
3	chr14:100742130:C:T	100742130	T,T	C,C	1,1	inf,inf	inf,inf	6.75791,0.265155	0.000396564	0.000410802
3	chr14:100911372:C:T	100911372	NA,T	NA,C	NA,1	NA,-inf	NA,inf	NA,0.880881	0.000396247	0.000402318
3	chr14:100303827:G:A	100303827	NA,A	NA,G	NA,1	NA,inf	NA,inf	NA,0.913838	0.000396043	0.000402292
3	chr14:100234006:T:C	100234006	NA,C	NA,T	NA,1	NA,-inf	NA,inf	NA,0.89539	0.000395369	0.000401689
3	chr14:101071040:C:T	101071040	T,T	C,C	1,1	-inf,inf	inf,inf	1.66323,0.0525876	0.000395231	0.0004014
3	chr14:100317936:C:T	100317936	NA,T	NA,C	NA,1	NA,inf	NA,inf	NA,0.913311	0.000394426	0.000400354
3	chr14:100864343:T:A	100864343	NA,A	NA,T	NA,1	NA,inf	NA,inf	NA,0.900774	0.000394106	0.000400436
3	chr14:100878799:G:A	100878799	NA,A	NA,G	NA,1	NA,-inf	NA,inf	NA,0.877048	0.000392416	0.000398657
3	chr14:101102761:C:T	101102761	NA,T	NA,C	NA,1	NA,-inf	NA,inf	NA,0.878754	0.000390835	0.000397043
3	chr14:100581199:AG:A	100581199	NA,A	NA,AG	NA,1	NA,inf	NA,inf	NA,0.881796	0.000388977	0.000394702
3	chr14:100316299:G:A	100316299	NA,A	NA,G	NA,1	NA,-inf	NA,inf	NA,0.912256	0.000388472	0.000394671
3	chr14:101030368:T:G	101030368	G,G	T,T	1,1	-inf,-inf	inf,inf	0.0192322,2.08751	0.000387794	0.000393432
3	chr14:101081414:C:T	101081414	NA,T	NA,C	NA,1	NA,-inf	NA,inf	NA,0.863003	0.000387357	0.000393402
3	chr14:100683985:C:T	100683985	NA,T	NA,C	NA,1	NA,-inf	NA,inf	NA,0.849985	0.000387148	0.000393204
3	chr14:100657774:C:T	100657774	NA,T	NA,C	NA,1	NA,-inf	NA,inf	NA,0.917384	0.000386853	0.000392872
3	chr14:100929577:A:G	100929577	NA,G	NA,A	NA,1	NA,-inf	NA,inf	NA,0.87183	0.000386165	0.000392333
3	chr14:100485593:G:A	100485593	NA,A	NA,G	NA,1	NA,-inf	NA,inf	NA,0.873912	0.000385691	0.000391692
3	chr14:101024879:T:A	101024879	NA,A	NA,T	NA,1	NA,inf	NA,inf	NA,0.887412	0.000384847	0.000390787
3	chr14:100527995:G:A	100527995	NA,A	NA,G	NA,1	NA,-inf	NA,inf	NA,0.855769	0.000384691	0.000390596
3	chr14:100238126:C:T	100238126	NA,T	NA,C	NA,1	NA,-inf	NA,inf	NA,0.868559	0.000383726	0.000389761
3	chr14:100963869:AT:A	100963869	NA,A	NA,AT	NA,1	NA,-inf	NA,inf	NA,0.87343	0.000383699	0.000389906
3	chr14:100741950:T:A	100741950	A,A	T,T	1,1	inf,inf	inf,inf	6.72789,0.26111	0.000381599	0.000395243
3	chr14:101070939:T:A	101070939	A,A	T,T	1,1	-inf,inf	inf,inf	1.64693,0.0563173	0.00038143	0.000387384
3	chr14:100816759:A:G	100816759	G,NA	A,NA	1,NA	inf,NA	inf,NA	0.69,NA	0.000381169	0.000384987
3	chr14:100741179:G:A	100741179	NA,A	NA,G	NA,1	NA,inf	NA,inf	NA,0.886422	0.000380902	0.000386908
3	chr14:100819199:T:C	100819199	C,NA	T,NA	1,NA	inf,NA	inf,NA	1.34632,NA	0.000380893	0.000385565
3	chr14:100321284:G:C	100321284	NA,C	NA,G	NA,1	NA,inf	NA,inf	NA,0.887956	0.00037929	0.000385316
3	chr14:101190605:T:C	101190605	NA,C	NA,T	NA,1	NA,-inf	NA,inf	NA,0.861198	0.000379066	0.000385163
3	chr14:100382779:A:G	100382779	NA,G	NA,A	NA,1	NA,inf	NA,inf	NA,0.857889	0.000378949	0.000384773
3	chr14:100804551:C:A	100804551	NA,A	NA,C	NA,1	NA,inf	NA,inf	NA,0.904326	0.00037777	0.000383909
3	chr14:100629548:C:T	100629548	NA,T	NA,C	NA,1	NA,-inf	NA,inf	NA,0.842549	0.000377759	0.000383765
3	chr14:100922406:A:G	100922406	NA,G	NA,A	NA,1	NA,-inf	NA,inf	NA,0.846672	0.000377579	0.000383252
3	chr14:101155533:G:A	101155533	NA,A	NA,G	NA,1	NA,-inf	NA,inf	NA,0.837961	0.000376832	0.000382788
3	chr14:100255903:T:C	100255903	NA,C	NA,T	NA,1	NA,-inf	NA,inf	NA,0.857361	0.00037676	0.000382686
3	chr14:100247750:C:T	100247750	NA,T	NA,C	NA,1	NA,-inf	NA,inf	NA,0.857222	0.000376675	0.0003826
3	chr14:100228906:T:A	100228906	NA,A	NA,T	NA,1	NA,-inf	NA,inf	NA,0.857137	0.000376623	0.000382547
3	chr14:100227270:G:A	100227270	NA,A	NA,G	NA,1	NA,-inf	NA,inf	NA,0.856809	0.000376419	0.00038234
3	chr14:100936665:A:C	100936665	NA,C	NA,A	NA,1	NA,-inf	NA,inf	NA,0.86074	0.000376241	0.000382321
3	chr14:100710152:T:A	100710152	A,A	T,T	1,1	inf,inf	inf,inf	0.119022,1.99582	0.000374621	0.000378651
3	chr14:100795988:T:C	100795988	NA,C	NA,T	NA,1	NA,inf	NA,inf	NA,0.851322	0.000373942	0.000379964
3	chr14:100546117:C:G	100546117	NA,G	NA,C	NA,1	NA,inf	NA,inf	NA,0.867112	0.000373661	0.000379669
3	chr14:101079061:A:G	101079061	NA,G	NA,A	NA,1	NA,-inf	NA,inf	NA,0.838093	0.00037196	0.000377766
3	chr14:100897091:G:A	100897091	NA,A	NA,G	NA,1	NA,inf	NA,inf	NA,0.861991	0.000371808	0.000377692
3	chr14:100582057:G:A	100582057	NA,A	NA,G	NA,1	NA,inf	NA,inf	NA,0.850967	0.000371544	0.000377287
3	chr14:101026543:A:G	101026543	NA,G	NA,A	NA,1	NA,inf	NA,inf	NA,0.865259	0.000371443	0.00037718
3	chr14:100819361:C:G	100819361	G,NA	C,NA	1,NA	inf,NA	inf,NA	1.33294,NA	0.000370688	0.000375253
3	chr14:101100222:C:T	101100222	NA,T	NA,C	NA,1	NA,inf	NA,inf	NA,0.860648	0.000370459	0.000376372
3	chr14:100939322:T:C	100939322	NA,C	NA,T	NA,1	NA,-inf	NA,inf	NA,0.843387	0.00036829	0.000374178
3	chr14:101005202:T:G	101005202	G,G	T,T	1,1	inf,inf	inf,inf	0.225779,2.15375	0.000368014	0.000373354
3	chr14:100275242:T:C	100275242	NA,C	NA,T	NA,1	NA,inf	NA,inf	NA,0.85748	0.000367855	0.000373745
3	chr14:100946767:C:T	100946767	NA,T	NA,C	NA,1	NA,-inf	NA,inf	NA,0.841599	0.000367742	0.000373615
3	chr14:100470278:A:G	100470278	NA,G	NA,A	NA,1	NA,-inf	NA,inf	NA,0.844599	0.00036737	0.000373093
3	chr14:100818846:C:T	100818846	NA,T	NA,C	NA,1	NA,-inf	NA,inf	NA,0.830615	0.000367267	0.000373101
3	chr14:100972155:G:A	100972155	NA,A	NA,G	NA,1	NA,-inf	NA,inf	NA,0.840879	0.000367111	0.000372975
3	chr14:100525030:G:C	100525030	C,C	G,G	1,1	-inf,inf	inf,inf	0.345931,0.348222	0.000366973	0.000369264
3	chr14:101183814:G:A	101183814	NA,A	NA,G	NA,1	NA,inf	NA,inf	NA,0.849788	0.000365636	0.000371473
3	chr14:100603014:G:A	100603014	NA,A	NA,G	NA,1	NA,inf	NA,inf	NA,0.871492	0.00036518	0.000370887
3	chr14:101063516:C:T	101063516	NA,T	NA,C	NA,1	NA,inf	NA,inf	NA,0.848998	0.000364762	0.000370626
3	chr14:100903434:T:C	100903434	NA,C	NA,T	NA,1	NA,-inf	NA,inf	NA,0.825483	0.000364058	0.000369582
3	chr14:100821355:G:T	100821355	T,NA	G,NA	1,NA	inf,NA	inf,NA	1.32297,NA	0.000363665	0.000368144
3	chr14:100266252:A:G	100266252	NA,G	NA,A	NA,1	NA,inf	NA,inf	NA,0.844801	0.000363058	0.000368794
3	chr14:100280865:T:C	100280865	C,C	T,T	1,1	inf,inf	inf,inf	1.07751,1.04413	0.000361406	0.000367098
3	chr14:100817053:T:C	100817053	C,C	T,T	1,1	inf,inf	inf,inf	1.29883,1.15925	0.000361082	0.000365497
3	chr14:100821041:AAC:A	100821041	A,NA	AAC,NA	1,NA	inf,NA	inf,NA	1.3245,NA	0.000360277	0.000364721
3	chr14:101045468:C:T	101045468	NA,T	NA,C	NA,1	NA,inf	NA,inf	NA,0.839501	0.000359706	0.000365257
3	chr14:101145593:G:C	101145593	NA,C	NA,G	NA,1	NA,inf	NA,inf	NA,0.843612	0.00035931	0.000365035
3	chr14:101161599:T:C	101161599	NA,C	NA,T	NA,1	NA,inf	NA,inf	NA,0.841233	0.000359031	0.000364715
3	chr14:100926508:G:T	100926508	NA,T	NA,G	NA,1	NA,-inf	NA,inf	NA,0.816529	0.000358889	0.000364286
3	chr14:100810948:G:A	100810948	NA,A	NA,G	NA,1	NA,-inf	NA,inf	NA,0.825806	0.000358285	0.000364213
3	chr14:100515636:G:T	100515636	T,T	G,G	1,1	-inf,inf	inf,inf	0.328712,0.381262	0.000357932	0.000360177
3	chr14:100321058:G:A	100321058	NA,A	NA,G	NA,1	NA,inf	NA,inf	NA,0.851437	0.000357711	0.000363396
3	chr14:100591731:C:T	100591731	NA,T	NA,C	NA,1	NA,-inf	NA,inf	NA,0.812821	0.000357278	0.000362795
3	chr14:100623002:C:T	100623002	NA,T	NA,C	NA,1	NA,inf	NA,inf	NA,0.850158	0.000356805	0.00036251
3	chr14:100957723:A:ATTTTT	100957723	NA,ATTTTT	NA,A	NA,1	NA,-inf	NA,inf	NA,0.812437	0.000356604	0.00036197
3	chr14:100740369:TG:T	100740369	NA,T	NA,TG	NA,1	NA,-inf	NA,inf	NA,0.819874	0.000355989	0.000361535
3	chr14:101171174:C:T	101171174	NA,T	NA,C	NA,1	NA,inf	NA,inf	NA,0.834492	0.000355264	0.000360882
3	chr14:100601121:C:T	100601121	NA,T	NA,C	NA,1	NA,-inf	NA,inf	NA,0.80175	0.000354009	0.000359483
3	chr14:101132683:G:A	101132683	NA,A	NA,G	NA,1	NA,-inf	NA,inf	NA,0.815391	0.000353425	0.000359148
3	chr14:100554182:G:A	100554182	NA,A	NA,G	NA,1	NA,-inf	NA,inf	NA,0.795298	0.00035236	0.000357835
3	chr14:100339130:C:T	100339130	NA,T	NA,C	NA,1	NA,-inf	NA,inf	NA,0.815715	0.000351925	0.000357543
3	chr14:101198738:G:A	101198738	NA,A	NA,G	NA,1	NA,inf	NA,inf	NA,0.830555	0.000351749	0.000357346
3	chr14:101107607:C:A	101107607	NA,A	NA,C	NA,1	NA,-inf	NA,inf	NA,0.815941	0.000351743	0.000357368
3	chr14:101042927:C:G	101042927	NA,G	NA,C	NA,1	NA,inf	NA,inf	NA,0.826834	0.00035121	0.00035681
3	chr14:101103988:T:C	101103988	NA,C	NA,T	NA,1	NA,-inf	NA,inf	NA,0.814582	0.000351169	0.000356781
3	chr14:100500006:T:C	100500006	NA,C	NA,T	NA,1	NA,-inf	NA,inf	NA,0.804344	0.000351107	0.000356504
3	chr14:101052318:G:A	101052318	A,NA	G,NA	1,NA	inf,NA	inf,NA	1.28302,NA	0.000351027	0.000355978
3	chr14:100222840:G:A	100222840	NA,A	NA,G	NA,1	NA,inf	NA,inf	NA,0.827435	0.000350556	0.000356166
3	chr14:101128325:T:C	101128325	NA,C	NA,T	NA,1	NA,-inf	NA,inf	NA,0.795683	0.000350356	0.000355907
3	chr14:100527991:T:C	100527991	NA,C	NA,T	NA,1	NA,-inf	NA,inf	NA,0.796737	0.000349218	0.000354588
3	chr14:100720506:A:T	100720506	T,T	A,A	1,1	inf,inf	inf,inf	0.533644,2.12427	0.00034883	0.000355092
3	chr14:100563522:G:A	100563522	NA,A	NA,G	NA,1	NA,-inf	NA,inf	NA,0.799476	0.000347937	0.000353317
3	chr14:100256150:A:G	100256150	NA,G	NA,A	NA,1	NA,inf	NA,inf	NA,0.820289	0.000347018	0.000352005
3	chr14:100994116:C:T	100994116	NA,T	NA,C	NA,1	NA,inf	NA,inf	NA,0.830286	0.000346645	0.000352143
3	chr14:100823074:A:C	100823074	C,NA	A,NA	1,NA	inf,NA	inf,NA	1.32417,NA	0.000345313	0.000349599
3	chr14:100543162:G:GA	100543162	NA,GA	NA,G	NA,1	NA,inf	NA,inf	NA,0.818049	0.000345122	0.000350672
3	chr14:100539969:G:A	100539969	NA,A	NA,G	NA,1	NA,-inf	NA,inf	NA,0.786175	0.000344849	0.000350275
3	chr14:100860100:T:C	100860100	NA,C	NA,T	NA,1	NA,inf	NA,inf	NA,0.822204	0.000344238	0.000349709
3	chr14:100345484:A:G	100345484	NA,G	NA,A	NA,1	NA,inf	NA,inf	NA,0.827956	0.000341817	0.000347048
3	chr14:100610085:T:C	100610085	NA,C	NA,T	NA,1	NA,-inf	NA,inf	NA,0.806612	0.00034073	0.000346144
3	chr14:100784821:G:A	100784821	NA,A	NA,G	NA,1	NA,-inf	NA,inf	NA,0.782369	0.000339005	0.000344299
3	chr14:100797454:G:A	100797454	A,NA	G,NA	1,NA	inf,NA	inf,NA	0.641207,NA	0.000338938	0.000342346
3	chr14:101106588:T:C	101106588	NA,C	NA,T	NA,1	NA,inf	NA,inf	NA,0.802958	0.000338895	0.000344296
3	chr14:100708178:A:G	100708178	NA,G	NA,A	NA,1	NA,-inf	NA,inf	NA,0.772859	0.000338702	0.000344016
3	chr14:100653695:C:T	100653695	NA,T	NA,C	NA,1	NA,inf	NA,inf	NA,0.815044	0.000337576	0.000343027
3	chr14:100638055:C:T	100638055	NA,T	NA,C	NA,1	NA,inf	NA,inf	NA,0.799712	0.000337466	0.000342772
3	chr14:100600497:T:A	100600497	NA,A	NA,T	NA,1	NA,inf	NA,inf	NA,0.820932	0.000336722	0.000341993
3	chr14:100860980:G:A	100860980	NA,A	NA,G	NA,1	NA,inf	NA,inf	NA,0.809626	0.000336121	0.000341535
3	chr14:100813331:G:A	100813331	NA,A	NA,G	NA,1	NA,inf	NA,inf	NA,0.798188	0.000335427	0.000340752
3	chr14:100541194:C:T	100541194	NA,T	NA,C	NA,1	NA,-inf	NA,inf	NA,0.764843	0.000333038	0.000338282
3	chr14:101041204:A:G	101041204	NA,G	NA,A	NA,1	NA,-inf	NA,inf	NA,0.778416	0.000332629	0.000337908
3	chr14:100257933:G:A	100257933	NA,A	NA,G	NA,1	NA,-inf	NA,inf	NA,0.779572	0.000332216	0.000337448
3	chr14:100599902:C:A	100599902	NA,A	NA,C	NA,1	NA,-inf	NA,inf	NA,0.762357	0.000332075	0.000337216
3	chr14:100281549:T:G	100281549	NA,G	NA,T	NA,1	NA,inf	NA,inf	NA,0.793847	0.000331248	0.000336539
3	chr14:100889014:C:T	100889014	NA,T	NA,C	NA,1	NA,-inf	NA,inf	NA,0.779845	0.000330718	0.00033601
3	chr14:100814934:G:A	100814934	A,NA	G,NA	1,NA	inf,NA	inf,NA	0.636756,NA	0.000330294	0.000333661
3	chr14:100518763:T:C	100518763	C,C	T,T	1,1	-inf,inf	inf,inf	0.319266,0.341394	0.000329382	0.000331468
3	chr14:100281586:A:G	100281586	NA,G	NA,A	NA,1	NA,-inf	NA,inf	NA,0.771934	0.000329252	0.000334436
3	chr14:101141591:A:C	101141591	NA,C	NA,A	NA,1	NA,-inf	NA,inf	NA,0.773386	0.000328806	0.000334082
3	chr14:100591778:C:T	100591778	NA,T	NA,C	NA,1	NA,-inf	NA,inf	NA,0.761331	0.000328684	0.000333769
3	chr14:100598364:A:G	100598364	NA,G	NA,A	NA,1	NA,inf	NA,inf	NA,0.805235	0.000328504	0.000333648
3	chr14:101119963:T:C	101119963	NA,C	NA,T	NA,1	NA,inf	NA,inf	NA,0.781293	0.00032772	0.000332936
3	chr14:101086554:A:G	101086554	G,G	A,A	1,1	-inf,-inf	inf,inf	1.0592,1.22059	0.000326869	0.000332069
3	chr14:100815392:C:T	100815392	T,NA	C,NA	1,NA	inf,NA	inf,NA	0.632797,NA	0.00032653	0.000329864
3	chr14:101083106:G:A	101083106	NA,A	NA,G	NA,1	NA,-inf	NA,inf	NA,0.757027	0.000326333	0.000331432
3	chr14:100600211:T:A	100600211	NA,A	NA,T	NA,1	NA,inf	NA,inf	NA,0.798661	0.000325174	0.000330266
3	chr14:100658976:G:A	100658976	NA,A	NA,G	NA,1	NA,inf	NA,inf	NA,0.768345	0.000325048	0.000330003
3	chr14:100280985:G:A	100280985	NA,A	NA,G	NA,1	NA,-inf	NA,inf	NA,0.755081	0.000325042	0.000330237
3	chr14:100823897:T:A	100823897	A,NA	T,NA	1,NA	inf,NA	inf,NA	1.26593,NA	0.000324727	0.000328757
3	chr14:100600823:C:T	100600823	NA,T	NA,C	NA,1	NA,inf	NA,inf	NA,0.796646	0.000324141	0.000329218
3	chr14:100659628:C:T	100659628	NA,T	NA,C	NA,1	NA,inf	NA,inf	NA,0.777907	0.000324018	0.000329064
3	chr14:100625318:T:C	100625318	NA,C	NA,T	NA,1	NA,-inf	NA,inf	NA,0.766897	0.000323789	0.000329008
3	chr14:101063994:C:T	101063994	NA,T	NA,C	NA,1	NA,-inf	NA,inf	NA,0.751384	0.000323583	0.000328683
3	chr14:100471518:T:C	100471518	NA,C	NA,T	NA,1	NA,-inf	NA,inf	NA,0.754196	0.00032355	0.000328569
3	chr14:101105625:A:G	101105625	NA,G	NA,A	NA,1	NA,-inf	NA,inf	NA,0.762318	0.000322861	0.000328021
3	chr14:100290161:G:A	100290161	NA,A	NA,G	NA,1	NA,inf	NA,inf	NA,0.776327	0.000322097	0.000327176
3	chr14:101120566:C:T	101120566	NA,T	NA,C	NA,1	NA,-inf	NA,inf	NA,0.763575	0.000321999	0.00032712
3	chr14:100407905:G:C	100407905	NA,C	NA,G	NA,1	NA,-inf	NA,inf	NA,0.749232	0.000321274	0.000326478
3	chr14:100822645:C:T	100822645	T,NA	C,NA	1,NA	inf,NA	inf,NA	1.25994,NA	0.000320484	0.000324469
3	chr14:100874132:G:C	100874132	C,C	G,G	1,1	inf,-inf	inf,inf	1.40072,0.326314	0.000320367	0.000324307
3	chr14:101032166:T:C	101032166	C,NA	T,NA	1,NA	-inf,NA	inf,NA	1.65473,NA	0.000320351	0.000326384
3	chr14:100537124:G:A	100537124	NA,A	NA,G	NA,1	NA,inf	NA,inf	NA,0.788406	0.00031921	0.000324363
3	chr14:100629572:C:G	100629572	NA,G	NA,C	NA,1	NA,-inf	NA,inf	NA,0.731804	0.000319082	0.000324058
3	chr14:100814519:A:G	100814519	G,G	A,A	1,1	inf,inf	inf,inf	1.30168,1.08668	0.000319041	0.000322922
3	chr14:100601939:T:C	100601939	NA,C	NA,T	NA,1	NA,-inf	NA,inf	NA,0.742076	0.000318865	0.000323799
3	chr14:100700475:A:G	100700475	NA,G	NA,A	NA,1	NA,inf	NA,inf	NA,0.821915	0.000318819	0.000323483
3	chr14:100970386:G:A	100970386	NA,A	NA,G	NA,1	NA,-inf	NA,inf	NA,0.752939	0.000318565	0.000323656
3	chr14:100615135:T:A	100615135	NA,A	NA,T	NA,1	NA,inf	NA,inf	NA,0.757623	0.000318475	0.00032322
3	chr14:100769882:G:A	100769882	NA,A	NA,G	NA,1	NA,inf	NA,inf	NA,0.77786	0.000318352	0.000323426
3	chr14:101105044:A:AG	101105044	NA,AG	NA,A	NA,1	NA,-inf	NA,inf	NA,0.752904	0.000318032	0.000323116
3	chr14:101106111:G:A	101106111	NA,A	NA,G	NA,1	NA,-inf	NA,inf	NA,0.752904	0.000318032	0.000323116
3	chr14:101106073:G:A	101106073	NA,A	NA,G	NA,1	NA,-inf	NA,inf	NA,0.752904	0.000318032	0.000323116
3	chr14:101106821:T:A	101106821	NA,A	NA,T	NA,1	NA,-inf	NA,inf	NA,0.752904	0.000318032	0.000323116
3	chr14:100600776:C:T	100600776	NA,T	NA,C	NA,1	NA,inf	NA,inf	NA,0.784129	0.000317891	0.00032287
3	chr14:101048920:C:T	101048920	NA,T	NA,C	NA,1	NA,-inf	NA,inf	NA,0.752851	0.000317811	0.000322903
3	chr14:100404490:G:A	100404490	A,NA	G,NA	1,NA	-inf,NA	inf,NA	1.2074,NA	0.000316838	0.000323534
3	chr14:100520460:G:A	100520460	A,A	G,G	1,1	-inf,inf	inf,inf	0.317665,0.315046	0.000316492	0.000318508
3	chr14:100810115:C:T	100810115	T,NA	C,NA	1,NA	inf,NA	inf,NA	0.619187,NA	0.000315743	0.000318974
3	chr14:101092049:C:T	101092049	NA,T	NA,C	NA,1	NA,-inf	NA,inf	NA,0.744146	0.000315612	0.00032061
3	chr14:100525818:C:T	100525818	NA,T	NA,C	NA,1	NA,-inf	NA,inf	NA,0.735689	0.000314552	0.0003194
3	chr14:100900901:A:C	100900901	NA,C	NA,A	NA,1	NA,-inf	NA,inf	NA,0.73643	0.000314047	0.000318887
3	chr14:100601873:C:T	100601873	NA,T	NA,C	NA,1	NA,inf	NA,inf	NA,0.775199	0.000313525	0.000318438
3	chr14:100657531:G:A	100657531	NA,A	NA,G	NA,1	NA,-inf	NA,inf	NA,0.78216	0.000313337	0.000318283
3	chr14:100814577:A:G	100814577	G,G	A,A	1,1	inf,inf	inf,inf	1.30401,1.07213	0.000312958	0.000316763
3	chr14:100786097:T:C	100786097	NA,C	NA,T	NA,1	NA,-inf	NA,inf	NA,0.731972	0.000312724	0.000317613
3	chr14:100853366:C:T	100853366	NA,T	NA,C	NA,1	NA,inf	NA,inf	NA,0.740619	0.000312299	0.00031732
3	chr14:100544522:G:A	100544522	NA,A	NA,G	NA,1	NA,-inf	NA,inf	NA,0.723921	0.000312032	0.000316946
3	chr14:100906731:A:G	100906731	NA,G	NA,A	NA,1	NA,-inf	NA,inf	NA,0.728151	0.000311811	0.000316545
3	chr14:101160601:G:A	101160601	NA,A	NA,G	NA,1	NA,inf	NA,inf	NA,0.754329	0.000311626	0.000316642
3	chr14:100925172:G:A	100925172	NA,A	NA,G	NA,1	NA,inf	NA,inf	NA,0.763186	0.000311499	0.000316441
3	chr14:100600935:T:C	100600935	NA,C	NA,T	NA,1	NA,inf	NA,inf	NA,0.769198	0.000310626	0.000315492
3	chr14:100554883:C:T	100554883	NA,T	NA,C	NA,1	NA,-inf	NA,inf	NA,0.744384	0.000310287	0.000315271
3	chr14:100599239:T:C	100599239	NA,C	NA,T	NA,1	NA,inf	NA,inf	NA,0.767948	0.00030996	0.000314818
3	chr14:101186493:T:C	101186493	C,C	T,T	1,1	-inf,-inf	inf,inf	0.0562945,2.01833	0.000309867	0.000314826
3	chr14:100995201:G:A	100995201	NA,A	NA,G	NA,1	NA,inf	NA,inf	NA,0.756925	0.00030901	0.000313913
3	chr14:100671213:G:A	100671213	A,NA	G,NA	1,NA	inf,NA	inf,NA	0.60007,NA	0.000308685	0.000311822
3	chr14:100290827:C:T	100290827	NA,T	NA,C	NA,1	NA,-inf	NA,inf	NA,0.725237	0.000308392	0.000313277
3	chr14:100527179:C:T	100527179	NA,T	NA,C	NA,1	NA,inf	NA,inf	NA,0.759945	0.000308296	0.00031325
3	chr14:100281855:G:A	100281855	A,A	G,G	1,1	inf,inf	inf,inf	1.03442,1.00081	0.000307763	0.000312696
3	chr14:100786026:C:T	100786026	NA,T	NA,C	NA,1	NA,-inf	NA,inf	NA,0.721545	0.000307638	0.000312448
3	chr14:100945865:G:A	100945865	NA,A	NA,G	NA,1	NA,inf	NA,inf	NA,0.754959	0.000307499	0.00031238
3	chr14:100877851:C:T	100877851	NA,T	NA,C	NA,1	NA,-inf	NA,inf	NA,0.729541	0.000307234	0.000312162
3	chr14:100703807:G:A	100703807	NA,A	NA,G	NA,1	NA,-inf	NA,inf	NA,0.709454	0.000306755	0.00031147
3	chr14:101090632:T:C	101090632	C,NA	T,NA	1,NA	inf,NA	inf,NA	0.962334,NA	0.000304113	0.000308263
3	chr14:101139372:C:T	101139372	NA,T	NA,C	NA,1	NA,inf	NA,inf	NA,0.734499	0.000303044	0.000307839
3	chr14:100812603:A:G	100812603	G,NA	A,NA	1,NA	inf,NA	inf,NA	0.60561,NA	0.000302772	0.000305893
3	chr14:100364483:C:G	100364483	NA,G	NA,C	NA,1	NA,inf	NA,inf	NA,0.743039	0.000302714	0.000307489
3	chr14:100715427:G:A	100715427	NA,A	NA,G	NA,1	NA,-inf	NA,inf	NA,0.699533	0.000300445	0.000305169
3	chr14:101021665:G:A	101021665	NA,A	NA,G	NA,1	NA,inf	NA,inf	NA,0.725562	0.000300331	0.000305106
3	chr14:101096851:C:T	101096851	NA,T	NA,C	NA,1	NA,-inf	NA,inf	NA,0.712054	0.000300058	0.000304811
3	chr14:100802457:G:A	100802457	NA,A	NA,G	NA,1	NA,inf	NA,inf	NA,0.761316	0.000299812	0.000304684
3	chr14:100908573:A:G	100908573	NA,G	NA,A	NA,1	NA,-inf	NA,inf	NA,0.703027	0.00029965	0.000304199
3	chr14:101000717:T:C	101000717	NA,C	NA,T	NA,1	NA,-inf	NA,inf	NA,0.710253	0.000299618	0.000304463
3	chr14:100851828:A:AGTT	100851828	NA,AGTT	NA,A	NA,1	NA,inf	NA,inf	NA,0.713014	0.000299461	0.000304272
3	chr14:100594585:C:A	100594585	NA,A	NA,C	NA,1	NA,-inf	NA,inf	NA,0.722456	0.000299027	0.000303758
3	chr14:101143356:T:C	101143356	NA,C	NA,T	NA,1	NA,-inf	NA,inf	NA,0.695928	0.000298998	0.000303738
3	chr14:101086249:G:A	101086249	NA,A	NA,G	NA,1	NA,-inf	NA,inf	NA,0.707613	0.000298765	0.000303444
3	chr14:101075354:G:A	101075354	NA,A	NA,G	NA,1	NA,inf	NA,inf	NA,0.722938	0.000298305	0.000303103
3	chr14:100280776:G:A	100280776	NA,A	NA,G	NA,1	NA,-inf	NA,inf	NA,0.710878	0.000298194	0.000302892
3	chr14:100921364:T:G	100921364	NA,G	NA,T	NA,1	NA,-inf	NA,inf	NA,0.699646	0.000297611	0.000302126
3	chr14:100588028:A:G	100588028	NA,G	NA,A	NA,1	NA,-inf	NA,inf	NA,0.695048	0.000297387	0.000302083
3	chr14:100560453:C:T	100560453	NA,T	NA,C	NA,1	NA,inf	NA,inf	NA,0.726656	0.000297234	0.000301757
3	chr14:100816959:T:C	100816959	C,C	T,T	1,1	inf,inf	inf,inf	1.33925,0.995948	0.000297034	0.000300617
3	chr14:100822558:T:C	100822558	C,NA	T,NA	1,NA	inf,NA	inf,NA	1.22116,NA	0.000296566	0.000300276
3	chr14:100531343:C:T	100531343	NA,T	NA,C	NA,1	NA,-inf	NA,inf	NA,0.698614	0.000296549	0.000301126
3	chr14:101126214:G:C	101126214	NA,C	NA,G	NA,1	NA,inf	NA,inf	NA,0.719522	0.000296374	0.000301066
3	chr14:101047566:C:T	101047566	NA,T	NA,C	NA,1	NA,inf	NA,inf	NA,0.719834	0.000296277	0.000300982
3	chr14:101133863:C:T	101133863	NA,T	NA,C	NA,1	NA,inf	NA,inf	NA,0.722587	0.00029547	0.000300164
3	chr14:100725001:C:T	100725001	NA,T	NA,C	NA,1	NA,-inf	NA,inf	NA,0.695559	0.000295428	0.000300003
3	chr14:101152034:T:C	101152034	NA,C	NA,T	NA,1	NA,-inf	NA,inf	NA,0.702639	0.000294966	0.000299647
3	chr14:101122395:C:T	101122395	T,T	C,C	1,1	-inf,inf	inf,inf	0.627274,1.5369	0.000294064	0.00029845
3	chr14:100530213:G:A	100530213	NA,A	NA,G	NA,1	NA,-inf	NA,inf	NA,0.692983	0.000293952	0.00029849
3	chr14:100577508:G:C	100577508	NA,C	NA,G	NA,1	NA,inf	NA,inf	NA,0.705376	0.000293933	0.000298515
3	chr14:100950695:T:C	100950695	NA,C	NA,T	NA,1	NA,-inf	NA,inf	NA,0.70022	0.000293438	0.000298126
3	chr14:101152349:AAGG:A	101152349	A,A	AAGG,AAGG	1,1	inf,-inf	inf,inf	0.603898,1.65955	0.000293323	0.000297999
3	chr14:100908928:C:T	100908928	NA,T	NA,C	NA,1	NA,-inf	NA,inf	NA,0.687197	0.000292328	0.000296769
3	chr14:100471487:C:T	100471487	NA,T	NA,C	NA,1	NA,-inf	NA,inf	NA,0.685603	0.00029204	0.000296618
3	chr14:100303126:C:G	100303126	NA,G	NA,C	NA,1	NA,-inf	NA,inf	NA,0.688101	0.00029188	0.000296575
3	chr14:101126048:G:A	101126048	NA,A	NA,G	NA,1	NA,inf	NA,inf	NA,0.708784	0.000291403	0.000296016
3	chr14:100639343:G:A	100639343	NA,A	NA,G	NA,1	NA,-inf	NA,inf	NA,0.671822	0.000291384	0.000295915
3	chr14:100806372:G:A	100806372	NA,A	NA,G	NA,1	NA,-inf	NA,inf	NA,0.700808	0.000290385	0.000294996
3	chr14:101137086:A:G	101137086	NA,G	NA,A	NA,1	NA,-inf	NA,inf	NA,0.677277	0.000290335	0.00029494
3	chr14:100242505:C:T	100242505	NA,T	NA,C	NA,1	NA,-inf	NA,inf	NA,0.687233	0.000290052	0.000294565
3	chr14:101045622:T:G	101045622	NA,G	NA,T	NA,1	NA,inf	NA,inf	NA,0.726557	0.000289937	0.000294521
3	chr14:100907124:T:C	100907124	NA,C	NA,T	NA,1	NA,-inf	NA,inf	NA,0.681395	0.000289765	0.000294169
3	chr14:100949264:G:A	100949264	NA,A	NA,G	NA,1	NA,inf	NA,inf	NA,0.715694	0.000289548	0.000294145
3	chr14:100738491:G:A	100738491	NA,A	NA,G	NA,1	NA,inf	NA,inf	NA,0.715823	0.000289151	0.000293775
3	chr14:100823735:T:C	100823735	NA,C	NA,T	NA,1	NA,-inf	NA,inf	NA,0.683836	0.000288643	0.000293239
3	chr14:100490141:G:C	100490141	NA,C	NA,G	NA,1	NA,inf	NA,inf	NA,0.699983	0.000288569	0.000293186
3	chr14:101156363:G:A	101156363	NA,A	NA,G	NA,1	NA,inf	NA,inf	NA,0.6992	0.000288207	0.000292785
3	chr14:100316439:G:A	100316439	NA,A	NA,G	NA,1	NA,inf	NA,inf	NA,0.697691	0.000287318	0.000291935
3	chr14:100570360:A:G	100570360	NA,G	NA,A	NA,1	NA,-inf	NA,inf	NA,0.670331	0.000286415	0.000290864
3	chr14:100495561:G:C	100495561	NA,C	NA,G	NA,1	NA,-inf	NA,inf	NA,0.675233	0.00028592	0.00029034
3	chr14:101134884:A:T	101134884	NA,T	NA,A	NA,1	NA,inf	NA,inf	NA,0.700544	0.000285747	0.000290287
3	chr14:100546885:C:T	100546885	NA,T	NA,C	NA,1	NA,inf	NA,inf	NA,0.694791	0.000284753	0.000289328
3	chr14:101149108:T:C	101149108	NA,C	NA,T	NA,1	NA,inf	NA,inf	NA,0.698197	0.000284432	0.000288946
3	chr14:100906902:T:C	100906902	NA,C	NA,T	NA,1	NA,-inf	NA,inf	NA,0.66869	0.000284133	0.000288457
3	chr14:101072095:T:C	101072095	NA,C	NA,T	NA,1	NA,-inf	NA,inf	NA,0.675784	0.000284072	0.000288616
3	chr14:100906948:G:T	100906948	NA,T	NA,G	NA,1	NA,-inf	NA,inf	NA,0.667858	0.000283707	0.000288023
3	chr14:100832453:C:A	100832453	A,NA	C,NA	1,NA	-inf,NA	inf,NA	1.69113,NA	0.000283477	0.000289365
3	chr14:100289460:G:A	100289460	NA,A	NA,G	NA,1	NA,-inf	NA,inf	NA,0.671223	0.000283003	0.000287492
3	chr14:100518357:C:G	100518357	NA,G	NA,C	NA,1	NA,inf	NA,inf	NA,0.672069	0.000282762	0.000287249
3	chr14:101114794:G:A	101114794	NA,A	NA,G	NA,1	NA,-inf	NA,inf	NA,0.655906	0.000281974	0.00028648
3	chr14:100301298:C:T	100301298	NA,T	NA,C	NA,1	NA,-inf	NA,inf	NA,0.662936	0.000280662	0.000285179
3	chr14:101092905:G:A	101092905	A,NA	G,NA	1,NA	inf,NA	inf,NA	0.925992,NA	0.000280429	0.000284278
3	chr14:100986945:T:G	100986945	NA,G	NA,T	NA,1	NA,inf	NA,inf	NA,0.692541	0.000280313	0.000284773
3	chr14:100777920:G:A	100777920	NA,A	NA,G	NA,1	NA,-inf	NA,inf	NA,0.642983	0.000280311	0.000284993
3	chr14:101164302:T:C	101164302	NA,C	NA,T	NA,1	NA,inf	NA,inf	NA,0.675456	0.000280255	0.000284673
3	chr14:101145276:G:A	101145276	NA,A	NA,G	NA,1	NA,-inf	NA,inf	NA,0.65953	0.000280116	0.000284601
3	chr14:100315339:C:G	100315339	G,NA	C,NA	1,NA	-inf,NA	inf,NA	1.09358,NA	0.000280028	0.000285475
3	chr14:100383046:C:T	100383046	NA,T	NA,C	NA,1	NA,inf	NA,inf	NA,0.698563	0.000279634	0.000283959
3	chr14:100582870:A:T	100582870	NA,T	NA,A	NA,1	NA,-inf	NA,inf	NA,0.662114	0.000279588	0.000283934
3	chr14:101075395:CA:C	101075395	NA,C	NA,CA	NA,1	NA,inf	NA,inf	NA,0.697581	0.000279521	0.00028384
3	chr14:100908488:T:C	100908488	NA,C	NA,T	NA,1	NA,-inf	NA,inf	NA,0.657908	0.00027931	0.00028356
3	chr14:101115227:G:A	101115227	NA,A	NA,G	NA,1	NA,-inf	NA,inf	NA,0.671488	0.00027928	0.000283718
3	chr14:100864484:A:T	100864484	NA,T	NA,A	NA,1	NA,-inf	NA,inf	NA,0.659419	0.000278713	0.00028314
3	chr14:101047728:A:G	101047728	NA,G	NA,A	NA,1	NA,-inf	NA,inf	NA,0.669689	0.000278366	0.000282829
3	chr14:101158053:C:T	101158053	NA,T	NA,C	NA,1	NA,inf	NA,inf	NA,0.671042	0.000278216	0.000282614
3	chr14:100642451:C:A	100642451	NA,A	NA,C	NA,1	NA,-inf	NA,inf	NA,0.648651	0.000278122	0.000282519
3	chr14:100708337:C:T	100708337	NA,T	NA,C	NA,1	NA,-inf	NA,inf	NA,0.646759	0.000277319	0.000281609
3	chr14:100601895:C:T	100601895	NA,T	NA,C	NA,1	NA,-inf	NA,inf	NA,0.668405	0.000277038	0.000281414
3	chr14:101196191:G:A	101196191	NA,A	NA,G	NA,1	NA,-inf	NA,inf	NA,0.659205	0.000276932	0.000281337
3	chr14:100781338:T:C	100781338	NA,C	NA,T	NA,1	NA,-inf	NA,inf	NA,0.652976	0.000276436	0.000280765
3	chr14:101175678:A:G	101175678	G,G	A,A	1,1	-inf,-inf	inf,inf	0.0776003,2.00851	0.0002764	0.000280787
3	chr14:100890131:A:G	100890131	NA,G	NA,A	NA,1	NA,-inf	NA,inf	NA,0.687914	0.00027637	0.000280773
3	chr14:100510341:T:C	100510341	NA,C	NA,T	NA,1	NA,-inf	NA,inf	NA,0.651227	0.000275482	0.000279744
3	chr14:100384117:A:AC	100384117	NA,AC	NA,A	NA,1	NA,inf	NA,inf	NA,0.689061	0.000275458	0.000279725
3	chr14:101140162:GT:G	101140162	NA,G	NA,GT	NA,1	NA,-inf	NA,inf	NA,0.64317	0.000275329	0.000279698
3	chr14:101140160:G:A	101140160	NA,A	NA,G	NA,1	NA,-inf	NA,inf	NA,0.643093	0.000275302	0.00027967
3	chr14:100345712:A:G	100345712	NA,G	NA,A	NA,1	NA,inf	NA,inf	NA,0.672392	0.000274754	0.000279138
3	chr14:100779738:G:A	100779738	NA,A	NA,G	NA,1	NA,-inf	NA,inf	NA,0.649879	0.000274599	0.000278898
3	chr14:100557287:G:A	100557287	NA,A	NA,G	NA,1	NA,-inf	NA,inf	NA,0.670656	0.000274575	0.000279086
3	chr14:100557286:G:A	100557286	NA,A	NA,G	NA,1	NA,-inf	NA,inf	NA,0.670656	0.000274575	0.000279086
3	chr14:100520663:G:C	100520663	NA,C	NA,G	NA,1	NA,inf	NA,inf	NA,0.652372	0.000274384	0.000278739
3	chr14:100214352:C:T	100214352	NA,T	NA,C	NA,1	NA,inf	NA,inf	NA,0.667438	0.000273983	0.000278359
3	chr14:100514889:G:A	100514889	NA,A	NA,G	NA,1	NA,-inf	NA,inf	NA,0.647458	0.000273899	0.000278138
3	chr14:100223876:T:C	100223876	NA,C	NA,T	NA,1	NA,inf	NA,inf	NA,0.666568	0.000273667	0.000277653
3	chr14:100479134:G:T	100479134	T,T	G,G	1,1	inf,-inf	inf,inf	2.50629,0.748993	0.000273579	0.000282761
3	chr14:100400292:G:C	100400292	NA,C	NA,G	NA,1	NA,inf	NA,inf	NA,0.689593	0.000273359	0.000277614
3	chr14:100486277:G:T	100486277	NA,T	NA,G	NA,1	NA,inf	NA,inf	NA,0.660165	0.00027327	0.000277341
3	chr14:100369598:T:C	100369598	C,C	T,T	1,1	-inf,inf	inf,inf	1.25254,0.671627	0.00027272	0.000278332
3	chr14:100506685:A:G	100506685	NA,G	NA,A	NA,1	NA,-inf	NA,inf	NA,0.644542	0.000272679	0.000276899
3	chr14:101129430:T:C	101129430	NA,C	NA,T	NA,1	NA,inf	NA,inf	NA,0.66963	0.000272622	0.000276955
3	chr14:100514473:G:A	100514473	NA,A	NA,G	NA,1	NA,-inf	NA,inf	NA,0.643731	0.000272341	0.000276556
3	chr14:100759002:C:T	100759002	NA,T	NA,C	NA,1	NA,inf	NA,inf	NA,0.677516	0.000272175	0.000276601
3	chr14:100563860:A:G	100563860	NA,G	NA,A	NA,1	NA,-inf	NA,inf	NA,0.636702	0.000271689	0.000275961
3	chr14:101066137:G:A	101066137	NA,A	NA,G	NA,1	NA,inf	NA,inf	NA,0.658505	0.000271644	0.00027592
3	chr14:100612950:G:A	100612950	NA,A	NA,G	NA,1	NA,inf	NA,inf	NA,0.657721	0.000270636	0.000274764
3	chr14:100557273:G:A	100557273	NA,A	NA,G	NA,1	NA,-inf	NA,inf	NA,0.660643	0.000270497	0.00027494
3	chr14:100548255:A:T	100548255	NA,T	NA,A	NA,1	NA,-inf	NA,inf	NA,0.631116	0.000270299	0.000274559
3	chr14:100704067:T:A	100704067	NA,A	NA,T	NA,1	NA,-inf	NA,inf	NA,0.628296	0.000270155	0.000274322
3	chr14:100811552:G:A	100811552	NA,A	NA,G	NA,1	NA,inf	NA,inf	NA,0.66907	0.000269774	0.000274125
3	chr14:100922154:A:T	100922154	NA,T	NA,A	NA,1	NA,-inf	NA,inf	NA,0.636206	0.000269692	0.000273798
3	chr14:101149124:A:T	101149124	NA,T	NA,A	NA,1	NA,inf	NA,inf	NA,0.662246	0.000269662	0.000273946
3	chr14:100524952:T:C	100524952	NA,C	NA,T	NA,1	NA,inf	NA,inf	NA,0.640226	0.000269305	0.00027358
3	chr14:100586073:G:A	100586073	NA,A	NA,G	NA,1	NA,inf	NA,inf	NA,0.643976	0.000269285	0.000273449
3	chr14:101144941:A:G	101144941	NA,G	NA,A	NA,1	NA,-inf	NA,inf	NA,0.63367	0.000269216	0.000273525
3	chr14:100908265:A:G	100908265	NA,G	NA,A	NA,1	NA,-inf	NA,inf	NA,0.63225	0.000268516	0.000272609
3	chr14:100860345:G:A	100860345	NA,A	NA,G	NA,1	NA,inf	NA,inf	NA,0.668059	0.000268134	0.000272437
3	chr14:101125608:C:T	101125608	NA,T	NA,C	NA,1	NA,inf	NA,inf	NA,0.652869	0.000267632	0.000271873
3	chr14:100656849:C:T	100656849	NA,T	NA,C	NA,1	NA,-inf	NA,inf	NA,0.632494	0.000267454	0.000271626
3	chr14:101097953:A:T	101097953	NA,T	NA,A	NA,1	NA,inf	NA,inf	NA,0.652084	0.000267201	0.000271472
3	chr14:101184285:A:G	101184285	NA,G	NA,A	NA,1	NA,inf	NA,inf	NA,0.652819	0.000265639	0.000269885
3	chr14:100515973:G:C	100515973	NA,C	NA,G	NA,1	NA,inf	NA,inf	NA,0.630356	0.000265231	0.000269442
3	chr14:100908982:T:A	100908982	NA,A	NA,T	NA,1	NA,-inf	NA,inf	NA,0.623777	0.00026509	0.000269136
3	chr14:100746956:A:G	100746956	NA,G	NA,A	NA,1	NA,-inf	NA,inf	NA,0.671911	0.000265065	0.000269314
3	chr14:100712124:C:T	100712124	NA,T	NA,C	NA,1	NA,inf	NA,inf	NA,0.648559	0.00026471	0.000268999
3	chr14:101083895:G:C	101083895	NA,C	NA,G	NA,1	NA,inf	NA,inf	NA,0.65009	0.000264672	0.000268865
3	chr14:100908981:T:G	100908981	NA,G	NA,T	NA,1	NA,-inf	NA,inf	NA,0.621539	0.000264193	0.000268225
3	chr14:100344851:C:T	100344851	T,T	C,C	1,1	-inf,inf	inf,inf	1.63712,0.0186924	0.000262574	0.000268082
3	chr14:100550659:C:CTTG	100550659	NA,CTTG	NA,C	NA,1	NA,-inf	NA,inf	NA,0.619582	0.000262386	0.000266538
3	chr14:101162501:A:G	101162501	NA,G	NA,A	NA,1	NA,inf	NA,inf	NA,0.635159	0.000262075	0.000266243
3	chr14:101157295:T:C	101157295	NA,C	NA,T	NA,1	NA,-inf	NA,inf	NA,0.608901	0.000261806	0.000265954
3	chr14:100688095:G:A	100688095	NA,A	NA,G	NA,1	NA,inf	NA,inf	NA,0.657994	0.000261798	0.000265993
3	chr14:100981480:G:A	100981480	NA,A	NA,G	NA,1	NA,-inf	NA,inf	NA,0.627121	0.000261753	0.000265907
3	chr14:100538095:G:A	100538095	NA,A	NA,G	NA,1	NA,-inf	NA,inf	NA,0.614119	0.000261359	0.000265482
3	chr14:101076263:G:T	101076263	T,T	G,G	1,1	-inf,-inf	inf,inf	1.11891,0.169036	0.000260947	0.000263792
3	chr14:100521566:C:T	100521566	NA,T	NA,C	NA,1	NA,-inf	NA,inf	NA,0.615165	0.000260762	0.000264805
3	chr14:100678373:C:A	100678373	A,A	C,C	1,1	inf,inf	inf,inf	3.81848,0.126985	0.000260386	0.000261775
3	chr14:101099801:G:A	101099801	NA,A	NA,G	NA,1	NA,inf	NA,inf	NA,0.639869	0.000260085	0.000264232
3	chr14:100872687:T:C	100872687	NA,C	NA,T	NA,1	NA,inf	NA,inf	NA,0.636959	0.000259967	0.000264122
3	chr14:101093953:A:T	101093953	T,T	A,A	1,1	inf,inf	inf,inf	0.960276,1.47457	0.00025956	0.000263745
3	chr14:101095195:T:C	101095195	NA,C	NA,T	NA,1	NA,-inf	NA,inf	NA,0.621072	0.000259298	0.000263487
3	chr14:101054492:C:T	101054492	NA,T	NA,C	NA,1	NA,-inf	NA,inf	NA,0.614706	0.000259267	0.000263327
3	chr14:101124197:A:G	101124197	NA,G	NA,A	NA,1	NA,inf	NA,inf	NA,0.641846	0.000258828	0.000262904
3	chr14:100624488:CCGGTGCCA:C	100624488	NA,C	NA,CCGGTGCCA	NA,1	NA,-inf	NA,inf	NA,0.617437	0.000257856	0.000262029
3	chr14:100771309:A:AGGCCCAGG	100771309	NA,AGGCCCAGG	NA,A	NA,1	NA,-inf	NA,inf	NA,0.587102	0.000257817	0.000261823
3	chr14:100342728:A:T	100342728	T,T	A,A	1,1	-inf,inf	inf,inf	1.62679,0.0229112	0.000257775	0.000263173
3	chr14:100487876:A:C	100487876	NA,C	NA,A	NA,1	NA,-inf	NA,inf	NA,0.607357	0.000257714	0.000261709
3	chr14:100489577:C:T	100489577	NA,T	NA,C	NA,1	NA,-inf	NA,inf	NA,0.607006	0.000257577	0.000261569
3	chr14:100491223:A:G	100491223	NA,G	NA,A	NA,1	NA,-inf	NA,inf	NA,0.606102	0.00025723	0.000261217
3	chr14:100988764:G:A	100988764	NA,A	NA,G	NA,1	NA,-inf	NA,inf	NA,0.602349	0.000257026	0.000261067
3	chr14:100556238:C:G	100556238	NA,G	NA,C	NA,1	NA,inf	NA,inf	NA,0.640858	0.000256649	0.000260801
3	chr14:101147658:T:G	101147658	NA,G	NA,T	NA,1	NA,inf	NA,inf	NA,0.628926	0.000256648	0.000260727
3	chr14:100864549:C:T	100864549	NA,T	NA,C	NA,1	NA,-inf	NA,inf	NA,0.605246	0.000256495	0.000260573
3	chr14:101090381:T:C	101090381	C,NA	T,NA	1,NA	inf,NA	inf,NA	0.885577,NA	0.000256327	0.000259862
3	chr14:101156710:C:G	101156710	NA,G	NA,C	NA,1	NA,-inf	NA,inf	NA,0.594172	0.000256074	0.00026013
3	chr14:100602748:G:A	100602748	NA,A	NA,G	NA,1	NA,-inf	NA,inf	NA,0.593754	0.000255732	0.000259717
3	chr14:100328067:C:T	100328067	T,T	C,C	1,1	inf,-inf	inf,inf	2.75054,0.298193	0.000255267	0.000260697
3	chr14:100596843:T:C	100596843	NA,C	NA,T	NA,1	NA,-inf	NA,inf	NA,0.59167	0.000254502	0.000258463
3	chr14:101162237:C:T	101162237	NA,T	NA,C	NA,1	NA,inf	NA,inf	NA,0.620855	0.000254348	0.000258388
3	chr14:100611810:G:A	100611810	NA,A	NA,G	NA,1	NA,inf	NA,inf	NA,0.64917	0.000253927	0.000257974
3	chr14:100844309:G:A	100844309	NA,A	NA,G	NA,1	NA,inf	NA,inf	NA,0.619717	0.00025365	0.000257741
3	chr14:100833062:T:C	100833062	NA,C	NA,T	NA,1	NA,inf	NA,inf	NA,0.615429	0.000253519	0.000257537
3	chr14:100642459:G:A	100642459	NA,A	NA,G	NA,1	NA,-inf	NA,inf	NA,0.592553	0.000253346	0.000257352
3	chr14:100908221:C:T	100908221	NA,T	NA,C	NA,1	NA,-inf	NA,inf	NA,0.59298	0.000252993	0.000256862
3	chr14:100642277:C:T	100642277	NA,T	NA,C	NA,1	NA,inf	NA,inf	NA,0.624465	0.00025242	0.00025649
3	chr14:100734869:C:T	100734869	NA,T	NA,C	NA,1	NA,inf	NA,inf	NA,0.592316	0.000251839	0.000255905
3	chr14:101106318:C:T	101106318	NA,T	NA,C	NA,1	NA,-inf	NA,inf	NA,0.596108	0.000251744	0.000255735
3	chr14:101015164:T:G	101015164	NA,G	NA,T	NA,1	NA,inf	NA,inf	NA,0.609916	0.00025166	0.000255682
3	chr14:100574432:C:T	100574432	NA,T	NA,C	NA,1	NA,-inf	NA,inf	NA,0.581194	0.000251419	0.000255358
3	chr14:100914798:G:A	100914798	NA,A	NA,G	NA,1	NA,inf	NA,inf	NA,0.615421	0.000251202	0.000255132
3	chr14:101123635:C:T	101123635	NA,T	NA,C	NA,1	NA,-inf	NA,inf	NA,0.58049	0.000251062	0.000255065
3	chr14:100776772:C:T	100776772	NA,T	NA,C	NA,1	NA,-inf	NA,inf	NA,0.566363	0.000250502	0.000254676
3	chr14:100281316:A:G	100281316	NA,G	NA,A	NA,1	NA,inf	NA,inf	NA,0.610316	0.000250413	0.000254359
3	chr14:100596269:C:T	100596269	NA,T	NA,C	NA,1	NA,inf	NA,inf	NA,0.619619	0.000250324	0.000254266
3	chr14:100783695:G:A	100783695	NA,A	NA,G	NA,1	NA,-inf	NA,inf	NA,0.591576	0.000249909	0.000253825
3	chr14:100776602:C:G	100776602	NA,G	NA,C	NA,1	NA,inf	NA,inf	NA,0.622281	0.000249852	0.000253818
3	chr14:100514231:C:T	100514231	NA,T	NA,C	NA,1	NA,-inf	NA,inf	NA,0.603528	0.000249497	0.000253592
3	chr14:100666103:AG:A	100666103	NA,A	NA,AG	NA,1	NA,-inf	NA,inf	NA,0.661535	0.000249479	0.000253463
3	chr14:100384626:G:A	100384626	NA,A	NA,G	NA,1	NA,inf	NA,inf	NA,0.621725	0.000249316	0.00025319
3	chr14:100505993:C:T	100505993	NA,T	NA,C	NA,1	NA,inf	NA,inf	NA,0.587978	0.000248956	0.00025291
3	chr14:100911320:C:A	100911320	NA,A	NA,C	NA,1	NA,-inf	NA,inf	NA,0.582502	0.000248871	0.00025267
3	chr14:100348810:C:T	100348810	T,T	C,C	1,1	-inf,inf	inf,inf	1.61062,0.0203388	0.000248686	0.000253896
3	chr14:101160932:T:C	101160932	NA,C	NA,T	NA,1	NA,inf	NA,inf	NA,0.604369	0.000248246	0.00025219
3	chr14:100414906:A:G	100414906	NA,G	NA,A	NA,1	NA,inf	NA,inf	NA,0.614355	0.000247528	0.000251462
3	chr14:100650090:T:C	100650090	NA,C	NA,T	NA,1	NA,inf	NA,inf	NA,0.592941	0.000247217	0.000251131
3	chr14:100615981:C:A	100615981	NA,A	NA,C	NA,1	NA,inf	NA,inf	NA,0.610907	0.000247092	0.000251022
3	chr14:100261627:A:G	100261627	NA,G	NA,A	NA,1	NA,-inf	NA,inf	NA,0.585426	0.000247018	0.000250913
3	chr14:101126852:G:C	101126852	NA,C	NA,G	NA,1	NA,-inf	NA,inf	NA,0.585602	0.000246959	0.000250883
3	chr14:100356165:T:C	100356165	C,C	T,T	1,1	-inf,inf	inf,inf	1.60655,0.0265151	0.000246876	0.000252036
3	chr14:100602821:G:A	100602821	NA,A	NA,G	NA,1	NA,inf	NA,inf	NA,0.613547	0.000246792	0.00025075
3	chr14:101205701:A:G	101205701	G,NA	A,NA	1,NA	inf,NA	inf,NA	1.06929,NA	0.00024673	0.000250763
3	chr14:100392142:C:T	100392142	NA,T	NA,C	NA,1	NA,inf	NA,inf	NA,0.624259	0.000246526	0.000250364
3	chr14:101026406:C:T	101026406	NA,T	NA,C	NA,1	NA,inf	NA,inf	NA,0.60438	0.000246005	0.00024993
3	chr14:100696100:A:G	100696100	NA,G	NA,A	NA,1	NA,inf	NA,inf	NA,0.588759	0.000245962	0.000249879
3	chr14:100302619:T:C	100302619	NA,C	NA,T	NA,1	NA,-inf	NA,inf	NA,0.579522	0.000245548	0.000249415
3	chr14:101096068:TTAAC:T	101096068	NA,T	NA,TTAAC	NA,1	NA,inf	NA,inf	NA,0.598889	0.00024551	0.000249414
3	chr14:101041390:C:T	101041390	T,T	C,C	1,1	inf,-inf	inf,inf	0.921832,1.63504	0.000245345	0.000249475
3	chr14:100473221:T:C	100473221	NA,C	NA,T	NA,1	NA,-inf	NA,inf	NA,0.572036	0.000245262	0.000249131
3	chr14:100538878:T:C	100538878	C,C	T,T	1,1	-inf,inf	inf,inf	0.174103,0.295114	0.00024475	0.000246341
3	chr14:101125339:T:G	101125339	G,G	T,T	1,1	-inf,inf	inf,inf	0.334368,1.68139	0.000244565	0.000248261
3	chr14:101127502:G:A	101127502	NA,A	NA,G	NA,1	NA,inf	NA,inf	NA,0.592533	0.000244491	0.000248336
3	chr14:100510667:C:T	100510667	NA,T	NA,C	NA,1	NA,-inf	NA,inf	NA,0.569908	0.000244484	0.000248277
3	chr14:101087816:T:C	101087816	NA,C	NA,T	NA,1	NA,-inf	NA,inf	NA,0.576134	0.000244366	0.000248318
3	chr14:100352880:G:A	100352880	NA,A	NA,G	NA,1	NA,inf	NA,inf	NA,0.598944	0.000244051	0.000247912
3	chr14:101113459:T:C	101113459	NA,C	NA,T	NA,1	NA,-inf	NA,inf	NA,0.576155	0.000243299	0.000247177
3	chr14:100605032:T:C	100605032	NA,C	NA,T	NA,1	NA,-inf	NA,inf	NA,0.580621	0.000243011	0.000246886
3	chr14:100487444:C:T	100487444	NA,T	NA,C	NA,1	NA,-inf	NA,inf	NA,0.577668	0.000242924	0.00024675
3	chr14:101026657:A:T	101026657	NA,T	NA,A	NA,1	NA,inf	NA,inf	NA,0.590495	0.000242658	0.000246503
3	chr14:100643663:G:A	100643663	NA,A	NA,G	NA,1	NA,inf	NA,inf	NA,0.586759	0.000242507	0.000246383
3	chr14:100684494:A:G	100684494	NA,G	NA,A	NA,1	NA,inf	NA,inf	NA,0.614493	0.000242153	0.000246167
3	chr14:101143459:G:A	101143459	NA,A	NA,G	NA,1	NA,inf	NA,inf	NA,0.582632	0.000242068	0.000245919
3	chr14:101198457:G:A	101198457	NA,A	NA,G	NA,1	NA,-inf	NA,inf	NA,0.570895	0.000241915	0.000245794
3	chr14:100331555:C:T	100331555	NA,T	NA,C	NA,1	NA,inf	NA,inf	NA,0.589144	0.000241828	0.000245564
3	chr14:100958240:A:T	100958240	NA,T	NA,A	NA,1	NA,inf	NA,inf	NA,0.583575	0.000241826	0.00024558
3	chr14:100394911:G:A	100394911	NA,A	NA,G	NA,1	NA,inf	NA,inf	NA,0.597988	0.000241817	0.00024566
3	chr14:101035670:A:T	101035670	NA,T	NA,A	NA,1	NA,inf	NA,inf	NA,0.592513	0.000241505	0.000245364
3	chr14:101043847:C:T	101043847	NA,T	NA,C	NA,1	NA,-inf	NA,inf	NA,0.573875	0.000241175	0.000245035
3	chr14:100235643:C:T	100235643	T,T	C,C	1,1	inf,-inf	inf,inf	1.18995,0.158251	0.000241158	0.000244058
3	chr14:101024164:C:T	101024164	NA,T	NA,C	NA,1	NA,inf	NA,inf	NA,0.590202	0.000241041	0.000244887
3	chr14:101148282:C:G	101148282	NA,G	NA,C	NA,1	NA,inf	NA,inf	NA,0.585409	0.000240868	0.000244697
3	chr14:101137601:T:C	101137601	NA,C	NA,T	NA,1	NA,-inf	NA,inf	NA,0.569837	0.000240821	0.000244634
3	chr14:101046243:A:C	101046243	NA,C	NA,A	NA,1	NA,inf	NA,inf	NA,0.607424	0.000240442	0.00024421
3	chr14:100406699:T:G	100406699	NA,G	NA,T	NA,1	NA,inf	NA,inf	NA,0.593693	0.000240345	0.000244165
3	chr14:100928689:C:G	100928689	NA,G	NA,C	NA,1	NA,-inf	NA,inf	NA,0.568435	0.000240111	0.000243951
3	chr14:100508542:A:G	100508542	NA,G	NA,A	NA,1	NA,-inf	NA,inf	NA,0.557438	0.000240033	0.000243758
3	chr14:100500894:T:TA	100500894	NA,TA	NA,T	NA,1	NA,-inf	NA,inf	NA,0.557315	0.000239989	0.000243714
3	chr14:100499376:C:T	100499376	NA,T	NA,C	NA,1	NA,-inf	NA,inf	NA,0.557315	0.000239989	0.000243714
3	chr14:100499945:C:G	100499945	NA,G	NA,C	NA,1	NA,-inf	NA,inf	NA,0.557315	0.000239989	0.000243714
3	chr14:100475833:T:C	100475833	NA,C	NA,T	NA,1	NA,-inf	NA,inf	NA,0.555138	0.000239825	0.000243608
3	chr14:100764221:C:T	100764221	NA,T	NA,C	NA,1	NA,inf	NA,inf	NA,0.593425	0.000239695	0.000243552
3	chr14:100571312:C:T	100571312	NA,T	NA,C	NA,1	NA,-inf	NA,inf	NA,0.54857	0.000239671	0.000243427
3	chr14:100655034:G:T	100655034	NA,T	NA,G	NA,1	NA,-inf	NA,inf	NA,0.590679	0.000239478	0.000243358
3	chr14:100675207:G:T	100675207	T,T	G,G	1,1	inf,-inf	inf,inf	0.45178,0.67178	0.000239312	0.000239945
3	chr14:101078910:A:T	101078910	NA,T	NA,A	NA,1	NA,inf	NA,inf	NA,0.572174	0.000239197	0.00024297
3	chr14:101180714:A:G	101180714	NA,G	NA,A	NA,1	NA,inf	NA,inf	NA,0.574348	0.000238865	0.000242685
3	chr14:100560922:C:T	100560922	NA,T	NA,C	NA,1	NA,-inf	NA,inf	NA,0.565781	0.000238704	0.000242547
3	chr14:101133250:G:A	101133250	NA,A	NA,G	NA,1	NA,inf	NA,inf	NA,0.579101	0.000238615	0.00024241
3	chr14:100211799:C:T	100211799	NA,T	NA,C	NA,1	NA,inf	NA,inf	NA,0.572412	0.000238545	0.000242356
3	chr14:100639794:C:T	100639794	NA,T	NA,C	NA,1	NA,-inf	NA,inf	NA,0.559419	0.000238403	0.000242161
3	chr14:100556942:C:T	100556942	NA,T	NA,C	NA,1	NA,-inf	NA,inf	NA,0.58604	0.000238224	0.000242036
3	chr14:100550230:A:G	100550230	G,G	A,A	1,1	-inf,inf	inf,inf	0.15918,0.442725	0.000238207	0.000239628
3	chr14:101168205:A:G	101168205	NA,G	NA,A	NA,1	NA,inf	NA,inf	NA,0.575289	0.000238044	0.000241827
3	chr14:100942785:G:C	100942785	NA,C	NA,G	NA,1	NA,-inf	NA,inf	NA,0.562816	0.000237971	0.000241753
3	chr14:100604432:G:A	100604432	NA,A	NA,G	NA,1	NA,-inf	NA,inf	NA,0.566753	0.000237874	0.00024164
3	chr14:100529020:A:G	100529020	NA,G	NA,A	NA,1	NA,-inf	NA,inf	NA,0.553903	0.000237774	0.000241473
3	chr14:100686889:G:T	100686889	NA,T	NA,G	NA,1	NA,inf	NA,inf	NA,0.539907	0.000237448	0.000241213
3	chr14:100570303:T:C	100570303	NA,C	NA,T	NA,1	NA,-inf	NA,inf	NA,0.556535	0.000237109	0.000240873
3	chr14:101022196:G:A	101022196	A,A	G,G	1,1	-inf,inf	inf,inf	0.071421,1.78626	0.000236848	0.000240406
3	chr14:100504532:C:T	100504532	NA,T	NA,C	NA,1	NA,-inf	NA,inf	NA,0.566919	0.000236612	0.00024049
3	chr14:100528713:A:G	100528713	NA,G	NA,A	NA,1	NA,inf	NA,inf	NA,0.590954	0.000236473	0.000240292
3	chr14:100820714:C:T	100820714	T,NA	C,NA	1,NA	inf,NA	inf,NA	3.09705,NA	0.000236361	0.000247166
3	chr14:101088953:G:A	101088953	A,NA	G,NA	1,NA	inf,NA	inf,NA	0.901365,NA	0.000236206	0.000239574
3	chr14:100214799:A:C	100214799	NA,C	NA,A	NA,1	NA,-inf	NA,inf	NA,0.555576	0.000236033	0.000239762
3	chr14:100557195:T:C	100557195	NA,C	NA,T	NA,1	NA,inf	NA,inf	NA,0.579937	0.000235974	0.000239748
3	chr14:100602894:C:T	100602894	NA,T	NA,C	NA,1	NA,-inf	NA,inf	NA,0.544319	0.00023577	0.000239455
3	chr14:100709951:G:C	100709951	NA,C	NA,G	NA,1	NA,-inf	NA,inf	NA,0.526625	0.000235663	0.00023934
3	chr14:101090796:A:G	101090796	G,NA	A,NA	1,NA	inf,NA	inf,NA	0.846053,NA	0.000235575	0.000238835
3	chr14:101042791:T:G	101042791	NA,G	NA,T	NA,1	NA,-inf	NA,inf	NA,0.548956	0.000235472	0.000239225
3	chr14:100950971:C:T	100950971	NA,T	NA,C	NA,1	NA,inf	NA,inf	NA,0.564784	0.000235371	0.000239027
3	chr14:101169093:C:T	101169093	NA,T	NA,C	NA,1	NA,inf	NA,inf	NA,0.566705	0.000235243	0.000238981
3	chr14:101190381:T:G	101190381	G,G	T,T	1,1	inf,-inf	inf,inf	1.74593,0.201411	0.000235108	0.000238623
3	chr14:100813374:CT:C	100813374	NA,C	NA,CT	NA,1	NA,inf	NA,inf	NA,0.574024	0.000235094	0.000238883
3	chr14:100612094:A:G	100612094	NA,G	NA,A	NA,1	NA,inf	NA,inf	NA,0.575707	0.000235001	0.000238739
3	chr14:100406001:G:C	100406001	NA,C	NA,G	NA,1	NA,inf	NA,inf	NA,0.573431	0.000234846	0.000238505
3	chr14:100613327:T:C	100613327	NA,C	NA,T	NA,1	NA,inf	NA,inf	NA,0.565553	0.000234492	0.000238214
3	chr14:100570507:T:A	100570507	NA,A	NA,T	NA,1	NA,-inf	NA,inf	NA,0.53256	0.00023416	0.00023783
3	chr14:100747539:C:T	100747539	NA,T	NA,C	NA,1	NA,-inf	NA,inf	NA,0.545301	0.000234088	0.000237763
3	chr14:100686863:G:T	100686863	NA,T	NA,G	NA,1	NA,inf	NA,inf	NA,0.546579	0.000234065	0.000237836
3	chr14:100377022:T:A	100377022	NA,A	NA,T	NA,1	NA,inf	NA,inf	NA,0.56614	0.000233307	0.000237001
3	chr14:100569915:A:G	100569915	NA,G	NA,A	NA,1	NA,inf	NA,inf	NA,0.564447	0.000233079	0.000236837
3	chr14:100340282:G:A	100340282	A,A	G,G	1,1	-inf,inf	inf,inf	1.57024,0.0586108	0.000232411	0.00023726
3	chr14:100952445:A:T	100952445	NA,T	NA,A	NA,1	NA,inf	NA,inf	NA,0.555958	0.000232405	0.000236016
3	chr14:101141014:A:G	101141014	NA,G	NA,A	NA,1	NA,inf	NA,inf	NA,0.558695	0.000231784	0.000235467
3	chr14:100577641:C:T	100577641	NA,T	NA,C	NA,1	NA,inf	NA,inf	NA,0.55665	0.000231747	0.00023545
3	chr14:100577900:CT:C	100577900	NA,C	NA,CT	NA,1	NA,inf	NA,inf	NA,0.55665	0.000231747	0.00023545
3	chr14:100602705:G:A	100602705	NA,A	NA,G	NA,1	NA,inf	NA,inf	NA,0.563393	0.000231706	0.000235361
3	chr14:100241730:T:A	100241730	NA,A	NA,T	NA,1	NA,inf	NA,inf	NA,0.559359	0.000230742	0.000234399
3	chr14:100770204:G:A	100770204	NA,A	NA,G	NA,1	NA,-inf	NA,inf	NA,0.513814	0.000230709	0.00023431
3	chr14:100479016:C:G	100479016	NA,G	NA,C	NA,1	NA,-inf	NA,inf	NA,0.531835	0.000230633	0.000234237
3	chr14:101132344:G:T	101132344	NA,T	NA,G	NA,1	NA,-inf	NA,inf	NA,0.522101	0.000230587	0.000234259
3	chr14:100888451:G:T	100888451	T,T	G,G	1,1	-inf,inf	inf,inf	0.0101761,1.73615	0.000230517	0.000234084
3	chr14:100489368:C:T	100489368	T,NA	C,NA	1,NA	inf,NA	inf,NA	0.768626,NA	0.000230492	0.000233318
3	chr14:100610341:T:C	100610341	NA,C	NA,T	NA,1	NA,inf	NA,inf	NA,0.542818	0.000230237	0.000233843
3	chr14:101126728:C:T	101126728	NA,T	NA,C	NA,1	NA,inf	NA,inf	NA,0.550046	0.00023003	0.000233652
3	chr14:101149474:T:C	101149474	NA,C	NA,T	NA,1	NA,-inf	NA,inf	NA,0.527497	0.000229927	0.000233608
3	chr14:100425584:G:C	100425584	NA,C	NA,G	NA,1	NA,inf	NA,inf	NA,0.561142	0.000229555	0.000233205
3	chr14:100625988:A:G	100625988	NA,G	NA,A	NA,1	NA,inf	NA,inf	NA,0.568771	0.000229385	0.000233066
3	chr14:101149305:A:G	101149305	NA,G	NA,A	NA,1	NA,inf	NA,inf	NA,0.547258	0.000229286	0.000232922
3	chr14:100225022:G:A	100225022	NA,A	NA,G	NA,1	NA,-inf	NA,inf	NA,0.533872	0.000229213	0.000232832
3	chr14:100463292:C:T	100463292	T,NA	C,NA	1,NA	inf,NA	inf,NA	0.570819,NA	0.000228596	0.000231113
3	chr14:100211501:A:G	100211501	NA,G	NA,A	NA,1	NA,-inf	NA,inf	NA,0.529121	0.000227656	0.000231296
3	chr14:100663648:T:C	100663648	C,C	T,T	1,1	inf,inf	inf,inf	3.35495,0.270405	0.000227538	0.000229029
3	chr14:100688513:C:T	100688513	NA,T	NA,C	NA,1	NA,-inf	NA,inf	NA,0.508435	0.000227441	0.000230954
3	chr14:101163134:G:A	101163134	A,A	G,G	1,1	inf,-inf	inf,inf	0.707326,1.42232	0.000227306	0.000230938
3	chr14:100688657:G:A	100688657	NA,A	NA,G	NA,1	NA,-inf	NA,inf	NA,0.506844	0.000226937	0.000230443
3	chr14:101037784:T:C	101037784	NA,C	NA,T	NA,1	NA,inf	NA,inf	NA,0.54849	0.000226918	0.000230541
3	chr14:100727723:G:T	100727723	NA,T	NA,G	NA,1	NA,inf	NA,inf	NA,0.560373	0.000226396	0.000230032
3	chr14:100410126:G:A	100410126	NA,A	NA,G	NA,1	NA,-inf	NA,inf	NA,0.520599	0.000226347	0.000229937
3	chr14:100844962:C:T	100844962	NA,T	NA,C	NA,1	NA,inf	NA,inf	NA,0.543496	0.00022604	0.000229672
3	chr14:101056582:T:C	101056582	NA,C	NA,T	NA,1	NA,inf	NA,inf	NA,0.54697	0.000225807	0.00022937
3	chr14:101185879:C:T	101185879	NA,T	NA,C	NA,1	NA,-inf	NA,inf	NA,0.523265	0.000225529	0.000229152
3	chr14:101083368:T:A	101083368	NA,A	NA,T	NA,1	NA,-inf	NA,inf	NA,0.518109	0.000225508	0.000229064
3	chr14:101170663:C:T	101170663	NA,T	NA,C	NA,1	NA,inf	NA,inf	NA,0.532322	0.00022542	0.000229001
3	chr14:101088047:T:C	101088047	C,NA	T,NA	1,NA	inf,NA	inf,NA	0.92247,NA	0.000225417	0.000228888
3	chr14:100397892:G:C	100397892	NA,C	NA,G	NA,1	NA,inf	NA,inf	NA,0.543153	0.000225157	0.000228667
3	chr14:100652118:T:C	100652118	NA,C	NA,T	NA,1	NA,-inf	NA,inf	NA,0.564897	0.000225079	0.000228646
3	chr14:100807089:T:C	100807089	C,NA	T,NA	1,NA	-inf,NA	inf,NA	1.60849,NA	0.000224966	0.000229445
3	chr14:100382466:A:T	100382466	NA,T	NA,A	NA,1	NA,inf	NA,inf	NA,0.541594	0.000224957	0.000228418
3	chr14:100588895:C:T	100588895	T,T	C,C	1,1	-inf,inf	inf,inf	0.00809785,0.165565	0.000224602	0.000225488
3	chr14:100880600:G:C	100880600	NA,C	NA,G	NA,1	NA,inf	NA,inf	NA,0.541275	0.000224532	0.000228103
3	chr14:100529222:T:C	100529222	NA,C	NA,T	NA,1	NA,inf	NA,inf	NA,0.543448	0.000224038	0.00022762
3	chr14:100609809:G:A	100609809	NA,A	NA,G	NA,1	NA,inf	NA,inf	NA,0.545277	0.000224	0.000227559
3	chr14:100242642:C:T	100242642	NA,T	NA,C	NA,1	NA,inf	NA,inf	NA,0.538438	0.00022378	0.000227315
3	chr14:101094895:C:A	101094895	A,A	C,C	1,1	inf,inf	inf,inf	0.879616,1.46019	0.000223661	0.000227273
3	chr14:101131614:G:A	101131614	NA,A	NA,G	NA,1	NA,-inf	NA,inf	NA,0.512707	0.000223518	0.000227073
3	chr14:101213606:A:G	101213606	NA,G	NA,A	NA,1	NA,-inf	NA,inf	NA,0.511668	0.000223431	0.000227026
3	chr14:100815386:T:C	100815386	NA,C	NA,T	NA,1	NA,-inf	NA,inf	NA,0.515715	0.000223267	0.000226926
3	chr14:101185253:T:C	101185253	C,C	T,T	1,1	-inf,-inf	inf,inf	0.871043,1.38575	0.000223135	0.000226798
3	chr14:100956230:G:A	100956230	NA,A	NA,G	NA,1	NA,inf	NA,inf	NA,0.524973	0.000222981	0.000226524
3	chr14:100257886:C:T	100257886	NA,T	NA,C	NA,1	NA,inf	NA,inf	NA,0.523033	0.000222702	0.000226227
3	chr14:100223100:A:T	100223100	NA,T	NA,A	NA,1	NA,inf	NA,inf	NA,0.531305	0.000222639	0.000226161
3	chr14:100409385:G:C	100409385	NA,C	NA,G	NA,1	NA,inf	NA,inf	NA,0.539187	0.000222566	0.000226105
3	chr14:100399929:C:T	100399929	NA,T	NA,C	NA,1	NA,inf	NA,inf	NA,0.533994	0.000222235	0.000225701
3	chr14:100324656:C:T	100324656	NA,T	NA,C	NA,1	NA,-inf	NA,inf	NA,0.512399	0.000222048	0.000225559
3	chr14:100403304:G:C	100403304	NA,C	NA,G	NA,1	NA,-inf	NA,inf	NA,0.50702	0.000222024	0.000225546
3	chr14:100368205:T:C	100368205	C,C	T,T	1,1	-inf,inf	inf,inf	1.55476,0.0302338	0.000222015	0.00022662
3	chr14:100215566:C:T	100215566	NA,T	NA,C	NA,1	NA,inf	NA,inf	NA,0.522946	0.000221986	0.000225539
3	chr14:100837389:G:C	100837389	NA,C	NA,G	NA,1	NA,-inf	NA,inf	NA,0.511689	0.000221859	0.000225414
3	chr14:100612060:G:A	100612060	NA,A	NA,G	NA,1	NA,inf	NA,inf	NA,0.534388	0.000221639	0.000225172
3	chr14:100827586:A:T	100827586	T,NA	A,NA	1,NA	-inf,NA	inf,NA	1.67527,NA	0.000221475	0.000224928
3	chr14:100834938:G:A	100834938	NA,A	NA,G	NA,1	NA,inf	NA,inf	NA,0.525979	0.000221441	0.000224979
3	chr14:100421108:G:A	100421108	NA,A	NA,G	NA,1	NA,inf	NA,inf	NA,0.532938	0.000220975	0.000224485
3	chr14:100351120:A:T	100351120	T,T	A,A	1,1	-inf,inf	inf,inf	1.55399,0.0311451	0.000220961	0.000225558
3	chr14:100606000:T:C	100606000	NA,C	NA,T	NA,1	NA,-inf	NA,inf	NA,0.499064	0.000220828	0.000224287
3	chr14:101082433:C:T	101082433	NA,T	NA,C	NA,1	NA,-inf	NA,inf	NA,0.50558	0.000220659	0.000224138
3	chr14:101066270:C:T	101066270	NA,T	NA,C	NA,1	NA,-inf	NA,inf	NA,0.505105	0.000220413	0.000223923
3	chr14:101127364:C:T	101127364	T,T	C,C	1,1	inf,-inf	inf,inf	0.943591,1.05629	0.000220131	0.000223544
3	chr14:100664610:G:A	100664610	NA,A	NA,G	NA,1	NA,-inf	NA,inf	NA,0.498146	0.000220064	0.000223611
3	chr14:100526663:C:G	100526663	NA,G	NA,C	NA,1	NA,inf	NA,inf	NA,0.501854	0.00021996	0.000223455
3	chr14:101100003:C:T	101100003	NA,T	NA,C	NA,1	NA,inf	NA,inf	NA,0.514513	0.000219936	0.000223426
3	chr14:100551734:A:G	100551734	NA,G	NA,A	NA,1	NA,-inf	NA,inf	NA,0.490359	0.000219915	0.000223388
3	chr14:101131206:C:T	101131206	NA,T	NA,C	NA,1	NA,-inf	NA,inf	NA,0.501056	0.000219879	0.000223378
3	chr14:100595212:G:C	100595212	NA,C	NA,G	NA,1	NA,inf	NA,inf	NA,0.541842	0.000219858	0.000223374
3	chr14:101124332:G:A	101124332	NA,A	NA,G	NA,1	NA,inf	NA,inf	NA,0.520199	0.000219729	0.000223202
3	chr14:100395541:T:C	100395541	NA,C	NA,T	NA,1	NA,inf	NA,inf	NA,0.525264	0.000219626	0.000223052
3	chr14:100233075:A:G	100233075	NA,G	NA,A	NA,1	NA,inf	NA,inf	NA,0.520944	0.000219595	0.000223102
3	chr14:100671093:A:G	100671093	NA,G	NA,A	NA,1	NA,-inf	NA,inf	NA,0.47636	0.000219553	0.000223045
3	chr14:101139765:CACCAATGAG:C	101139765	NA,C	NA,CACCAATGAG	NA,1	NA,inf	NA,inf	NA,0.519404	0.000219346	0.000222837
3	chr14:101136008:C:T	101136008	NA,T	NA,C	NA,1	NA,inf	NA,inf	NA,0.514955	0.000219188	0.000222643
3	chr14:101100649:C:A	101100649	NA,A	NA,C	NA,1	NA,-inf	NA,inf	NA,0.507907	0.000219138	0.000222651
3	chr14:100396456:G:T	100396456	NA,T	NA,G	NA,1	NA,inf	NA,inf	NA,0.523266	0.000218972	0.000222389
3	chr14:100539985:G:A	100539985	NA,A	NA,G	NA,1	NA,-inf	NA,inf	NA,0.505628	0.00021883	0.00022229
3	chr14:100532511:A:G	100532511	G,G	A,A	1,1	-inf,inf	inf,inf	0.260576,0.380312	0.000218625	0.000220154
3	chr14:101194466:G:A	101194466	NA,A	NA,G	NA,1	NA,-inf	NA,inf	NA,0.498373	0.000218597	0.00022211
3	chr14:100658955:G:A	100658955	NA,A	NA,G	NA,1	NA,inf	NA,inf	NA,0.499279	0.000218526	0.00022188
3	chr14:100673837:A:G	100673837	NA,G	NA,A	NA,1	NA,-inf	NA,inf	NA,0.464649	0.000218307	0.000221823
3	chr14:100672941:A:G	100672941	NA,G	NA,A	NA,1	NA,-inf	NA,inf	NA,0.464243	0.000218238	0.000221753
3	chr14:100412248:G:A	100412248	NA,A	NA,G	NA,1	NA,inf	NA,inf	NA,0.51721	0.000217924	0.000221314
3	chr14:100298297:G:A	100298297	NA,A	NA,G	NA,1	NA,-inf	NA,inf	NA,0.493716	0.000217782	0.000221256
3	chr14:100710752:C:T	100710752	NA,T	NA,C	NA,1	NA,inf	NA,inf	NA,0.512679	0.000217611	0.00022113
3	chr14:100795844:C:T	100795844	NA,T	NA,C	NA,1	NA,inf	NA,inf	NA,0.536116	0.000217526	0.000221031
3	chr14:100401216:C:T	100401216	NA,T	NA,C	NA,1	NA,inf	NA,inf	NA,0.518044	0.0002174	0.000220793
3	chr14:100394994:T:A	100394994	NA,A	NA,T	NA,1	NA,inf	NA,inf	NA,0.51799	0.000217392	0.000220785
3	chr14:101021314:A:G	101021314	G,G	A,A	1,1	inf,-inf	inf,inf	0.1071,1.78102	0.000217325	0.000220584
3	chr14:101128532:GC:G	101128532	NA,G	NA,GC	NA,1	NA,-inf	NA,inf	NA,0.491649	0.000217163	0.000220627
3	chr14:100674959:G:A	100674959	NA,A	NA,G	NA,1	NA,inf	NA,inf	NA,0.531243	0.000217138	0.000220649
3	chr14:100544082:A:T	100544082	NA,T	NA,A	NA,1	NA,inf	NA,inf	NA,0.517711	0.000216681	0.000220153
3	chr14:100271462:T:G	100271462	NA,G	NA,T	NA,1	NA,-inf	NA,inf	NA,0.493802	0.000216598	0.00022002
3	chr14:100672675:A:G	100672675	NA,G	NA,A	NA,1	NA,-inf	NA,inf	NA,0.458938	0.000216579	0.000220067
3	chr14:100649042:G:T	100649042	T,NA	G,NA	1,NA	inf,NA	inf,NA	3.8147,NA	0.000216451	0.000274108
3	chr14:101141682:G:T	101141682	NA,T	NA,G	NA,1	NA,inf	NA,inf	NA,0.509165	0.00021627	0.000219713
3	chr14:100380581:G:A	100380581	NA,A	NA,G	NA,1	NA,-inf	NA,inf	NA,0.481979	0.000216125	0.000219534
3	chr14:101139052:C:A	101139052	NA,A	NA,C	NA,1	NA,inf	NA,inf	NA,0.504516	0.000215925	0.00021935
3	chr14:100307730:A:G	100307730	NA,G	NA,A	NA,1	NA,-inf	NA,inf	NA,0.493867	0.000215743	0.000219179
3	chr14:101131883:T:A	101131883	NA,A	NA,T	NA,1	NA,-inf	NA,inf	NA,0.486589	0.000215476	0.000218904
3	chr14:101093178:C:T	101093178	NA,T	NA,C	NA,1	NA,inf	NA,inf	NA,0.507821	0.000215333	0.000218764
3	chr14:100350688:T:C	100350688	C,C	T,T	1,1	-inf,inf	inf,inf	1.54114,0.031049	0.000215171	0.000219642
3	chr14:101131707:A:AC	101131707	NA,AC	NA,A	NA,1	NA,-inf	NA,inf	NA,0.481761	0.000215118	0.00021854
3	chr14:100418332:C:T	100418332	NA,T	NA,C	NA,1	NA,inf	NA,inf	NA,0.501922	0.000214875	0.000218173
3	chr14:101070885:C:T	101070885	NA,T	NA,C	NA,1	NA,inf	NA,inf	NA,0.499128	0.00021458	0.000217948
3	chr14:100520167:A:G	100520167	NA,G	NA,A	NA,1	NA,-inf	NA,inf	NA,0.497741	0.000214515	0.000218026
3	chr14:100696829:A:T	100696829	NA,T	NA,A	NA,1	NA,-inf	NA,inf	NA,0.468254	0.000214509	0.000217986
3	chr14:101128268:G:A	101128268	A,A	G,G	1,1	inf,-inf	inf,inf	0.939001,1.03914	0.000214383	0.000217694
3	chr14:101142654:T:G	101142654	NA,G	NA,T	NA,1	NA,inf	NA,inf	NA,0.502331	0.000214358	0.000217765
3	chr14:100702154:T:C	100702154	NA,C	NA,T	NA,1	NA,-inf	NA,inf	NA,0.558927	0.000213744	0.000216932
3	chr14:101111636:A:G	101111636	NA,G	NA,A	NA,1	NA,-inf	NA,inf	NA,0.478868	0.000213537	0.000216945
3	chr14:100561454:G:A	100561454	NA,A	NA,G	NA,1	NA,-inf	NA,inf	NA,0.479091	0.000213489	0.00021683
3	chr14:100649053:C:T	100649053	NA,T	NA,C	NA,1	NA,inf	NA,inf	NA,0.47155	0.000213132	0.000216363
3	chr14:100733017:G:A	100733017	NA,A	NA,G	NA,1	NA,inf	NA,inf	NA,0.471659	0.000212835	0.000216263
3	chr14:100897484:A:C	100897484	NA,C	NA,A	NA,1	NA,-inf	NA,inf	NA,0.486646	0.000212366	0.000215784
3	chr14:100675572:G:A	100675572	A,A	G,G	1,1	inf,-inf	inf,inf	0.385173,0.543036	0.000212208	0.000212729
3	chr14:100841465:T:C	100841465	NA,C	NA,T	NA,1	NA,inf	NA,inf	NA,0.499846	0.000211803	0.000215219
3	chr14:100527356:A:G	100527356	NA,G	NA,A	NA,1	NA,inf	NA,inf	NA,0.492175	0.000211545	0.000214915
3	chr14:100605828:C:G	100605828	NA,G	NA,C	NA,1	NA,inf	NA,inf	NA,0.501047	0.000211444	0.000214806
3	chr14:100923181:G:A	100923181	NA,A	NA,G	NA,1	NA,-inf	NA,inf	NA,0.472772	0.000211438	0.000214793
3	chr14:101145322:C:T	101145322	NA,T	NA,C	NA,1	NA,-inf	NA,inf	NA,0.461986	0.00021124	0.000214612
3	chr14:100240825:C:T	100240825	NA,T	NA,C	NA,1	NA,inf	NA,inf	NA,0.494986	0.000211032	0.00021438
3	chr14:101152002:C:T	101152002	T,T	C,C	1,1	inf,-inf	inf,inf	0.47253,1.56369	0.000210887	0.000214194
3	chr14:100576464:C:T	100576464	NA,T	NA,C	NA,1	NA,-inf	NA,inf	NA,0.45937	0.000210855	0.000214166
3	chr14:101064098:G:C	101064098	NA,C	NA,G	NA,1	NA,-inf	NA,inf	NA,0.464372	0.000210821	0.000214175
3	chr14:101104428:A:C	101104428	NA,C	NA,A	NA,1	NA,-inf	NA,inf	NA,0.47065	0.000210228	0.000213578
3	chr14:100768145:C:T	100768145	NA,T	NA,C	NA,1	NA,inf	NA,inf	NA,0.488628	0.000210175	0.00021357
3	chr14:100472606:G:A	100472606	NA,A	NA,G	NA,1	NA,-inf	NA,inf	NA,0.458574	0.000210144	0.000213458
3	chr14:100812827:G:A	100812827	NA,A	NA,G	NA,1	NA,-inf	NA,inf	NA,0.472111	0.000210107	0.000213547
3	chr14:100418704:C:T	100418704	NA,T	NA,C	NA,1	NA,inf	NA,inf	NA,0.47455	0.000210017	0.000213199
3	chr14:101081745:T:C	101081745	NA,C	NA,T	NA,1	NA,inf	NA,inf	NA,0.484303	0.000209572	0.000212931
3	chr14:101158420:T:A	101158420	NA,A	NA,T	NA,1	NA,-inf	NA,inf	NA,0.47076	0.00020955	0.000212908
3	chr14:101135300:C:T	101135300	NA,T	NA,C	NA,1	NA,inf	NA,inf	NA,0.480375	0.000209362	0.000212679
3	chr14:100477181:C:T	100477181	NA,T	NA,C	NA,1	NA,-inf	NA,inf	NA,0.453664	0.000208996	0.000212287
3	chr14:101001355:G:A	101001355	NA,A	NA,G	NA,1	NA,-inf	NA,inf	NA,0.464777	0.000208839	0.000212167
3	chr14:100622445:T:C	100622445	NA,C	NA,T	NA,1	NA,inf	NA,inf	NA,0.474977	0.000208772	0.000212039
3	chr14:100874375:T:C	100874375	NA,C	NA,T	NA,1	NA,-inf	NA,inf	NA,0.466799	0.000208764	0.000212154
3	chr14:101199958:G:A	101199958	NA,A	NA,G	NA,1	NA,inf	NA,inf	NA,0.475502	0.000208488	0.000211814
3	chr14:100674753:C:T	100674753	NA,T	NA,C	NA,1	NA,-inf	NA,inf	NA,0.514225	0.000208219	0.000211581
3	chr14:100323488:G:T	100323488	NA,T	NA,G	NA,1	NA,inf	NA,inf	NA,0.487685	0.000207878	0.000211207
3	chr14:101045140:G:A	101045140	NA,A	NA,G	NA,1	NA,-inf	NA,inf	NA,0.455594	0.00020771	0.000211028
3	chr14:101147622:C:T	101147622	NA,T	NA,C	NA,1	NA,-inf	NA,inf	NA,0.454636	0.000207511	0.000210812
3	chr14:101028058:G:A	101028058	NA,A	NA,G	NA,1	NA,inf	NA,inf	NA,0.482142	0.000207425	0.000210737
3	chr14:100308321:T:G	100308321	NA,G	NA,T	NA,1	NA,-inf	NA,inf	NA,0.465359	0.000207387	0.000210691
3	chr14:101125897:C:T	101125897	NA,T	NA,C	NA,1	NA,-inf	NA,inf	NA,0.450753	0.000207372	0.000210672
3	chr14:100674326:C:T	100674326	T,T	C,C	1,1	inf,inf	inf,inf	3.53041,0.0430941	0.000207371	0.000208553
3	chr14:100993086:A:G	100993086	NA,G	NA,A	NA,1	NA,-inf	NA,inf	NA,0.460549	0.000207251	0.000210593
3	chr14:100690277:A:G	100690277	NA,G	NA,A	NA,1	NA,inf	NA,inf	NA,0.51261	0.000207125	0.000210534
3	chr14:101099553:C:T	101099553	NA,T	NA,C	NA,1	NA,inf	NA,inf	NA,0.478835	0.000207084	0.000210387
3	chr14:100671242:A:G	100671242	NA,G	NA,A	NA,1	NA,-inf	NA,inf	NA,0.435009	0.000207056	0.000210351
3	chr14:100816211:G:A	100816211	NA,A	NA,G	NA,1	NA,inf	NA,inf	NA,0.491543	0.000206766	0.000210095
3	chr14:100491931:A:G	100491931	NA,G	NA,A	NA,1	NA,-inf	NA,inf	NA,0.463392	0.00020664	0.000209901
3	chr14:100799727:A:G	100799727	NA,G	NA,A	NA,1	NA,inf	NA,inf	NA,0.484608	0.000206555	0.000209882
3	chr14:100785821:T:C	100785821	NA,C	NA,T	NA,1	NA,inf	NA,inf	NA,0.485616	0.000206541	0.000209882
3	chr14:101124521:C:G	101124521	NA,G	NA,C	NA,1	NA,-inf	NA,inf	NA,0.460461	0.000206481	0.000209791
3	chr14:100683975:C:T	100683975	NA,T	NA,C	NA,1	NA,inf	NA,inf	NA,0.457208	0.000206389	0.000209711
3	chr14:101131391:T:C	101131391	NA,C	NA,T	NA,1	NA,inf	NA,inf	NA,0.471616	0.000206321	0.000209599
3	chr14:100463467:C:T	100463467	NA,T	NA,C	NA,1	NA,-inf	NA,inf	NA,0.45041	0.000206063	0.000209313
3	chr14:100935856:G:A	100935856	NA,A	NA,G	NA,1	NA,inf	NA,inf	NA,0.468774	0.000205978	0.000209198
3	chr14:100815048:A:C	100815048	NA,C	NA,A	NA,1	NA,-inf	NA,inf	NA,0.4596	0.00020593	0.000209192
3	chr14:100933104:T:C	100933104	NA,C	NA,T	NA,1	NA,-inf	NA,inf	NA,0.452727	0.000205812	0.000209059
3	chr14:101137707:T:C	101137707	NA,C	NA,T	NA,1	NA,-inf	NA,inf	NA,0.45919	0.000205747	0.000209047
3	chr14:101051272:A:T	101051272	NA,T	NA,A	NA,1	NA,-inf	NA,inf	NA,0.455296	0.000205698	0.000208979
3	chr14:100672670:T:C	100672670	C,C	T,T	1,1	inf,inf	inf,inf	3.5381,0.0194646	0.000205602	0.000206789
3	chr14:100831830:G:C	100831830	NA,C	NA,G	NA,1	NA,inf	NA,inf	NA,0.476702	0.000205403	0.000208711
3	chr14:100888470:A:AAGCC	100888470	AAGCC,AAGCC	A,A	1,1	-inf,-inf	inf,inf	0.171881,1.84574	0.000205376	0.000208507
3	chr14:100593146:C:T	100593146	NA,T	NA,C	NA,1	NA,inf	NA,inf	NA,0.457977	0.000205358	0.000208573
3	chr14:100237747:G:A	100237747	NA,A	NA,G	NA,1	NA,inf	NA,inf	NA,0.474445	0.0002053	0.000208545
3	chr14:100646375:T:C	100646375	NA,C	NA,T	NA,1	NA,inf	NA,inf	NA,0.444721	0.00020524	0.00020836
3	chr14:100591646:CA:C	100591646	NA,C	NA,CA	NA,1	NA,inf	NA,inf	NA,0.454161	0.000205124	0.000208409
3	chr14:100269363:G:A	100269363	NA,A	NA,G	NA,1	NA,inf	NA,inf	NA,0.473289	0.000205048	0.000208302
3	chr14:100226892:G:T	100226892	NA,T	NA,G	NA,1	NA,inf	NA,inf	NA,0.472784	0.000204843	0.000208094
3	chr14:100809763:C:T	100809763	NA,T	NA,C	NA,1	NA,-inf	NA,inf	NA,0.446888	0.000204813	0.000208128
3	chr14:100535153:A:G	100535153	NA,G	NA,A	NA,1	NA,inf	NA,inf	NA,0.469262	0.000204651	0.000207938
3	chr14:100269935:C:T	100269935	NA,T	NA,C	NA,1	NA,-inf	NA,inf	NA,0.448346	0.000204639	0.000207874
3	chr14:100534828:C:G	100534828	NA,G	NA,C	NA,1	NA,inf	NA,inf	NA,0.4686	0.00020447	0.000207754
3	chr14:100235619:C:T	100235619	NA,T	NA,C	NA,1	NA,inf	NA,inf	NA,0.470455	0.000204399	0.000207642
3	chr14:100535331:A:G	100535331	NA,G	NA,A	NA,1	NA,inf	NA,inf	NA,0.467219	0.000204094	0.000207372
3	chr14:100282248:T:C	100282248	NA,C	NA,T	NA,1	NA,-inf	NA,inf	NA,0.444051	0.000203843	0.000207118
3	chr14:100714121:T:C	100714121	NA,C	NA,T	NA,1	NA,inf	NA,inf	NA,0.510579	0.000203126	0.000206492
3	chr14:101214880:C:T	101214880	NA,T	NA,C	NA,1	NA,-inf	NA,inf	NA,0.446055	0.000202831	0.000206083
3	chr14:100518809:G:A	100518809	NA,A	NA,G	NA,1	NA,-inf	NA,inf	NA,0.455965	0.00020271	0.000206022
3	chr14:100678020:G:A	100678020	NA,A	NA,G	NA,1	NA,inf	NA,inf	NA,0.44666	0.000202583	0.000205878
3	chr14:100479761:A:G	100479761	NA,G	NA,A	NA,1	NA,-inf	NA,inf	NA,0.430519	0.000202491	0.000205682
3	chr14:100522585:A:G	100522585	NA,G	NA,A	NA,1	NA,inf	NA,inf	NA,0.460179	0.000202187	0.000205431
3	chr14:101131600:A:G	101131600	NA,G	NA,A	NA,1	NA,inf	NA,inf	NA,0.456058	0.00020207	0.000205281
3	chr14:100472600:C:G	100472600	NA,G	NA,C	NA,1	NA,-inf	NA,inf	NA,0.429931	0.000202054	0.000205243
3	chr14:100895676:G:A	100895676	NA,A	NA,G	NA,1	NA,-inf	NA,inf	NA,0.447453	0.00020199	0.000205245
3	chr14:100410387:T:C	100410387	NA,C	NA,T	NA,1	NA,inf	NA,inf	NA,0.463882	0.000201962	0.000205125
3	chr14:100760479:T:C	100760479	NA,C	NA,T	NA,1	NA,inf	NA,inf	NA,0.442883	0.000201937	0.000205121
3	chr14:100724332:A:G	100724332	NA,G	NA,A	NA,1	NA,inf	NA,inf	NA,0.429577	0.000201749	0.000204998
3	chr14:100619624:C:T	100619624	NA,T	NA,C	NA,1	NA,inf	NA,inf	NA,0.446454	0.000201672	0.000204752
3	chr14:100228685:C:T	100228685	NA,T	NA,C	NA,1	NA,-inf	NA,inf	NA,0.436898	0.000201578	0.000204766
3	chr14:100877805:G:T	100877805	NA,T	NA,G	NA,1	NA,inf	NA,inf	NA,0.453859	0.000201277	0.000204466
3	chr14:100848174:T:G	100848174	NA,G	NA,T	NA,1	NA,inf	NA,inf	NA,0.454247	0.000201178	0.000204417
3	chr14:100256730:C:T	100256730	NA,T	NA,C	NA,1	NA,-inf	NA,inf	NA,0.435223	0.000201074	0.000204254
3	chr14:101151564:G:A	101151564	NA,A	NA,G	NA,1	NA,-inf	NA,inf	NA,0.428708	0.000201039	0.000204239
3	chr14:100417311:T:G	100417311	NA,G	NA,T	NA,1	NA,inf	NA,inf	NA,0.45129	0.000200795	0.000203888
3	chr14:100786721:A:T	100786721	NA,T	NA,A	NA,1	NA,inf	NA,inf	NA,0.457934	0.000200779	0.000203993
3	chr14:100549128:A:C	100549128	NA,C	NA,A	NA,1	NA,-inf	NA,inf	NA,0.419996	0.000200635	0.000203776
3	chr14:100727930:C:T	100727930	NA,T	NA,C	NA,1	NA,-inf	NA,inf	NA,0.428718	0.000200554	0.000203698
3	chr14:100649915:A:T	100649915	NA,T	NA,A	NA,1	NA,inf	NA,inf	NA,0.454074	0.000200205	0.000203358
3	chr14:100734443:T:C	100734443	NA,C	NA,T	NA,1	NA,inf	NA,inf	NA,0.430851	0.000200155	0.000203382
3	chr14:100225539:G:C	100225539	NA,C	NA,G	NA,1	NA,inf	NA,inf	NA,0.451823	0.00020005	0.000203248
3	chr14:100218792:C:A	100218792	NA,A	NA,C	NA,1	NA,-inf	NA,inf	NA,0.436616	0.000199637	0.000202826
3	chr14:100853505:A:T	100853505	NA,T	NA,A	NA,1	NA,inf	NA,inf	NA,0.420762	0.000199577	0.00020271
3	chr14:101151313:C:T	101151313	T,T	C,C	1,1	inf,-inf	inf,inf	0.701505,1.26678	0.000199513	0.000202624
3	chr14:100528786:T:C	100528786	NA,C	NA,T	NA,1	NA,-inf	NA,inf	NA,0.414052	0.000199367	0.000202497
3	chr14:101035782:G:A	101035782	NA,A	NA,G	NA,1	NA,inf	NA,inf	NA,0.443626	0.000199338	0.000202517
3	chr14:100416535:A:G	100416535	NA,G	NA,A	NA,1	NA,inf	NA,inf	NA,0.445654	0.000199311	0.000202383
3	chr14:100781379:T:C	100781379	NA,C	NA,T	NA,1	NA,inf	NA,inf	NA,0.456793	0.000199297	0.000202515
3	chr14:100710921:G:C	100710921	NA,C	NA,G	NA,1	NA,inf	NA,inf	NA,0.496856	0.000199071	0.000202361
3	chr14:100710500:T:C	100710500	NA,C	NA,T	NA,1	NA,inf	NA,inf	NA,0.496354	0.000198943	0.000202232
3	chr14:100749561:T:A	100749561	A,A	T,T	1,1	-inf,inf	inf,inf	5.18779,1.16061	0.000198875	0.000268274
3	chr14:100914746:T:C	100914746	NA,C	NA,T	NA,1	NA,inf	NA,inf	NA,0.447514	0.00019882	0.000201949
3	chr14:100543918:A:C	100543918	NA,C	NA,A	NA,1	NA,-inf	NA,inf	NA,0.430857	0.000198819	0.000201944
3	chr14:100257116:G:A	100257116	NA,A	NA,G	NA,1	NA,-inf	NA,inf	NA,0.430866	0.000198813	0.000201958
3	chr14:101120418:G:A	101120418	A,A	G,G	1,1	inf,inf	inf,inf	1.53382,1.18791	0.000198741	0.00020265
3	chr14:100762767:T:C	100762767	NA,C	NA,T	NA,1	NA,inf	NA,inf	NA,0.450323	0.000198528	0.000201721
3	chr14:100615739:G:A	100615739	NA,A	NA,G	NA,1	NA,inf	NA,inf	NA,0.450723	0.000198506	0.000201699
3	chr14:101069510:G:A	101069510	NA,A	NA,G	NA,1	NA,inf	NA,inf	NA,0.447014	0.000198459	0.000201624
3	chr14:100224786:T:C	100224786	NA,C	NA,T	NA,1	NA,inf	NA,inf	NA,0.448453	0.000198409	0.000201546
3	chr14:100388846:A:G	100388846	NA,G	NA,A	NA,1	NA,-inf	NA,inf	NA,0.424372	0.000198187	0.000201334
3	chr14:100227161:T:C	100227161	NA,C	NA,T	NA,1	NA,inf	NA,inf	NA,0.44728	0.000198097	0.000201229
3	chr14:100661237:C:T	100661237	NA,T	NA,C	NA,1	NA,inf	NA,inf	NA,0.425547	0.000198061	0.000201111
3	chr14:100409845:C:T	100409845	NA,T	NA,C	NA,1	NA,inf	NA,inf	NA,0.448002	0.000197835	0.000200935
3	chr14:100765143:C:T	100765143	NA,T	NA,C	NA,1	NA,inf	NA,inf	NA,0.447276	0.000197774	0.000200955
3	chr14:101179915:C:T	101179915	NA,T	NA,C	NA,1	NA,-inf	NA,inf	NA,0.429107	0.000197718	0.000200882
3	chr14:100522651:A:G	100522651	NA,G	NA,A	NA,1	NA,-inf	NA,inf	NA,0.417553	0.000197592	0.000200756
3	chr14:100340981:C:G	100340981	NA,G	NA,C	NA,1	NA,-inf	NA,inf	NA,0.426699	0.000197572	0.000200704
3	chr14:101065469:C:T	101065469	NA,T	NA,C	NA,1	NA,-inf	NA,inf	NA,0.430199	0.000197436	0.000200615
3	chr14:100692600:C:T	100692600	NA,T	NA,C	NA,1	NA,-inf	NA,inf	NA,0.410256	0.000197083	0.000200199
3	chr14:101199513:G:C	101199513	NA,C	NA,G	NA,1	NA,-inf	NA,inf	NA,0.420009	0.000197078	0.00020023
3	chr14:100671206:A:G	100671206	NA,G	NA,A	NA,1	NA,-inf	NA,inf	NA,0.39896	0.000197075	0.000200213
3	chr14:100968612:A:G	100968612	NA,G	NA,A	NA,1	NA,inf	NA,inf	NA,0.435237	0.000197031	0.000200113
3	chr14:100323406:A:G	100323406	NA,G	NA,A	NA,1	NA,inf	NA,inf	NA,0.439443	0.000196864	0.000200031
3	chr14:101186270:C:A	101186270	A,A	C,C	1,1	-inf,-inf	inf,inf	0.0105039,1.79067	0.000196724	0.000199848
3	chr14:100527585:A:G	100527585	NA,G	NA,A	NA,1	NA,-inf	NA,inf	NA,0.444736	0.000196628	0.000199844
3	chr14:100250888:C:G	100250888	NA,G	NA,C	NA,1	NA,inf	NA,inf	NA,0.440991	0.000196441	0.000199548
3	chr14:100261436:G:A	100261436	NA,A	NA,G	NA,1	NA,inf	NA,inf	NA,0.441142	0.000196429	0.00019955
3	chr14:101209676:C:T	101209676	NA,T	NA,C	NA,1	NA,-inf	NA,inf	NA,0.419738	0.000196386	0.00019952
3	chr14:100351528:C:T	100351528	NA,T	NA,C	NA,1	NA,inf	NA,inf	NA,0.438745	0.000196342	0.000199454
3	chr14:100766308:C:T	100766308	NA,T	NA,C	NA,1	NA,inf	NA,inf	NA,0.441404	0.000196302	0.000199459
3	chr14:100924607:C:T	100924607	NA,T	NA,C	NA,1	NA,inf	NA,inf	NA,0.431552	0.000196102	0.000199173
3	chr14:100354831:TC:T	100354831	NA,T	NA,TC	NA,1	NA,-inf	NA,inf	NA,0.412837	0.000196022	0.000199152
3	chr14:100255608:G:A	100255608	NA,A	NA,G	NA,1	NA,inf	NA,inf	NA,0.439125	0.000196002	0.000199102
3	chr14:100364820:G:C	100364820	NA,C	NA,G	NA,1	NA,inf	NA,inf	NA,0.436867	0.000195894	0.000198999
3	chr14:101185623:C:T	101185623	NA,T	NA,C	NA,1	NA,-inf	NA,inf	NA,0.420631	0.000195865	0.000199005
3	chr14:100356227:A:T	100356227	NA,T	NA,A	NA,1	NA,-inf	NA,inf	NA,0.408007	0.000195681	0.000198772
3	chr14:101065899:C:T	101065899	NA,T	NA,C	NA,1	NA,inf	NA,inf	NA,0.435071	0.000195529	0.000198636
3	chr14:100820443:C:T	100820443	NA,T	NA,C	NA,1	NA,inf	NA,inf	NA,0.426633	0.000195185	0.000198324
3	chr14:100552002:C:T	100552002	NA,T	NA,C	NA,1	NA,inf	NA,inf	NA,0.438759	0.000195061	0.000198166
3	chr14:100253267:A:G	100253267	NA,G	NA,A	NA,1	NA,inf	NA,inf	NA,0.435341	0.000195026	0.00019811
3	chr14:100788367:C:T	100788367	NA,T	NA,C	NA,1	NA,-inf	NA,inf	NA,0.410589	0.000194982	0.000198074
3	chr14:100228261:G:A	100228261	NA,A	NA,G	NA,1	NA,-inf	NA,inf	NA,0.41288	0.000194968	0.00019806
3	chr14:101188399:TGGCTGTGTGCCAGTCATGACCTTG:T	101188399	NA,T	NA,TGGCTGTGTGCCAGTCATGACCTTG	NA,1	NA,-inf	NA,inf	NA,0.416399	0.000194851	0.000197975
3	chr14:100391914:C:T	100391914	NA,T	NA,C	NA,1	NA,inf	NA,inf	NA,0.435844	0.000194821	0.000197875
3	chr14:100738279:T:C	100738279	NA,C	NA,T	NA,1	NA,-inf	NA,inf	NA,0.430872	0.000194791	0.000197837
3	chr14:100764388:G:T	100764388	NA,T	NA,G	NA,1	NA,inf	NA,inf	NA,0.433162	0.000194211	0.000197333
3	chr14:101031026:C:T	101031026	NA,T	NA,C	NA,1	NA,inf	NA,inf	NA,0.422987	0.000193962	0.000197056
3	chr14:101149606:A:C	101149606	NA,C	NA,A	NA,1	NA,inf	NA,inf	NA,0.422059	0.00019386	0.000196933
3	chr14:100679762:C:T	100679762	NA,T	NA,C	NA,1	NA,inf	NA,inf	NA,0.421296	0.00019386	0.000196969
3	chr14:101090933:C:A	101090933	NA,A	NA,C	NA,1	NA,inf	NA,inf	NA,0.422517	0.000193592	0.000196662
3	chr14:100316874:A:G	100316874	NA,G	NA,A	NA,1	NA,inf	NA,inf	NA,0.399276	0.000193576	0.000196657
3	chr14:100447959:C:T	100447959	NA,T	NA,C	NA,1	NA,inf	NA,inf	NA,0.434382	0.000193168	0.000196252
3	chr14:100650073:C:T	100650073	NA,T	NA,C	NA,1	NA,inf	NA,inf	NA,0.398962	0.000193156	0.000196104
3	chr14:100605218:A:G	100605218	NA,G	NA,A	NA,1	NA,-inf	NA,inf	NA,0.400181	0.000192915	0.000195943
3	chr14:100621260:G:C	100621260	NA,C	NA,G	NA,1	NA,inf	NA,inf	NA,0.415266	0.000192899	0.000195951
3	chr14:100563547:C:T	100563547	NA,T	NA,C	NA,1	NA,-inf	NA,inf	NA,0.408814	0.000192881	0.00019593
3	chr14:100456167:G:T	100456167	NA,T	NA,G	NA,1	NA,-inf	NA,inf	NA,0.408593	0.000192827	0.000195895
3	chr14:100477605:C:T	100477605	NA,T	NA,C	NA,1	NA,inf	NA,inf	NA,0.396636	0.000192738	0.000195786
3	chr14:100529115:G:A	100529115	NA,A	NA,G	NA,1	NA,-inf	NA,inf	NA,0.427921	0.000192404	0.00019555
3	chr14:100786170:C:T	100786170	NA,T	NA,C	NA,1	NA,inf	NA,inf	NA,0.430582	0.000192335	0.000195442
3	chr14:100508950:T:G	100508950	NA,G	NA,T	NA,1	NA,inf	NA,inf	NA,0.421546	0.000192334	0.00019538
3	chr14:100291029:G:A	100291029	NA,A	NA,G	NA,1	NA,inf	NA,inf	NA,0.410788	0.000192304	0.000195354
3	chr14:100507165:T:C	100507165	NA,C	NA,T	NA,1	NA,inf	NA,inf	NA,0.421102	0.000191921	0.000195
3	chr14:101065396:C:T	101065396	T,NA	C,NA	1,NA	inf,NA	inf,NA	0.749396,NA	0.000191916	0.000194878
3	chr14:100360321:C:T	100360321	NA,T	NA,C	NA,1	NA,-inf	NA,inf	NA,0.392289	0.000191805	0.000194836
3	chr14:100725628:G:A	100725628	NA,A	NA,G	NA,1	NA,-inf	NA,inf	NA,0.382741	0.000191783	0.000194809
3	chr14:100661202:G:A	100661202	A,A	G,G	1,1	inf,-inf	inf,inf	0.115336,0.726105	0.000191485	0.000192253
3	chr14:100414060:A:G	100414060	NA,G	NA,A	NA,1	NA,inf	NA,inf	NA,0.422419	0.000191432	0.000194435
3	chr14:100328038:T:G	100328038	NA,G	NA,T	NA,1	NA,-inf	NA,inf	NA,0.400857	0.000191431	0.000194499
3	chr14:100417674:C:A	100417674	NA,A	NA,C	NA,1	NA,inf	NA,inf	NA,0.422276	0.000191428	0.000194431
3	chr14:100861144:TA:T	100861144	NA,T	NA,TA	NA,1	NA,inf	NA,inf	NA,0.413186	0.000191114	0.000194163
3	chr14:100307364:G:A	100307364	NA,A	NA,G	NA,1	NA,-inf	NA,inf	NA,0.40366	0.000190946	0.000193992
3	chr14:101058131:C:T	101058131	T,NA	C,NA	1,NA	inf,NA	inf,NA	2.25077,NA	0.000190833	0.000195145
3	chr14:100760902:C:T	100760902	NA,T	NA,C	NA,1	NA,inf	NA,inf	NA,0.418649	0.000190784	0.000193852
3	chr14:100433128:A:T	100433128	NA,T	NA,A	NA,1	NA,inf	NA,inf	NA,0.424193	0.000190707	0.000193752
3	chr14:100323775:A:G	100323775	NA,G	NA,A	NA,1	NA,inf	NA,inf	NA,0.42433	0.000190611	0.000193646
3	chr14:100692248:C:T	100692248	NA,T	NA,C	NA,1	NA,-inf	NA,inf	NA,0.391121	0.000190611	0.000193625
3	chr14:100898710:C:T	100898710	NA,T	NA,C	NA,1	NA,inf	NA,inf	NA,0.410998	0.000190536	0.000193581
3	chr14:101138893:TTGA:T	101138893	NA,T	NA,TTGA	NA,1	NA,-inf	NA,inf	NA,0.389829	0.00019039	0.00019342
3	chr14:100842907:C:T	100842907	NA,T	NA,C	NA,1	NA,inf	NA,inf	NA,0.417245	0.000190192	0.000193255
3	chr14:101126236:G:C	101126236	C,C	G,G	1,1	inf,-inf	inf,inf	0.880694,1.04399	0.000190151	0.000193115
3	chr14:100336851:T:C	100336851	NA,C	NA,T	NA,1	NA,-inf	NA,inf	NA,0.40204	0.000189901	0.000192934
3	chr14:101089426:C:T	101089426	NA,T	NA,C	NA,1	NA,-inf	NA,inf	NA,0.399329	0.000189781	0.000192815
3	chr14:100339371:T:C	100339371	NA,C	NA,T	NA,1	NA,-inf	NA,inf	NA,0.394838	0.000189668	0.000192674
3	chr14:100641802:T:G	100641802	NA,G	NA,T	NA,1	NA,inf	NA,inf	NA,0.406128	0.000189558	0.000192587
3	chr14:100714882:C:T	100714882	NA,T	NA,C	NA,1	NA,inf	NA,inf	NA,0.415868	0.000189296	0.000192254
3	chr14:100408154:A:C	100408154	NA,C	NA,A	NA,1	NA,inf	NA,inf	NA,0.411825	0.000188908	0.000191872
3	chr14:100982121:T:C	100982121	NA,C	NA,T	NA,1	NA,inf	NA,inf	NA,0.401426	0.000188633	0.000191587
3	chr14:100335164:G:C	100335164	C,C	G,G	1,1	-inf,inf	inf,inf	1.61592,0.0103288	0.00018847	0.000192622
3	chr14:100685162:G:A	100685162	NA,A	NA,G	NA,1	NA,-inf	NA,inf	NA,0.361357	0.000188422	0.000191372
3	chr14:100723301:A:G	100723301	NA,G	NA,A	NA,1	NA,-inf	NA,inf	NA,0.436867	0.000188415	0.000191512
3	chr14:101215511:C:A	101215511	NA,A	NA,C	NA,1	NA,inf	NA,inf	NA,0.399688	0.000188307	0.000191312
3	chr14:100633056:A:G	100633056	NA,G	NA,A	NA,1	NA,inf	NA,inf	NA,0.38632	0.000188142	0.000191065
3	chr14:100714468:T:TCA	100714468	NA,TCA	NA,T	NA,1	NA,inf	NA,inf	NA,0.449401	0.000188109	0.000191217
3	chr14:101031668:C:T	101031668	NA,T	NA,C	NA,1	NA,inf	NA,inf	NA,0.407201	0.000188109	0.000191116
3	chr14:101076630:A:G	101076630	G,G	A,A	1,1	inf,inf	inf,inf	1.21098,0.449757	0.000187945	0.00019053
3	chr14:101031654:T:C	101031654	NA,C	NA,T	NA,1	NA,inf	NA,inf	NA,0.40503	0.00018763	0.000190629
3	chr14:100347556:G:C	100347556	NA,C	NA,G	NA,1	NA,-inf	NA,inf	NA,0.386349	0.000187299	0.000190259
3	chr14:100222989:T:C	100222989	NA,C	NA,T	NA,1	NA,inf	NA,inf	NA,0.39733	0.000187224	0.000190216
3	chr14:101097367:A:G	101097367	NA,G	NA,A	NA,1	NA,inf	NA,inf	NA,0.397487	0.000187152	0.000190133
3	chr14:100536015:C:T	100536015	NA,T	NA,C	NA,1	NA,inf	NA,inf	NA,0.397061	0.000187001	0.000190013
3	chr14:101020979:A:G	101020979	NA,G	NA,A	NA,1	NA,inf	NA,inf	NA,0.39526	0.000186795	0.000189737
3	chr14:100641601:G:A	100641601	NA,A	NA,G	NA,1	NA,inf	NA,inf	NA,0.386617	0.000186615	0.000189558
3	chr14:100329326:G:A	100329326	A,A	G,G	1,1	inf,-inf	inf,inf	2.448,0.456064	0.000186507	0.000190446
3	chr14:100566858:C:T	100566858	NA,T	NA,C	NA,1	NA,-inf	NA,inf	NA,0.378185	0.000186382	0.000189336
3	chr14:100417964:C:T	100417964	NA,T	NA,C	NA,1	NA,inf	NA,inf	NA,0.400146	0.0001862	0.000189124
3	chr14:100576637:C:T	100576637	T,T	C,C	1,1	-inf,-inf	inf,inf	0.0641489,1.80864	0.000186143	0.00018929
3	chr14:100696499:T:C	100696499	NA,C	NA,T	NA,1	NA,-inf	NA,inf	NA,0.365568	0.000185935	0.000188879
3	chr14:100648047:T:C	100648047	NA,C	NA,T	NA,1	NA,-inf	NA,inf	NA,0.415868	0.00018593	0.000188886
3	chr14:101069956:G:A	101069956	NA,A	NA,G	NA,1	NA,inf	NA,inf	NA,0.38882	0.000185855	0.000188792
3	chr14:100802090:C:T	100802090	T,NA	C,NA	1,NA	inf,NA	inf,NA	0.92249,NA	0.000185805	0.000188146
3	chr14:100659218:G:A	100659218	NA,A	NA,G	NA,1	NA,-inf	NA,inf	NA,0.421134	0.000185797	0.00018875
3	chr14:100889329:T:C	100889329	NA,C	NA,T	NA,1	NA,inf	NA,inf	NA,0.394887	0.000185734	0.00018871
3	chr14:100554322:G:A	100554322	NA,A	NA,G	NA,1	NA,inf	NA,inf	NA,0.399499	0.00018567	0.000188626
3	chr14:100365559:G:A	100365559	NA,A	NA,G	NA,1	NA,-inf	NA,inf	NA,0.379591	0.000185605	0.000188538
3	chr14:101068521:A:G	101068521	NA,G	NA,A	NA,1	NA,inf	NA,inf	NA,0.388357	0.000185604	0.000188527
3	chr14:100596362:C:T	100596362	NA,T	NA,C	NA,1	NA,inf	NA,inf	NA,0.380604	0.000185538	0.000188448
3	chr14:101008210:C:T	101008210	T,T	C,C	1,1	inf,inf	inf,inf	0.883677,1.35117	0.000185399	0.000188133
3	chr14:100549906:A:G	100549906	NA,G	NA,A	NA,1	NA,-inf	NA,inf	NA,0.402308	0.000185394	0.000188436
3	chr14:100748734:C:T	100748734	T,T	C,C	1,1	-inf,inf	inf,inf	5.05338,1.16982	0.000185125	0.000242794
3	chr14:101016494:G:A	101016494	NA,A	NA,G	NA,1	NA,inf	NA,inf	NA,0.387685	0.000185066	0.000187982
3	chr14:100402049:T:C	100402049	NA,C	NA,T	NA,1	NA,-inf	NA,inf	NA,0.364278	0.000185031	0.000187953
3	chr14:100876519:T:C	100876519	NA,C	NA,T	NA,1	NA,inf	NA,inf	NA,0.390274	0.000184985	0.000187921
3	chr14:100522070:TTTCTGTAGAGCTA:T	100522070	NA,T	NA,TTTCTGTAGAGCTA	NA,1	NA,-inf	NA,inf	NA,0.36673	0.000184896	0.000187855
3	chr14:100962950:G:A	100962950	A,A	G,G	1,1	inf,-inf	inf,inf	0.66442,0.177731	0.00018485	0.000186851
3	chr14:100395984:T:G	100395984	NA,G	NA,T	NA,1	NA,inf	NA,inf	NA,0.398442	0.000184767	0.000187712
3	chr14:100447179:G:A	100447179	NA,A	NA,G	NA,1	NA,-inf	NA,inf	NA,0.363419	0.000184546	0.000187449
3	chr14:100302134:C:T	100302134	NA,T	NA,C	NA,1	NA,inf	NA,inf	NA,0.383018	0.000184489	0.000187435
3	chr14:100583335:T:C	100583335	NA,C	NA,T	NA,1	NA,-inf	NA,inf	NA,0.36639	0.000184418	0.000187355
3	chr14:100260225:C:T	100260225	NA,T	NA,C	NA,1	NA,-inf	NA,inf	NA,0.368975	0.000184291	0.000187216
3	chr14:101205305:A:G	101205305	NA,G	NA,A	NA,1	NA,inf	NA,inf	NA,0.383476	0.000184194	0.000187129
3	chr14:100692276:T:C	100692276	NA,C	NA,T	NA,1	NA,inf	NA,inf	NA,0.414243	0.00018389	0.000186873
3	chr14:101013709:T:C	101013709	NA,C	NA,T	NA,1	NA,inf	NA,inf	NA,0.382386	0.00018388	0.000186777
3	chr14:100922559:T:C	100922559	NA,C	NA,T	NA,1	NA,inf	NA,inf	NA,0.379973	0.000183843	0.00018677
3	chr14:101085812:A:G	101085812	NA,G	NA,A	NA,1	NA,-inf	NA,inf	NA,0.369689	0.000183829	0.000186771
3	chr14:100218889:T:G	100218889	G,NA	T,NA	1,NA	-inf,NA	inf,NA	1.2113,NA	0.000183769	0.00018694
3	chr14:100543618:G:T	100543618	NA,T	NA,G	NA,1	NA,-inf	NA,inf	NA,0.34548	0.000183687	0.000186561
3	chr14:101016730:C:G	101016730	NA,G	NA,C	NA,1	NA,inf	NA,inf	NA,0.381055	0.000183569	0.000186462
3	chr14:100265179:A:G	100265179	NA,G	NA,A	NA,1	NA,-inf	NA,inf	NA,0.36787	0.000183529	0.000186464
3	chr14:101128844:G:A	101128844	NA,A	NA,G	NA,1	NA,inf	NA,inf	NA,0.383357	0.000183494	0.000186419
3	chr14:100979458:GA:G	100979458	NA,G	NA,GA	NA,1	NA,inf	NA,inf	NA,0.378678	0.000183392	0.000186267
3	chr14:100695643:C:A	100695643	NA,A	NA,C	NA,1	NA,inf	NA,inf	NA,0.415003	0.000183361	0.000186365
3	chr14:100747262:G:A	100747262	NA,A	NA,G	NA,1	NA,-inf	NA,inf	NA,0.344612	0.000183165	0.000186046
3	chr14:100611445:G:A	100611445	NA,A	NA,G	NA,1	NA,inf	NA,inf	NA,0.372355	0.000182973	0.000185799
3	chr14:100808650:T:C	100808650	NA,C	NA,T	NA,1	NA,inf	NA,inf	NA,0.384481	0.000182859	0.000185792
3	chr14:100496168:G:A	100496168	NA,A	NA,G	NA,1	NA,inf	NA,inf	NA,0.370943	0.000182805	0.000185599
3	chr14:100827430:G:A	100827430	NA,A	NA,G	NA,1	NA,-inf	NA,inf	NA,0.376097	0.000182775	0.00018573
3	chr14:101110314:G:A	101110314	NA,A	NA,G	NA,1	NA,-inf	NA,inf	NA,0.376441	0.000182702	0.000185659
3	chr14:100413235:G:GCTT	100413235	NA,GCTT	NA,G	NA,1	NA,inf	NA,inf	NA,0.384638	0.000182677	0.000185546
3	chr14:100493877:C:T	100493877	NA,T	NA,C	NA,1	NA,inf	NA,inf	NA,0.363446	0.000182675	0.00018558
3	chr14:100251651:T:A	100251651	NA,A	NA,T	NA,1	NA,-inf	NA,inf	NA,0.357596	0.000182299	0.000185197
3	chr14:100544689:C:T	100544689	NA,T	NA,C	NA,1	NA,inf	NA,inf	NA,0.38258	0.000182222	0.000185137
3	chr14:100306464:G:A	100306464	NA,A	NA,G	NA,1	NA,inf	NA,inf	NA,0.373006	0.000182215	0.000185126
3	chr14:101212387:CACAG:C	101212387	NA,C	NA,CACAG	NA,1	NA,inf	NA,inf	NA,0.372853	0.000181855	0.000184753
3	chr14:100894654:T:G	100894654	NA,G	NA,T	NA,1	NA,-inf	NA,inf	NA,0.36515	0.000181851	0.00018475
3	chr14:101038879:G:T	101038879	T,T	G,G	1,1	inf,-inf	inf,inf	2.49731,0.26656	0.000181831	0.000185324
3	chr14:100417385:A:G	100417385	NA,G	NA,A	NA,1	NA,inf	NA,inf	NA,0.380594	0.0001818	0.000184656
3	chr14:100718894:T:C	100718894	NA,C	NA,T	NA,1	NA,inf	NA,inf	NA,0.336084	0.000181756	0.000184614
3	chr14:100327977:T:C	100327977	C,C	T,T	1,1	inf,-inf	inf,inf	2.42414,0.429869	0.000181487	0.000185419
3	chr14:100580032:C:T	100580032	NA,T	NA,C	NA,1	NA,-inf	NA,inf	NA,0.340044	0.000181476	0.000184346
3	chr14:100648387:C:T	100648387	NA,T	NA,C	NA,1	NA,inf	NA,inf	NA,0.376055	0.000181474	0.000184338
3	chr14:101216386:A:C	101216386	NA,C	NA,A	NA,1	NA,inf	NA,inf	NA,0.376723	0.00018141	0.000184309
3	chr14:100463336:A:G	100463336	NA,G	NA,A	NA,1	NA,inf	NA,inf	NA,0.370545	0.00018121	0.000184101
3	chr14:101210945:G:C	101210945	NA,C	NA,G	NA,1	NA,-inf	NA,inf	NA,0.359894	0.000181143	0.000184047
3	chr14:100579749:G:C	100579749	NA,C	NA,G	NA,1	NA,-inf	NA,inf	NA,0.34452	0.000180995	0.000183851
3	chr14:100556004:T:G	100556004	NA,G	NA,T	NA,1	NA,inf	NA,inf	NA,0.37592	0.000180835	0.000183709
3	chr14:100561669:T:C	100561669	NA,C	NA,T	NA,1	NA,-inf	NA,inf	NA,0.356563	0.000180532	0.000183392
3	chr14:100498212:C:T	100498212	T,T	C,C	1,1	-inf,inf	inf,inf	0.258858,0.361803	0.000180148	0.000181368
3	chr14:100650054:T:C	100650054	NA,C	NA,T	NA,1	NA,-inf	NA,inf	NA,0.389974	0.000180067	0.000182928
3	chr14:100408698:A:C	100408698	NA,C	NA,A	NA,1	NA,-inf	NA,inf	NA,0.357269	0.000180021	0.000182863
3	chr14:100613982:T:A	100613982	NA,A	NA,T	NA,1	NA,-inf	NA,inf	NA,0.358328	0.000179952	0.000182821
3	chr14:100876034:C:A	100876034	NA,A	NA,C	NA,1	NA,inf	NA,inf	NA,0.365088	0.000179879	0.00018275
3	chr14:100662187:G:A	100662187	A,A	G,G	1,1	inf,-inf	inf,inf	0.0934786,0.705876	0.000179836	0.000180558
3	chr14:100576002:G:A	100576002	NA,A	NA,G	NA,1	NA,-inf	NA,inf	NA,0.359097	0.000179817	0.000182694
3	chr14:100612814:T:C	100612814	NA,C	NA,T	NA,1	NA,inf	NA,inf	NA,0.363535	0.000179681	0.00018253
3	chr14:101106870:A:G	101106870	NA,G	NA,A	NA,1	NA,inf	NA,inf	NA,0.363249	0.000179631	0.000182503
3	chr14:100393429:C:T	100393429	NA,T	NA,C	NA,1	NA,-inf	NA,inf	NA,0.358225	0.000179622	0.000182461
3	chr14:100503775:C:T	100503775	NA,T	NA,C	NA,1	NA,inf	NA,inf	NA,0.35412	0.000179294	0.000182158
3	chr14:100962281:CAG:C	100962281	NA,C	NA,CAG	NA,1	NA,-inf	NA,inf	NA,0.346681	0.000179108	0.000181967
3	chr14:101121602:G:A	101121602	NA,A	NA,G	NA,1	NA,-inf	NA,inf	NA,0.347842	0.000179067	0.000181923
3	chr14:100863589:G:A	100863589	A,A	G,G	1,1	-inf,-inf	inf,inf	0.842177,1.33183	0.000179032	0.000182081
3	chr14:100708331:A:T	100708331	NA,T	NA,A	NA,1	NA,inf	NA,inf	NA,0.408457	0.000179004	0.00018195
3	chr14:100660678:G:A	100660678	A,A	G,G	1,1	inf,-inf	inf,inf	0.114095,0.763244	0.000179003	0.000179757
3	chr14:101123966:G:A	101123966	NA,A	NA,G	NA,1	NA,inf	NA,inf	NA,0.356612	0.000178997	0.000181843
3	chr14:101129379:A:G	101129379	NA,G	NA,A	NA,1	NA,-inf	NA,inf	NA,0.334026	0.000178909	0.000181761
3	chr14:100679408:T:G	100679408	NA,G	NA,T	NA,1	NA,inf	NA,inf	NA,0.356084	0.000178767	0.000181646
3	chr14:101071608:C:T	101071608	NA,T	NA,C	NA,1	NA,inf	NA,inf	NA,0.362871	0.000178755	0.000181606
3	chr14:100235941:C:A	100235941	NA,A	NA,C	NA,1	NA,-inf	NA,inf	NA,0.345674	0.000178623	0.000181479
3	chr14:100512520:T:C	100512520	C,C	T,T	1,1	-inf,inf	inf,inf	0.221147,0.394026	0.000178622	0.000179787
3	chr14:101195964:T:C	101195964	NA,C	NA,T	NA,1	NA,-inf	NA,inf	NA,0.348155	0.000178594	0.000181467
3	chr14:101182874:G:A	101182874	A,A	G,G	1,1	inf,-inf	inf,inf	0.708934,1.56611	0.000178581	0.000181648
3	chr14:101101330:A:T	101101330	NA,T	NA,A	NA,1	NA,-inf	NA,inf	NA,0.346528	0.000178508	0.000181341
3	chr14:100716271:C:T	100716271	NA,T	NA,C	NA,1	NA,inf	NA,inf	NA,0.403968	0.000178472	0.000181412
3	chr14:101055984:C:A	101055984	NA,A	NA,C	NA,1	NA,inf	NA,inf	NA,0.38569	0.000178427	0.00018125
3	chr14:100709331:C:T	100709331	NA,T	NA,C	NA,1	NA,inf	NA,inf	NA,0.404556	0.000178214	0.000181146
3	chr14:101202041:G:A	101202041	NA,A	NA,G	NA,1	NA,inf	NA,inf	NA,0.356071	0.000178201	0.000181041
3	chr14:100691355:C:G	100691355	NA,G	NA,C	NA,1	NA,-inf	NA,inf	NA,0.372499	0.00017817	0.000181128
3	chr14:100412137:T:C	100412137	NA,C	NA,T	NA,1	NA,inf	NA,inf	NA,0.363527	0.000178104	0.000180905
3	chr14:100688215:C:T	100688215	NA,T	NA,C	NA,1	NA,-inf	NA,inf	NA,0.376551	0.000178005	0.000180899
3	chr14:101146131:AAAAC:A	101146131	NA,A	NA,AAAAC	NA,1	NA,inf	NA,inf	NA,0.357423	0.000177928	0.000180764
3	chr14:100899054:G:A	100899054	NA,A	NA,G	NA,1	NA,inf	NA,inf	NA,0.357488	0.000177763	0.000180603
3	chr14:100588337:C:G	100588337	NA,G	NA,C	NA,1	NA,inf	NA,inf	NA,0.355532	0.000177733	0.00018054
3	chr14:100582717:C:T	100582717	NA,T	NA,C	NA,1	NA,-inf	NA,inf	NA,0.336533	0.000177717	0.000180552
3	chr14:100296570:G:A	100296570	NA,A	NA,G	NA,1	NA,inf	NA,inf	NA,0.358204	0.000177607	0.00018047
3	chr14:101038972:T:G	101038972	NA,G	NA,T	NA,1	NA,-inf	NA,inf	NA,0.338752	0.00017742	0.000180251
3	chr14:100592883:C:T	100592883	NA,T	NA,C	NA,1	NA,inf	NA,inf	NA,0.362102	0.000177396	0.00018022
3	chr14:100580975:G:A	100580975	NA,A	NA,G	NA,1	NA,inf	NA,inf	NA,0.359718	0.000177319	0.000180153
3	chr14:100474594:C:T	100474594	NA,T	NA,C	NA,1	NA,inf	NA,inf	NA,0.35128	0.000177274	0.000180083
3	chr14:100708484:T:A	100708484	NA,A	NA,T	NA,1	NA,inf	NA,inf	NA,0.399582	0.000177203	0.000180118
3	chr14:100872642:T:C	100872642	NA,C	NA,T	NA,1	NA,-inf	NA,inf	NA,0.338419	0.000177062	0.000179885
3	chr14:100718583:T:G	100718583	NA,G	NA,T	NA,1	NA,-inf	NA,inf	NA,0.325143	0.000177037	0.000179832
3	chr14:100692433:T:C	100692433	NA,C	NA,T	NA,1	NA,inf	NA,inf	NA,0.382264	0.000176993	0.000179864
3	chr14:101184506:T:C	101184506	NA,C	NA,T	NA,1	NA,inf	NA,inf	NA,0.355573	0.00017696	0.000179785
3	chr14:100783829:A:G	100783829	NA,G	NA,A	NA,1	NA,inf	NA,inf	NA,0.353421	0.000176748	0.000179592
3	chr14:100502645:G:A	100502645	NA,A	NA,G	NA,1	NA,-inf	NA,inf	NA,0.328895	0.000176472	0.00017924
3	chr14:101176742:C:T	101176742	NA,T	NA,C	NA,1	NA,-inf	NA,inf	NA,0.334294	0.000176434	0.000179263
3	chr14:100330159:T:C	100330159	NA,C	NA,T	NA,1	NA,inf	NA,inf	NA,0.32744	0.000176277	0.000179094
3	chr14:101042707:C:T	101042707	NA,T	NA,C	NA,1	NA,inf	NA,inf	NA,0.353412	0.00017623	0.000179046
3	chr14:100560259:C:T	100560259	NA,T	NA,C	NA,1	NA,-inf	NA,inf	NA,0.349483	0.000175913	0.000178724
3	chr14:100579747:A:G	100579747	NA,G	NA,A	NA,1	NA,-inf	NA,inf	NA,0.335711	0.000175844	0.000178643
3	chr14:100691497:C:T	100691497	NA,T	NA,C	NA,1	NA,inf	NA,inf	NA,0.359445	0.000175729	0.000178572
3	chr14:100664362:C:T	100664362	T,T	C,C	1,1	inf,inf	inf,inf	3.17823,0.327989	0.000175714	0.000176927
3	chr14:100474186:C:T	100474186	NA,T	NA,C	NA,1	NA,-inf	NA,inf	NA,0.3248	0.00017557	0.000178386
3	chr14:101169167:G:A	101169167	NA,A	NA,G	NA,1	NA,-inf	NA,inf	NA,0.333161	0.000175519	0.000178346
3	chr14:101036528:T:C	101036528	NA,C	NA,T	NA,1	NA,-inf	NA,inf	NA,0.336009	0.000175402	0.000178229
3	chr14:101012690:T:C	101012690	NA,C	NA,T	NA,1	NA,inf	NA,inf	NA,0.341204	0.00017536	0.000178161
3	chr14:100595700:G:A	100595700	NA,A	NA,G	NA,1	NA,inf	NA,inf	NA,0.351836	0.000175313	0.000178103
3	chr14:100544982:G:A	100544982	NA,A	NA,G	NA,1	NA,inf	NA,inf	NA,0.342233	0.000175287	0.00017809
3	chr14:100525849:G:A	100525849	NA,A	NA,G	NA,1	NA,-inf	NA,inf	NA,0.323096	0.000175264	0.000178069
3	chr14:101212176:C:T	101212176	NA,T	NA,C	NA,1	NA,-inf	NA,inf	NA,0.32906	0.000175239	0.000178028
3	chr14:100790749:G:C	100790749	NA,C	NA,G	NA,1	NA,-inf	NA,inf	NA,0.321482	0.000175191	0.000178001
3	chr14:100564915:C:T	100564915	NA,T	NA,C	NA,1	NA,-inf	NA,inf	NA,0.324667	0.000175064	0.000177842
3	chr14:101186975:C:T	101186975	NA,T	NA,C	NA,1	NA,-inf	NA,inf	NA,0.333391	0.000175024	0.000177836
3	chr14:101115979:G:A	101115979	NA,A	NA,G	NA,1	NA,-inf	NA,inf	NA,0.33026	0.000174989	0.000177794
3	chr14:100621007:C:T	100621007	NA,T	NA,C	NA,1	NA,-inf	NA,inf	NA,0.32651	0.00017489	0.000177659
3	chr14:100598964:C:T	100598964	NA,T	NA,C	NA,1	NA,inf	NA,inf	NA,0.340108	0.000174792	0.000177574
3	chr14:101130497:G:A	101130497	NA,A	NA,G	NA,1	NA,-inf	NA,inf	NA,0.330279	0.000174622	0.000177419
3	chr14:100574869:C:T	100574869	NA,T	NA,C	NA,1	NA,inf	NA,inf	NA,0.345887	0.000174513	0.000177304
3	chr14:100439915:C:T	100439915	NA,T	NA,C	NA,1	NA,-inf	NA,inf	NA,0.325357	0.000174508	0.000177289
3	chr14:101070076:A:G	101070076	NA,G	NA,A	NA,1	NA,inf	NA,inf	NA,0.344113	0.000174436	0.000177203
3	chr14:100499045:G:T	100499045	T,T	G,G	1,1	-inf,inf	inf,inf	0.247157,0.375165	0.000174426	0.000175618
3	chr14:100628685:T:TC	100628685	NA,TC	NA,T	NA,1	NA,inf	NA,inf	NA,0.333864	0.000174292	0.000177046
3	chr14:100628691:T:C	100628691	NA,C	NA,T	NA,1	NA,inf	NA,inf	NA,0.333864	0.000174292	0.000177046
3	chr14:100480985:C:T	100480985	NA,T	NA,C	NA,1	NA,-inf	NA,inf	NA,0.323187	0.000174289	0.000177032
3	chr14:100472315:C:T	100472315	NA,T	NA,C	NA,1	NA,-inf	NA,inf	NA,0.322918	0.000174278	0.00017702
3	chr14:101211501:T:C	101211501	NA,C	NA,T	NA,1	NA,inf	NA,inf	NA,0.341357	0.000174276	0.000177057
3	chr14:100288707:G:A	100288707	NA,A	NA,G	NA,1	NA,-inf	NA,inf	NA,0.3259	0.000174242	0.000177004
3	chr14:100708511:G:A	100708511	NA,A	NA,G	NA,1	NA,inf	NA,inf	NA,0.384568	0.00017424	0.000177103
3	chr14:101037630:C:T	101037630	NA,T	NA,C	NA,1	NA,-inf	NA,inf	NA,0.322341	0.000174195	0.000176969
3	chr14:101081718:G:T	101081718	NA,T	NA,G	NA,1	NA,inf	NA,inf	NA,0.334517	0.000173916	0.000176691
3	chr14:100797853:T:C	100797853	C,NA	T,NA	1,NA	inf,NA	inf,NA	0.898061,NA	0.000173841	0.000176044
3	chr14:100660224:G:A	100660224	NA,A	NA,G	NA,1	NA,-inf	NA,inf	NA,0.387719	0.000173839	0.00017665
3	chr14:100629082:C:T	100629082	NA,T	NA,C	NA,1	NA,inf	NA,inf	NA,0.330925	0.000173698	0.000176443
3	chr14:101005200:G:A	101005200	NA,A	NA,G	NA,1	NA,-inf	NA,inf	NA,0.324881	0.000173616	0.000176393
3	chr14:100706765:G:A	100706765	NA,A	NA,G	NA,1	NA,inf	NA,inf	NA,0.381189	0.00017357	0.000176421
3	chr14:101192834:C:T	101192834	NA,T	NA,C	NA,1	NA,-inf	NA,inf	NA,0.327432	0.000173524	0.0001763
3	chr14:100579963:G:A	100579963	NA,A	NA,G	NA,1	NA,inf	NA,inf	NA,0.348393	0.000173491	0.000176279
3	chr14:101044079:A:G	101044079	NA,G	NA,A	NA,1	NA,-inf	NA,inf	NA,0.320809	0.000173437	0.000176221
3	chr14:101132591:A:C	101132591	NA,C	NA,A	NA,1	NA,inf	NA,inf	NA,0.334608	0.000173341	0.0001761
3	chr14:100552159:G:A	100552159	NA,A	NA,G	NA,1	NA,-inf	NA,inf	NA,0.317006	0.000173318	0.000176048
3	chr14:101165037:G:A	101165037	NA,A	NA,G	NA,1	NA,-inf	NA,inf	NA,0.321951	0.000173296	0.000176076
3	chr14:100214096:G:A	100214096	NA,A	NA,G	NA,1	NA,inf	NA,inf	NA,0.332986	0.000173146	0.000175916
3	chr14:100554532:C:T	100554532	NA,T	NA,C	NA,1	NA,-inf	NA,inf	NA,0.30444	0.000173144	0.000175875
3	chr14:100733196:C:T	100733196	NA,T	NA,C	NA,1	NA,-inf	NA,inf	NA,0.349061	0.000172966	0.000175791
3	chr14:100574873:A:T	100574873	NA,T	NA,A	NA,1	NA,-inf	NA,inf	NA,0.2983	0.000172834	0.000175581
3	chr14:100904072:C:T	100904072	NA,T	NA,C	NA,1	NA,inf	NA,inf	NA,0.336727	0.000172829	0.000175579
3	chr14:101126937:G:A	101126937	NA,A	NA,G	NA,1	NA,inf	NA,inf	NA,0.33176	0.000172684	0.000175439
3	chr14:100257557:TGGGATTAGTGCCCTATAAAAGAGACTCCAGAGTGCTAGCCCTCTGGTTCTCTCTATGCTATGTGACAAGACAGTGTG:T	100257557	NA,T	NA,TGGGATTAGTGCCCTATAAAAGAGACTCCAGAGTGCTAGCCCTCTGGTTCTCTCTATGCTATGTGACAAGACAGTGTG	NA,1	NA,inf	NA,inf	NA,0.321243	0.000172645	0.000175416
3	chr14:101134324:G:A	101134324	NA,A	NA,G	NA,1	NA,-inf	NA,inf	NA,0.310375	0.000172527	0.000175275
3	chr14:100339122:CAT:C	100339122	NA,C	NA,CAT	NA,1	NA,inf	NA,inf	NA,0.292168	0.000172464	0.000175235
3	chr14:100415253:T:G	100415253	NA,G	NA,T	NA,1	NA,-inf	NA,inf	NA,0.316075	0.000172433	0.000175195
3	chr14:100220598:A:T	100220598	NA,T	NA,A	NA,1	NA,-inf	NA,inf	NA,0.313948	0.000172346	0.000175095
3	chr14:100308395:G:C	100308395	NA,C	NA,G	NA,1	NA,-inf	NA,inf	NA,0.312731	0.000172327	0.000175078
3	chr14:100773648:A:T	100773648	NA,T	NA,A	NA,1	NA,-inf	NA,inf	NA,0.302657	0.000172213	0.00017494
3	chr14:101050655:G:T	101050655	NA,T	NA,G	NA,1	NA,inf	NA,inf	NA,0.326861	0.000172208	0.000174972
3	chr14:100595163:A:G	100595163	NA,G	NA,A	NA,1	NA,-inf	NA,inf	NA,0.319787	0.000172187	0.000174939
3	chr14:100580173:C:T	100580173	NA,T	NA,C	NA,1	NA,inf	NA,inf	NA,0.315193	0.000171985	0.000174713
3	chr14:101049930:G:A	101049930	NA,A	NA,G	NA,1	NA,-inf	NA,inf	NA,0.301559	0.000171701	0.000174444
3	chr14:101213683:G:A	101213683	NA,A	NA,G	NA,1	NA,inf	NA,inf	NA,0.323384	0.000171618	0.000174355
3	chr14:101091059:G:A	101091059	A,A	G,G	1,1	inf,inf	inf,inf	0.726469,1.42483	0.000171587	0.000174335
3	chr14:100342522:G:A	100342522	NA,A	NA,G	NA,1	NA,inf	NA,inf	NA,0.32221	0.000171562	0.000174266
3	chr14:100802542:G:A	100802542	A,NA	G,NA	1,NA	inf,NA	inf,NA	0.879227,NA	0.000171486	0.000173662
3	chr14:101091357:A:C	101091357	C,C	A,A	1,1	inf,inf	inf,inf	0.762422,1.40031	0.000171395	0.000174151
3	chr14:100436742:G:A	100436742	NA,A	NA,G	NA,1	NA,-inf	NA,inf	NA,0.305648	0.000171331	0.000174044
3	chr14:100429392:C:T	100429392	NA,T	NA,C	NA,1	NA,-inf	NA,inf	NA,0.305648	0.000171331	0.000174044
3	chr14:100689981:T:G	100689981	NA,G	NA,T	NA,1	NA,inf	NA,inf	NA,0.350359	0.000171208	0.000173985
3	chr14:101212368:A:G	101212368	NA,G	NA,A	NA,1	NA,inf	NA,inf	NA,0.321781	0.000171165	0.000173896
3	chr14:100685439:T:C	100685439	NA,C	NA,T	NA,1	NA,inf	NA,inf	NA,0.334147	0.000171106	0.00017387
3	chr14:100500375:G:A	100500375	NA,A	NA,G	NA,1	NA,-inf	NA,inf	NA,0.302573	0.000171075	0.000173762
3	chr14:100918030:ACAG:A	100918030	NA,A	NA,ACAG	NA,1	NA,-inf	NA,inf	NA,0.314012	0.000171031	0.000173781
3	chr14:101187476:G:A	101187476	NA,A	NA,G	NA,1	NA,inf	NA,inf	NA,0.316404	0.000170921	0.00017365
3	chr14:100384934:T:C	100384934	NA,C	NA,T	NA,1	NA,-inf	NA,inf	NA,0.308276	0.00017092	0.000173671
3	chr14:100547059:C:G	100547059	NA,G	NA,C	NA,1	NA,inf	NA,inf	NA,0.320697	0.000170813	0.000173545
3	chr14:100800826:T:C	100800826	C,NA	T,NA	1,NA	inf,NA	inf,NA	0.88921,NA	0.000170623	0.000172792
3	chr14:100694268:T:C	100694268	NA,C	NA,T	NA,1	NA,inf	NA,inf	NA,0.327303	0.000170621	0.000173345
3	chr14:100689968:G:T	100689968	NA,T	NA,G	NA,1	NA,inf	NA,inf	NA,0.331989	0.000170527	0.000173285
3	chr14:101121292:C:T	101121292	T,T	C,C	1,1	inf,inf	inf,inf	1.55636,1.0753	0.000170449	0.000173793
3	chr14:100944003:C:G	100944003	NA,G	NA,C	NA,1	NA,inf	NA,inf	NA,0.316066	0.000170425	0.000173141
3	chr14:100561557:T:C	100561557	NA,C	NA,T	NA,1	NA,-inf	NA,inf	NA,0.307436	0.000170391	0.000173093
3	chr14:100396436:A:G	100396436	NA,G	NA,A	NA,1	NA,-inf	NA,inf	NA,0.302777	0.000170372	0.000173072
3	chr14:100584390:G:A	100584390	NA,A	NA,G	NA,1	NA,inf	NA,inf	NA,0.319241	0.000170163	0.000172886
3	chr14:100689200:C:G	100689200	NA,G	NA,C	NA,1	NA,inf	NA,inf	NA,0.344578	0.000170141	0.000172901
3	chr14:100752711:T:C	100752711	C,C	T,T	1,1	-inf,inf	inf,inf	4.82453,1.19811	0.000170131	0.000215278
3	chr14:101007418:G:A	101007418	NA,A	NA,G	NA,1	NA,-inf	NA,inf	NA,0.308516	0.000170124	0.000172856
3	chr14:100621262:G:C	100621262	NA,C	NA,G	NA,1	NA,-inf	NA,inf	NA,0.302723	0.000170078	0.000172777
3	chr14:100473915:C:T	100473915	NA,T	NA,C	NA,1	NA,inf	NA,inf	NA,0.317965	0.000169978	0.000172692
3	chr14:100632995:G:A	100632995	NA,A	NA,G	NA,1	NA,-inf	NA,inf	NA,0.31094	0.000169942	0.000172648
3	chr14:101208841:T:C	101208841	NA,C	NA,T	NA,1	NA,inf	NA,inf	NA,0.308241	0.000169874	0.000172585
3	chr14:100503877:A:G	100503877	NA,G	NA,A	NA,1	NA,-inf	NA,inf	NA,0.296202	0.000169809	0.000172477
3	chr14:100494253:G:A	100494253	NA,A	NA,G	NA,1	NA,inf	NA,inf	NA,0.327715	0.000169808	0.000172526
3	chr14:100549099:G:A	100549099	NA,A	NA,G	NA,1	NA,-inf	NA,inf	NA,0.29916	0.000169793	0.00017249
3	chr14:100654937:T:C	100654937	NA,C	NA,T	NA,1	NA,-inf	NA,inf	NA,0.317704	0.000169727	0.000172425
3	chr14:100953551:T:C	100953551	NA,C	NA,T	NA,1	NA,inf	NA,inf	NA,0.311973	0.000169679	0.000172387
3	chr14:100345834:C:T	100345834	T,T	C,C	1,1	-inf,inf	inf,inf	1.43531,0.0363019	0.000169579	0.000173081
3	chr14:100338776:A:C	100338776	NA,C	NA,A	NA,1	NA,-inf	NA,inf	NA,0.302261	0.000169568	0.00017226
3	chr14:101171323:C:T	101171323	NA,T	NA,C	NA,1	NA,inf	NA,inf	NA,0.309615	0.000169417	0.00017211
3	chr14:100344192:C:G	100344192	NA,G	NA,C	NA,1	NA,-inf	NA,inf	NA,0.301052	0.000169295	0.000171984
3	chr14:100800979:C:T	100800979	T,NA	C,NA	1,NA	inf,NA	inf,NA	0.884636,NA	0.000169027	0.000171179
3	chr14:101041520:G:A	101041520	NA,A	NA,G	NA,1	NA,-inf	NA,inf	NA,0.302944	0.000169009	0.000171713
3	chr14:100403527:G:T	100403527	NA,T	NA,G	NA,1	NA,-inf	NA,inf	NA,0.295035	0.000168864	0.00017154
3	chr14:100906188:G:A	100906188	NA,A	NA,G	NA,1	NA,-inf	NA,inf	NA,0.291907	0.000168767	0.0001714
3	chr14:100836875:G:A	100836875	NA,A	NA,G	NA,1	NA,-inf	NA,inf	NA,0.291367	0.00016872	0.000171384
3	chr14:100569179:A:G	100569179	NA,G	NA,A	NA,1	NA,inf	NA,inf	NA,0.30351	0.000168693	0.000171368
3	chr14:101175671:G:A	101175671	A,NA	G,NA	1,NA	-inf,NA	inf,NA	1.01871,NA	0.00016858	0.000171304
3	chr14:100827667:A:C	100827667	NA,C	NA,A	NA,1	NA,-inf	NA,inf	NA,0.296624	0.000168553	0.000171253
3	chr14:100501811:A:G	100501811	NA,G	NA,A	NA,1	NA,inf	NA,inf	NA,0.320839	0.000168516	0.000171213
3	chr14:101045845:C:T	101045845	NA,T	NA,C	NA,1	NA,inf	NA,inf	NA,0.311498	0.000168494	0.000171183
3	chr14:101145398:G:A	101145398	NA,A	NA,G	NA,1	NA,-inf	NA,inf	NA,0.297474	0.000168472	0.00017117
3	chr14:101082364:C:T	101082364	NA,T	NA,C	NA,1	NA,-inf	NA,inf	NA,0.292951	0.000168443	0.000171112
3	chr14:101129167:A:T	101129167	NA,T	NA,A	NA,1	NA,-inf	NA,inf	NA,0.295225	0.000168365	0.000171044
3	chr14:100780012:C:A	100780012	NA,A	NA,C	NA,1	NA,inf	NA,inf	NA,0.324763	0.000168234	0.000170939
3	chr14:100597721:T:C	100597721	NA,C	NA,T	NA,1	NA,inf	NA,inf	NA,0.326039	0.000168054	0.000170738
3	chr14:100829760:T:C	100829760	C,NA	T,NA	1,NA	-inf,NA	inf,NA	1.63378,NA	0.000167903	0.000170839
3	chr14:100211569:G:C	100211569	C,C	G,G	1,1	inf,-inf	inf,inf	0.65022,0.779164	0.000167872	0.000169724
3	chr14:100396198:G:A	100396198	NA,A	NA,G	NA,1	NA,-inf	NA,inf	NA,0.303937	0.000167868	0.000170567
3	chr14:100318844:C:T	100318844	NA,T	NA,C	NA,1	NA,inf	NA,inf	NA,0.309868	0.000167719	0.00017041
3	chr14:100664376:C:T	100664376	T,T	C,C	1,1	inf,inf	inf,inf	3.15213,0.31722	0.000167642	0.000168808
3	chr14:101187038:T:G	101187038	NA,G	NA,T	NA,1	NA,-inf	NA,inf	NA,0.292201	0.000167543	0.000170229
3	chr14:100817803:C:T	100817803	NA,T	NA,C	NA,1	NA,inf	NA,inf	NA,0.304754	0.000167539	0.000170229
3	chr14:100502564:G:T	100502564	NA,T	NA,G	NA,1	NA,inf	NA,inf	NA,0.315458	0.000167525	0.000170206
3	chr14:100504303:C:A	100504303	NA,A	NA,C	NA,1	NA,inf	NA,inf	NA,0.315458	0.000167525	0.000170206
3	chr14:100380580:C:T	100380580	NA,T	NA,C	NA,1	NA,-inf	NA,inf	NA,0.291592	0.000167513	0.000170168
3	chr14:100718850:G:C	100718850	C,C	G,G	1,1	inf,inf	inf,inf	13.8643,1.60101	0.000167487	0.000206762
3	chr14:100287123:A:G	100287123	NA,G	NA,A	NA,1	NA,-inf	NA,inf	NA,0.277149	0.000167369	0.000170045
3	chr14:101087130:G:A	101087130	NA,A	NA,G	NA,1	NA,-inf	NA,inf	NA,0.284946	0.000167298	0.000169975
3	chr14:100371537:C:A	100371537	NA,A	NA,C	NA,1	NA,-inf	NA,inf	NA,0.296277	0.000167195	0.000169866
3	chr14:100659219:C:T	100659219	NA,T	NA,C	NA,1	NA,inf	NA,inf	NA,0.300545	0.000166938	0.000169578
3	chr14:100663092:A:G	100663092	G,G	A,A	1,1	inf,-inf	inf,inf	0.112261,0.617819	0.000166806	0.000167467
3	chr14:100345994:G:A	100345994	NA,A	NA,G	NA,1	NA,-inf	NA,inf	NA,0.293321	0.000166782	0.000169447
3	chr14:101132479:A:AG	101132479	NA,AG	NA,A	NA,1	NA,-inf	NA,inf	NA,0.280805	0.000166755	0.000169411
3	chr14:100473591:C:T	100473591	NA,T	NA,C	NA,1	NA,-inf	NA,inf	NA,0.281131	0.00016673	0.000169416
3	chr14:101176227:G:C	101176227	NA,C	NA,G	NA,1	NA,-inf	NA,inf	NA,0.291591	0.000166675	0.000169335
3	chr14:100495094:C:T	100495094	NA,T	NA,C	NA,1	NA,inf	NA,inf	NA,0.31713	0.00016665	0.00016933
3	chr14:100853795:A:G	100853795	NA,G	NA,A	NA,1	NA,inf	NA,inf	NA,0.297433	0.000166564	0.000169228
3	chr14:100486338:C:A	100486338	NA,A	NA,C	NA,1	NA,inf	NA,inf	NA,0.301454	0.000166518	0.000169181
3	chr14:100776048:C:T	100776048	NA,T	NA,C	NA,1	NA,inf	NA,inf	NA,0.305249	0.000166346	0.000169
3	chr14:101187806:G:A	101187806	NA,A	NA,G	NA,1	NA,-inf	NA,inf	NA,0.285064	0.00016633	0.000168983
3	chr14:100378231:G:A	100378231	NA,A	NA,G	NA,1	NA,-inf	NA,inf	NA,0.286744	0.000166288	0.000168923
3	chr14:101151969:T:C	101151969	NA,C	NA,T	NA,1	NA,inf	NA,inf	NA,0.297462	0.000166191	0.000168849
3	chr14:100657941:G:A	100657941	NA,A	NA,G	NA,1	NA,-inf	NA,inf	NA,0.32429	0.000166083	0.00016874
3	chr14:101023521:C:T	101023521	T,T	C,C	1,1	-inf,-inf	inf,inf	0.251601,1.64693	0.000166039	0.00016854
3	chr14:101022691:T:C	101022691	NA,C	NA,T	NA,1	NA,inf	NA,inf	NA,0.298057	0.000166018	0.000168648
3	chr14:101029241:C:T	101029241	NA,T	NA,C	NA,1	NA,-inf	NA,inf	NA,0.280549	0.000165993	0.000168647
3	chr14:101067932:C:T	101067932	NA,T	NA,C	NA,1	NA,inf	NA,inf	NA,0.293295	0.000165927	0.000168577
3	chr14:100906404:T:G	100906404	G,G	T,T	1,1	-inf,-inf	inf,inf	1.78534,0.469421	0.000165907	0.000169143
3	chr14:101207937:G:A	101207937	NA,A	NA,G	NA,1	NA,inf	NA,inf	NA,0.291146	0.000165873	0.000168526
3	chr14:100494341:A:G	100494341	NA,G	NA,A	NA,1	NA,inf	NA,inf	NA,0.302709	0.000165841	0.000168511
3	chr14:101188681:C:T	101188681	NA,T	NA,C	NA,1	NA,inf	NA,inf	NA,0.288199	0.000165698	0.000168345
3	chr14:100768828:G:A	100768828	NA,A	NA,G	NA,1	NA,inf	NA,inf	NA,0.308325	0.000165604	0.000168283
3	chr14:100570964:A:G	100570964	NA,G	NA,A	NA,1	NA,-inf	NA,inf	NA,0.284501	0.00016541	0.000168056
3	chr14:100853096:G:A	100853096	NA,A	NA,G	NA,1	NA,inf	NA,inf	NA,0.288245	0.000165273	0.00016792
3	chr14:101077127:T:TGGAGGC	101077127	NA,TGGAGGC	NA,T	NA,1	NA,inf	NA,inf	NA,0.289408	0.000165207	0.000167845
3	chr14:100721173:C:T	100721173	NA,T	NA,C	NA,1	NA,-inf	NA,inf	NA,0.267298	0.000165006	0.000167603
3	chr14:100364906:A:G	100364906	NA,G	NA,A	NA,1	NA,-inf	NA,inf	NA,0.277882	0.000164995	0.000167616
3	chr14:101066124:G:A	101066124	NA,A	NA,G	NA,1	NA,inf	NA,inf	NA,0.289615	0.000164989	0.000167596
3	chr14:100772198:T:G	100772198	NA,G	NA,T	NA,1	NA,inf	NA,inf	NA,0.297772	0.000164981	0.000167614
3	chr14:101074193:T:A	101074193	NA,A	NA,T	NA,1	NA,inf	NA,inf	NA,0.287425	0.000164962	0.000167595
3	chr14:101155618:C:T	101155618	NA,T	NA,C	NA,1	NA,-inf	NA,inf	NA,0.277216	0.000164924	0.000167562
3	chr14:101202773:A:T	101202773	NA,T	NA,A	NA,1	NA,inf	NA,inf	NA,0.28031	0.000164734	0.000167363
3	chr14:100484967:C:G	100484967	NA,G	NA,C	NA,1	NA,-inf	NA,inf	NA,0.260798	0.000164729	0.000167326
3	chr14:100576050:C:T	100576050	NA,T	NA,C	NA,1	NA,inf	NA,inf	NA,0.270207	0.00016468	0.000167286
3	chr14:101052947:G:A	101052947	NA,A	NA,G	NA,1	NA,-inf	NA,inf	NA,0.264685	0.000164665	0.000167296
3	chr14:100427260:C:T	100427260	NA,T	NA,C	NA,1	NA,inf	NA,inf	NA,0.291507	0.000164621	0.000167239
3	chr14:100473399:G:A	100473399	NA,A	NA,G	NA,1	NA,-inf	NA,inf	NA,0.272026	0.000164474	0.000167067
3	chr14:100329293:C:T	100329293	T,T	C,C	1,1	inf,-inf	inf,inf	2.53154,0.257763	0.000164416	0.0001679
3	chr14:100703727:C:T	100703727	NA,T	NA,C	NA,1	NA,inf	NA,inf	NA,0.313588	0.000164387	0.000167067
3	chr14:100540026:C:G	100540026	NA,G	NA,C	NA,1	NA,inf	NA,inf	NA,0.293625	0.000164345	0.000166973
3	chr14:100983882:G:A	100983882	NA,A	NA,G	NA,1	NA,inf	NA,inf	NA,0.283981	0.00016434	0.000166927
3	chr14:101209811:G:A	101209811	NA,A	NA,G	NA,1	NA,inf	NA,inf	NA,0.278236	0.000164298	0.000166921
3	chr14:101069690:C:A	101069690	NA,A	NA,C	NA,1	NA,-inf	NA,inf	NA,0.272608	0.000164257	0.00016688
3	chr14:101161659:G:A	101161659	NA,A	NA,G	NA,1	NA,-inf	NA,inf	NA,0.274416	0.000164256	0.00016689
3	chr14:101192556:C:T	101192556	NA,T	NA,C	NA,1	NA,-inf	NA,inf	NA,0.272518	0.000164201	0.000166832
3	chr14:100774732:G:A	100774732	NA,A	NA,G	NA,1	NA,inf	NA,inf	NA,0.292769	0.000164116	0.000166735
3	chr14:100824157:A:G	100824157	NA,G	NA,A	NA,1	NA,inf	NA,inf	NA,0.298547	0.000164065	0.000166704
3	chr14:100962691:T:A	100962691	NA,A	NA,T	NA,1	NA,-inf	NA,inf	NA,0.274166	0.000163981	0.000166613
3	chr14:101105285:C:T	101105285	T,T	C,C	1,1	inf,-inf	inf,inf	1.15334,0.612377	0.000163951	0.000166209
3	chr14:100824233:C:T	100824233	NA,T	NA,C	NA,1	NA,inf	NA,inf	NA,0.288248	0.000163949	0.000166577
3	chr14:100663145:G:C	100663145	NA,C	NA,G	NA,1	NA,inf	NA,inf	NA,0.283309	0.000163909	0.000166503
3	chr14:100259368:C:T	100259368	NA,T	NA,C	NA,1	NA,-inf	NA,inf	NA,0.271554	0.000163872	0.000166494
3	chr14:100300278:A:G	100300278	NA,G	NA,A	NA,1	NA,inf	NA,inf	NA,0.276222	0.000163848	0.000166468
3	chr14:100487733:C:T	100487733	NA,T	NA,C	NA,1	NA,inf	NA,inf	NA,0.293696	0.000163653	0.000166272
3	chr14:100963194:C:T	100963194	NA,T	NA,C	NA,1	NA,inf	NA,inf	NA,0.278849	0.000163653	0.000166264
3	chr14:100718564:G:A	100718564	A,A	G,G	1,1	inf,inf	inf,inf	3.29104,1.57967	0.000163639	0.000165287
3	chr14:101066883:G:A	101066883	NA,A	NA,G	NA,1	NA,inf	NA,inf	NA,0.28428	0.000163638	0.00016624
3	chr14:100326749:A:G	100326749	NA,G	NA,A	NA,1	NA,inf	NA,inf	NA,0.258392	0.000163622	0.00016623
3	chr14:101027511:C:T	101027511	NA,T	NA,C	NA,1	NA,-inf	NA,inf	NA,0.2675	0.0001636	0.000166215
3	chr14:100309474:A:T	100309474	NA,T	NA,A	NA,1	NA,inf	NA,inf	NA,0.283386	0.00016352	0.000166132
3	chr14:100972219:T:C	100972219	NA,C	NA,T	NA,1	NA,inf	NA,inf	NA,0.278956	0.000163507	0.000166116
3	chr14:100623521:C:A	100623521	NA,A	NA,C	NA,1	NA,-inf	NA,inf	NA,0.256637	0.000163421	0.000165988
3	chr14:101052942:C:T	101052942	NA,T	NA,C	NA,1	NA,-inf	NA,inf	NA,0.257635	0.000163398	0.000166009
3	chr14:100627173:C:T	100627173	NA,T	NA,C	NA,1	NA,inf	NA,inf	NA,0.275043	0.000163377	0.000165987
3	chr14:100906159:A:G	100906159	NA,G	NA,A	NA,1	NA,-inf	NA,inf	NA,0.262775	0.000163313	0.000165865
3	chr14:100641007:G:A	100641007	NA,A	NA,G	NA,1	NA,-inf	NA,inf	NA,0.267623	0.000163126	0.000165712
3	chr14:100423401:A:G	100423401	NA,G	NA,A	NA,1	NA,inf	NA,inf	NA,0.276265	0.000162876	0.000165457
3	chr14:100496581:T:A	100496581	NA,A	NA,T	NA,1	NA,inf	NA,inf	NA,0.294816	0.000162587	0.000165199
3	chr14:100624114:G:A	100624114	NA,A	NA,G	NA,1	NA,-inf	NA,inf	NA,0.26555	0.000162554	0.000165153
3	chr14:100676553:G:A	100676553	NA,A	NA,G	NA,1	NA,-inf	NA,inf	NA,0.332355	0.000162529	0.000165141
3	chr14:100704187:G:A	100704187	NA,A	NA,G	NA,1	NA,inf	NA,inf	NA,0.318206	0.000162517	0.000165179
3	chr14:100562081:A:G	100562081	NA,G	NA,A	NA,1	NA,-inf	NA,inf	NA,0.252886	0.00016247	0.000165039
3	chr14:100688914:A:G	100688914	NA,G	NA,A	NA,1	NA,-inf	NA,inf	NA,0.265961	0.000162272	0.000164813
3	chr14:100632584:T:C	100632584	NA,C	NA,T	NA,1	NA,inf	NA,inf	NA,0.268138	0.000162165	0.000164753
3	chr14:100519355:T:G	100519355	NA,G	NA,T	NA,1	NA,inf	NA,inf	NA,0.265731	0.000162062	0.000164659
3	chr14:100640373:G:A	100640373	NA,A	NA,G	NA,1	NA,-inf	NA,inf	NA,0.261364	0.00016204	0.000164609
3	chr14:100633051:G:A	100633051	NA,A	NA,G	NA,1	NA,inf	NA,inf	NA,0.267275	0.000162018	0.000164604
3	chr14:101101209:T:C	101101209	NA,C	NA,T	NA,1	NA,-inf	NA,inf	NA,0.263719	0.000161949	0.000164552
3	chr14:100775679:C:T	100775679	NA,T	NA,C	NA,1	NA,inf	NA,inf	NA,0.262878	0.000161709	0.000164317
3	chr14:100643654:C:T	100643654	NA,T	NA,C	NA,1	NA,inf	NA,inf	NA,0.272079	0.000161574	0.000164162
3	chr14:100561497:C:G	100561497	NA,G	NA,C	NA,1	NA,-inf	NA,inf	NA,0.247652	0.000161546	0.000164102
3	chr14:101081192:C:G	101081192	NA,G	NA,C	NA,1	NA,-inf	NA,inf	NA,0.256564	0.000161389	0.000163963
3	chr14:100643678:A:G	100643678	NA,G	NA,A	NA,1	NA,inf	NA,inf	NA,0.276323	0.000161371	0.000163972
3	chr14:100794032:A:G	100794032	NA,G	NA,A	NA,1	NA,-inf	NA,inf	NA,0.250943	0.000161214	0.000163766
3	chr14:100795628:T:C	100795628	C,NA	T,NA	1,NA	inf,NA	inf,NA	0.858835,NA	0.000161208	0.000163264
3	chr14:101071563:C:A	101071563	NA,A	NA,C	NA,1	NA,inf	NA,inf	NA,0.264214	0.000161152	0.000163696
3	chr14:101172512:A:T	101172512	NA,T	NA,A	NA,1	NA,inf	NA,inf	NA,0.265058	0.000161095	0.000163661
3	chr14:100352260:C:T	100352260	NA,T	NA,C	NA,1	NA,-inf	NA,inf	NA,0.243684	0.000161055	0.000163599
3	chr14:100383967:C:T	100383967	NA,T	NA,C	NA,1	NA,-inf	NA,inf	NA,0.245391	0.000161054	0.000163594
3	chr14:100389764:G:A	100389764	NA,A	NA,G	NA,1	NA,-inf	NA,inf	NA,0.245376	0.000161045	0.000163586
3	chr14:101163831:C:T	101163831	NA,T	NA,C	NA,1	NA,inf	NA,inf	NA,0.266102	0.000160983	0.000163557
3	chr14:101164075:T:A	101164075	NA,A	NA,T	NA,1	NA,inf	NA,inf	NA,0.265846	0.000160941	0.000163514
3	chr14:100446514:G:A	100446514	NA,A	NA,G	NA,1	NA,inf	NA,inf	NA,0.266164	0.000160815	0.000163383
3	chr14:100683599:A:G	100683599	NA,G	NA,A	NA,1	NA,-inf	NA,inf	NA,0.264536	0.000160772	0.000163331
3	chr14:101028715:GA:G	101028715	NA,G	NA,GA	NA,1	NA,-inf	NA,inf	NA,0.250729	0.000160713	0.000163284
3	chr14:100541607:A:G	100541607	G,G	A,A	1,1	-inf,inf	inf,inf	0.11646,0.343436	0.000160702	0.00016177
3	chr14:100619223:T:C	100619223	NA,C	NA,T	NA,1	NA,inf	NA,inf	NA,0.269266	0.000160671	0.000163228
3	chr14:101039996:C:T	101039996	NA,T	NA,C	NA,1	NA,inf	NA,inf	NA,0.265742	0.000160654	0.000163222
3	chr14:101014948:G:A	101014948	A,A	G,G	1,1	inf,inf	inf,inf	0.78422,1.34368	0.000160649	0.00016307
3	chr14:100584641:T:G	100584641	NA,G	NA,T	NA,1	NA,-inf	NA,inf	NA,0.258974	0.000160561	0.000163116
3	chr14:100434529:C:T	100434529	NA,T	NA,C	NA,1	NA,-inf	NA,inf	NA,0.25067	0.00016054	0.000163101
3	chr14:100574370:T:C	100574370	NA,C	NA,T	NA,1	NA,-inf	NA,inf	NA,0.256611	0.000160474	0.00016304
3	chr14:101074210:C:T	101074210	NA,T	NA,C	NA,1	NA,inf	NA,inf	NA,0.260993	0.000160427	0.000162988
3	chr14:101049412:A:G	101049412	NA,G	NA,A	NA,1	NA,-inf	NA,inf	NA,0.254738	0.000160418	0.00016299
3	chr14:101207311:T:C	101207311	NA,C	NA,T	NA,1	NA,inf	NA,inf	NA,0.255093	0.000160372	0.000162932
3	chr14:101202667:G:A	101202667	NA,A	NA,G	NA,1	NA,inf	NA,inf	NA,0.261279	0.000160366	0.000162924
3	chr14:100837841:G:A	100837841	NA,A	NA,G	NA,1	NA,-inf	NA,inf	NA,0.24473	0.000160351	0.000162887
3	chr14:100497299:T:C	100497299	NA,C	NA,T	NA,1	NA,inf	NA,inf	NA,0.273817	0.00016033	0.000162896
3	chr14:100466604:C:G	100466604	NA,G	NA,C	NA,1	NA,inf	NA,inf	NA,0.263177	0.000160244	0.000162804
3	chr14:100279057:G:A	100279057	NA,A	NA,G	NA,1	NA,-inf	NA,inf	NA,0.251406	0.00016018	0.000162752
3	chr14:100998570:T:A	100998570	NA,A	NA,T	NA,1	NA,inf	NA,inf	NA,0.259066	0.000160161	0.000162717
3	chr14:101132773:ACCTG:A	101132773	NA,A	NA,ACCTG	NA,1	NA,-inf	NA,inf	NA,0.243519	0.000160158	0.00016271
3	chr14:101066951:A:G	101066951	NA,G	NA,A	NA,1	NA,-inf	NA,inf	NA,0.241433	0.000160119	0.000162681
3	chr14:100560964:C:T	100560964	NA,T	NA,C	NA,1	NA,-inf	NA,inf	NA,0.25115	0.000160067	0.000162612
3	chr14:100356055:T:C	100356055	NA,C	NA,T	NA,1	NA,-inf	NA,inf	NA,0.23766	0.000160021	0.00016255
3	chr14:100667798:C:T	100667798	NA,T	NA,C	NA,1	NA,inf	NA,inf	NA,0.260077	0.000160001	0.000162534
3	chr14:100660498:A:G	100660498	NA,G	NA,A	NA,1	NA,inf	NA,inf	NA,0.278698	0.000159973	0.000162568
3	chr14:100951945:A:T	100951945	NA,T	NA,A	NA,1	NA,inf	NA,inf	NA,0.257565	0.000159953	0.000162503
3	chr14:100543530:A:G	100543530	NA,G	NA,A	NA,1	NA,inf	NA,inf	NA,0.263353	0.00015985	0.000162406
3	chr14:100440365:G:A	100440365	NA,A	NA,G	NA,1	NA,-inf	NA,inf	NA,0.24644	0.000159833	0.000162383
3	chr14:100378130:G:A	100378130	NA,A	NA,G	NA,1	NA,-inf	NA,inf	NA,0.252549	0.000159724	0.000162276
3	chr14:100754780:CTA:C	100754780	NA,C	NA,CTA	NA,1	NA,-inf	NA,inf	NA,0.24877	0.000159706	0.00016224
3	chr14:100536277:A:G	100536277	NA,G	NA,A	NA,1	NA,-inf	NA,inf	NA,0.263451	0.000159563	0.000162155
3	chr14:100333749:C:T	100333749	NA,T	NA,C	NA,1	NA,-inf	NA,inf	NA,0.242854	0.000159504	0.000162052
3	chr14:100392930:C:T	100392930	NA,T	NA,C	NA,1	NA,-inf	NA,inf	NA,0.237017	0.000159397	0.000161911
3	chr14:101060291:C:T	101060291	NA,T	NA,C	NA,1	NA,-inf	NA,inf	NA,0.234041	0.000159355	0.000161902
3	chr14:100437237:C:G	100437237	NA,G	NA,C	NA,1	NA,inf	NA,inf	NA,0.256755	0.00015929	0.000161836
3	chr14:100898465:A:C	100898465	C,C	A,A	1,1	-inf,inf	inf,inf	1.1798,1.21947	0.000159255	0.00016225
3	chr14:100713680:C:T	100713680	NA,T	NA,C	NA,1	NA,inf	NA,inf	NA,0.284463	0.000159242	0.000161835
3	chr14:100826509:T:C	100826509	NA,C	NA,T	NA,1	NA,-inf	NA,inf	NA,0.250303	0.000159217	0.000161786
3	chr14:100357571:C:T	100357571	T,T	C,C	1,1	-inf,inf	inf,inf	1.40136,0.0409164	0.000159184	0.000162452
3	chr14:100673199:C:T	100673199	T,T	C,C	1,1	inf,inf	inf,inf	3.30232,0.129687	0.000159035	0.000160008
3	chr14:100687288:C:T	100687288	NA,T	NA,C	NA,1	NA,inf	NA,inf	NA,0.255389	0.000158885	0.000161422
3	chr14:100593138:C:T	100593138	NA,T	NA,C	NA,1	NA,inf	NA,inf	NA,0.252331	0.000158778	0.000161308
3	chr14:100338256:G:T	100338256	NA,T	NA,G	NA,1	NA,inf	NA,inf	NA,0.254222	0.000158758	0.000161299
3	chr14:100618593:G:A	100618593	NA,A	NA,G	NA,1	NA,-inf	NA,inf	NA,0.243958	0.000158706	0.000161233
3	chr14:101194230:T:C	101194230	NA,C	NA,T	NA,1	NA,inf	NA,inf	NA,0.244444	0.000158675	0.000161208
3	chr14:101013380:G:T	101013380	T,NA	G,NA	1,NA	inf,NA	inf,NA	1.61974,NA	0.000158632	0.000161713
3	chr14:100499662:A:G	100499662	NA,G	NA,A	NA,1	NA,inf	NA,inf	NA,0.262885	0.000158586	0.000161124
3	chr14:100705249:C:T	100705249	NA,T	NA,C	NA,1	NA,-inf	NA,inf	NA,0.230579	0.000158569	0.0001611
3	chr14:100665265:A:G	100665265	NA,G	NA,A	NA,1	NA,inf	NA,inf	NA,0.255061	0.000158554	0.000161089
3	chr14:100697510:C:T	100697510	NA,T	NA,C	NA,1	NA,inf	NA,inf	NA,0.25617	0.000158527	0.000161009
3	chr14:101075571:G:A	101075571	NA,A	NA,G	NA,1	NA,-inf	NA,inf	NA,0.232771	0.000158436	0.000160964
3	chr14:101210293:T:C	101210293	NA,C	NA,T	NA,1	NA,inf	NA,inf	NA,0.249093	0.000158423	0.00016095
3	chr14:100321729:G:A	100321729	NA,A	NA,G	NA,1	NA,-inf	NA,inf	NA,0.234517	0.000158418	0.000160949
3	chr14:100618521:G:A	100618521	NA,A	NA,G	NA,1	NA,inf	NA,inf	NA,0.265257	0.000158346	0.000160884
3	chr14:101113913:G:A	101113913	NA,A	NA,G	NA,1	NA,inf	NA,inf	NA,0.253851	0.000158345	0.00016088
3	chr14:100770731:G:A	100770731	NA,A	NA,G	NA,1	NA,-inf	NA,inf	NA,0.231095	0.000158315	0.000160831
3	chr14:100496074:T:C	100496074	NA,C	NA,T	NA,1	NA,inf	NA,inf	NA,0.25051	0.000158204	0.000160709
3	chr14:101065091:T:G	101065091	NA,G	NA,T	NA,1	NA,inf	NA,inf	NA,0.24837	0.000158158	0.000160688
3	chr14:100562512:G:A	100562512	NA,A	NA,G	NA,1	NA,inf	NA,inf	NA,0.255857	0.000158154	0.000160699
3	chr14:100565857:AG:A	100565857	NA,A	NA,AG	NA,1	NA,-inf	NA,inf	NA,0.244273	0.000158134	0.00016065
3	chr14:100903111:A:G	100903111	NA,G	NA,A	NA,1	NA,-inf	NA,inf	NA,0.235708	0.000158111	0.000160633
3	chr14:100725722:T:C	100725722	NA,C	NA,T	NA,1	NA,-inf	NA,inf	NA,0.277349	0.000158066	0.000160642
3	chr14:100747438:A:G	100747438	NA,G	NA,A	NA,1	NA,-inf	NA,inf	NA,0.256786	0.000158025	0.00016057
3	chr14:100557960:C:T	100557960	NA,T	NA,C	NA,1	NA,inf	NA,inf	NA,0.255121	0.000157951	0.000160469
3	chr14:100619014:C:T	100619014	NA,T	NA,C	NA,1	NA,inf	NA,inf	NA,0.262414	0.000157915	0.000160446
3	chr14:101100300:C:T	101100300	NA,T	NA,C	NA,1	NA,inf	NA,inf	NA,0.246842	0.000157746	0.000160258
3	chr14:101090864:T:C	101090864	NA,C	NA,T	NA,1	NA,-inf	NA,inf	NA,0.239166	0.000157744	0.000160273
3	chr14:101004146:A:G	101004146	NA,G	NA,A	NA,1	NA,-inf	NA,inf	NA,0.237601	0.00015773	0.00016027
3	chr14:100523987:C:T	100523987	NA,T	NA,C	NA,1	NA,inf	NA,inf	NA,0.255055	0.000157716	0.00016026
3	chr14:100542528:G:A	100542528	NA,A	NA,G	NA,1	NA,inf	NA,inf	NA,0.252893	0.000157669	0.000160196
3	chr14:100402841:G:A	100402841	NA,A	NA,G	NA,1	NA,-inf	NA,inf	NA,0.225325	0.000157523	0.000160008
3	chr14:100507222:C:T	100507222	NA,T	NA,C	NA,1	NA,inf	NA,inf	NA,0.231656	0.00015752	0.000160018
3	chr14:100430463:A:G	100430463	NA,G	NA,A	NA,1	NA,-inf	NA,inf	NA,0.231996	0.000157487	0.000159999
3	chr14:100433370:T:C	100433370	NA,C	NA,T	NA,1	NA,-inf	NA,inf	NA,0.231772	0.000157445	0.000159957
3	chr14:100939383:G:T	100939383	T,NA	G,NA	1,NA	inf,NA	inf,NA	0.675882,NA	0.000157421	0.000159792
3	chr14:101213714:A:G	101213714	NA,G	NA,A	NA,1	NA,-inf	NA,inf	NA,0.228037	0.000157399	0.000159908
3	chr14:100434765:C:T	100434765	NA,T	NA,C	NA,1	NA,-inf	NA,inf	NA,0.231266	0.000157371	0.000159881
3	chr14:100522617:C:T	100522617	NA,T	NA,C	NA,1	NA,-inf	NA,inf	NA,0.21805	0.000157289	0.000159779
3	chr14:100797137:C:A	100797137	A,NA	C,NA	1,NA	inf,NA	inf,NA	0.845647,NA	0.00015728	0.000159296
3	chr14:100432862:G:A	100432862	NA,A	NA,G	NA,1	NA,-inf	NA,inf	NA,0.230427	0.000157239	0.000159748
3	chr14:100428322:C:T	100428322	NA,T	NA,C	NA,1	NA,-inf	NA,inf	NA,0.230427	0.000157239	0.000159748
3	chr14:100430064:G:A	100430064	NA,A	NA,G	NA,1	NA,-inf	NA,inf	NA,0.23024	0.00015721	0.000159718
3	chr14:101027610:G:A	101027610	NA,A	NA,G	NA,1	NA,-inf	NA,inf	NA,0.228618	0.000157159	0.000159672
3	chr14:101028365:G:A	101028365	NA,A	NA,G	NA,1	NA,-inf	NA,inf	NA,0.227625	0.000157103	0.00015959
3	chr14:100840271:G:A	100840271	NA,A	NA,G	NA,1	NA,-inf	NA,inf	NA,0.226942	0.000157088	0.000159594
3	chr14:101174323:A:T	101174323	T,T	A,A	1,1	-inf,-inf	inf,inf	0.005744,1.66244	0.000157067	0.00015952
3	chr14:101202473:C:T	101202473	NA,T	NA,C	NA,1	NA,-inf	NA,inf	NA,0.223846	0.000157041	0.000159554
3	chr14:100588959:CA:C	100588959	NA,C	NA,CA	NA,1	NA,inf	NA,inf	NA,0.264034	0.000157037	0.000159611
3	chr14:100579175:C:T	100579175	NA,T	NA,C	NA,1	NA,-inf	NA,inf	NA,0.231229	0.000157028	0.000159528
3	chr14:100671851:C:T	100671851	T,NA	C,NA	1,NA	-inf,NA	inf,NA	0.210944,NA	0.000157028	0.000160276
3	chr14:100524515:T:C	100524515	NA,C	NA,T	NA,1	NA,inf	NA,inf	NA,0.252028	0.000157011	0.000159545
3	chr14:100531728:C:T	100531728	NA,T	NA,C	NA,1	NA,inf	NA,inf	NA,0.24919	0.000156821	0.00015935
3	chr14:100293628:A:G	100293628	NA,G	NA,A	NA,1	NA,-inf	NA,inf	NA,0.246856	0.000156759	0.000159221
3	chr14:100809272:G:A	100809272	NA,A	NA,G	NA,1	NA,inf	NA,inf	NA,0.236862	0.000156735	0.000159261
3	chr14:100619319:G:A	100619319	NA,A	NA,G	NA,1	NA,-inf	NA,inf	NA,0.231333	0.000156711	0.000159206
3	chr14:100619457:C:T	100619457	NA,T	NA,C	NA,1	NA,-inf	NA,inf	NA,0.23114	0.000156688	0.000159183
3	chr14:100557592:A:G	100557592	NA,G	NA,A	NA,1	NA,inf	NA,inf	NA,0.246752	0.000156668	0.000159165
3	chr14:101212021:C:T	101212021	NA,T	NA,C	NA,1	NA,inf	NA,inf	NA,0.231838	0.000156317	0.000158814
3	chr14:100297525:G:A	100297525	A,NA	G,NA	1,NA	-inf,NA	inf,NA	1.09833,NA	0.000156271	0.000158656
3	chr14:100314405:G:C	100314405	C,C	G,G	1,1	-inf,-inf	inf,inf	0.11432,1.55113	0.000156249	0.00015854
3	chr14:100382195:C:T	100382195	NA,T	NA,C	NA,1	NA,inf	NA,inf	NA,0.232619	0.000156206	0.000158687
3	chr14:100711728:T:C	100711728	NA,C	NA,T	NA,1	NA,-inf	NA,inf	NA,0.212216	0.000156107	0.000158581
3	chr14:100541014:A:G	100541014	NA,G	NA,A	NA,1	NA,inf	NA,inf	NA,0.242399	0.000156073	0.000158574
3	chr14:100844458:T:G	100844458	NA,G	NA,T	NA,1	NA,inf	NA,inf	NA,0.23273	0.000156053	0.000158552
3	chr14:100553092:C:T	100553092	NA,T	NA,C	NA,1	NA,inf	NA,inf	NA,0.249048	0.000156019	0.00015852
3	chr14:100451310:T:TGG	100451310	NA,TGG	NA,T	NA,1	NA,inf	NA,inf	NA,0.235704	0.000156016	0.000158509
3	chr14:100413172:G:A	100413172	NA,A	NA,G	NA,1	NA,-inf	NA,inf	NA,0.233428	0.00015601	0.000158515
3	chr14:100217255:C:T	100217255	T,NA	C,NA	1,NA	-inf,NA	inf,NA	1.09975,NA	0.000155932	0.000158594
3	chr14:100669813:C:T	100669813	NA,T	NA,C	NA,1	NA,inf	NA,inf	NA,0.239669	0.000155903	0.000158405
3	chr14:100630288:C:T	100630288	NA,T	NA,C	NA,1	NA,inf	NA,inf	NA,0.24227	0.0001559	0.000158407
3	chr14:101169186:T:C	101169186	C,C	T,T	1,1	inf,-inf	inf,inf	0.260424,1.58092	0.000155868	0.000158404
3	chr14:100714042:C:T	100714042	NA,T	NA,C	NA,1	NA,inf	NA,inf	NA,0.247761	0.000155798	0.000158316
3	chr14:101185815:C:T	101185815	NA,T	NA,C	NA,1	NA,-inf	NA,inf	NA,0.220873	0.000155773	0.000158264
3	chr14:100629055:G:A	100629055	NA,A	NA,G	NA,1	NA,-inf	NA,inf	NA,0.212524	0.000155729	0.000158219
3	chr14:101201452:A:G	101201452	NA,G	NA,A	NA,1	NA,inf	NA,inf	NA,0.225081	0.00015564	0.000158125
3	chr14:100471635:C:T	100471635	NA,T	NA,C	NA,1	NA,inf	NA,inf	NA,0.244898	0.000155603	0.000158085
3	chr14:100683369:G:A	100683369	NA,A	NA,G	NA,1	NA,-inf	NA,inf	NA,0.253207	0.000155596	0.000158122
3	chr14:100592708:C:T	100592708	NA,T	NA,C	NA,1	NA,-inf	NA,inf	NA,0.227444	0.000155579	0.000158079
3	chr14:100678724:A:G	100678724	NA,G	NA,A	NA,1	NA,inf	NA,inf	NA,0.224769	0.000155455	0.000157951
3	chr14:101205571:C:T	101205571	NA,T	NA,C	NA,1	NA,inf	NA,inf	NA,0.229773	0.000155404	0.000157884
3	chr14:101196288:GC:G	101196288	NA,G	NA,GC	NA,1	NA,inf	NA,inf	NA,0.223271	0.000155378	0.000157859
3	chr14:100672407:G:A	100672407	NA,A	NA,G	NA,1	NA,inf	NA,inf	NA,0.234361	0.000155352	0.000157843
3	chr14:101196446:T:G	101196446	NA,G	NA,T	NA,1	NA,inf	NA,inf	NA,0.223043	0.000155344	0.000157824
3	chr14:100614601:G:A	100614601	NA,A	NA,G	NA,1	NA,inf	NA,inf	NA,0.227445	0.000155334	0.000157805
3	chr14:101177490:G:A	101177490	NA,A	NA,G	NA,1	NA,inf	NA,inf	NA,0.228122	0.000155299	0.000157779
3	chr14:100800345:C:A	100800345	A,NA	C,NA	1,NA	inf,NA	inf,NA	0.838408,NA	0.000155281	0.000157273
3	chr14:101205392:G:A	101205392	NA,A	NA,G	NA,1	NA,inf	NA,inf	NA,0.228254	0.000155211	0.000157688
3	chr14:100723130:A:G	100723130	NA,G	NA,A	NA,1	NA,inf	NA,inf	NA,0.226827	0.000155122	0.000157598
3	chr14:100697524:T:G	100697524	NA,G	NA,T	NA,1	NA,inf	NA,inf	NA,0.237302	0.000155102	0.000157574
3	chr14:100597581:G:T	100597581	NA,T	NA,G	NA,1	NA,-inf	NA,inf	NA,0.217067	0.000155078	0.000157541
3	chr14:100474690:C:T	100474690	NA,T	NA,C	NA,1	NA,inf	NA,inf	NA,0.227855	0.000155054	0.000157542
3	chr14:100890708:T:A	100890708	NA,A	NA,T	NA,1	NA,-inf	NA,inf	NA,0.221272	0.000155043	0.000157539
3	chr14:100803882:C:T	100803882	T,T	C,C	1,1	inf,inf	inf,inf	0.793795,1.22603	0.000154978	0.000157023
3	chr14:100725100:C:T	100725100	NA,T	NA,C	NA,1	NA,-inf	NA,inf	NA,0.198417	0.000154894	0.000157343
3	chr14:100665989:C:T	100665989	NA,T	NA,C	NA,1	NA,inf	NA,inf	NA,0.217795	0.000154817	0.000157315
3	chr14:100680177:T:C	100680177	C,C	T,T	1,1	inf,-inf	inf,inf	2.02242,0.504938	0.000154749	0.000155123
3	chr14:100868408:G:T	100868408	T,T	G,G	1,1	inf,-inf	inf,inf	1.07826,0.262967	0.000154642	0.000156629
3	chr14:100510446:T:A	100510446	NA,A	NA,T	NA,1	NA,inf	NA,inf	NA,0.227384	0.000154589	0.000157049
3	chr14:100417973:G:A	100417973	NA,A	NA,G	NA,1	NA,-inf	NA,inf	NA,0.217674	0.000154549	0.000157027
3	chr14:100541518:C:T	100541518	NA,T	NA,C	NA,1	NA,inf	NA,inf	NA,0.231975	0.000154537	0.000157013
3	chr14:100886324:C:A	100886324	NA,A	NA,C	NA,1	NA,inf	NA,inf	NA,0.226426	0.000154431	0.000156905
3	chr14:100700586:T:G	100700586	NA,G	NA,T	NA,1	NA,inf	NA,inf	NA,0.263133	0.000154393	0.00015691
3	chr14:100858888:T:C	100858888	NA,C	NA,T	NA,1	NA,-inf	NA,inf	NA,0.219821	0.00015431	0.00015678
3	chr14:100729022:A:T	100729022	NA,T	NA,A	NA,1	NA,inf	NA,inf	NA,0.241946	0.000154279	0.00015671
3	chr14:101008312:C:T	101008312	NA,T	NA,C	NA,1	NA,-inf	NA,inf	NA,0.213137	0.000154119	0.000156581
3	chr14:100424707:G:A	100424707	NA,A	NA,G	NA,1	NA,-inf	NA,inf	NA,0.210462	0.000154033	0.000156491
3	chr14:101029793:G:A	101029793	NA,A	NA,G	NA,1	NA,inf	NA,inf	NA,0.214122	0.000153939	0.000156401
3	chr14:100602616:G:A	100602616	NA,A	NA,G	NA,1	NA,-inf	NA,inf	NA,0.212781	0.000153819	0.000156278
3	chr14:101195577:C:T	101195577	NA,T	NA,C	NA,1	NA,inf	NA,inf	NA,0.216724	0.000153799	0.000156256
3	chr14:100853577:C:T	100853577	T,NA	C,NA	1,NA	inf,NA	inf,NA	0.688915,NA	0.00015371	0.000156335
3	chr14:101170995:C:T	101170995	NA,T	NA,C	NA,1	NA,-inf	NA,inf	NA,0.208012	0.000153655	0.000156113
3	chr14:100856874:C:T	100856874	T,T	C,C	1,1	-inf,inf	inf,inf	1.03177,0.421109	0.000153654	0.000155597
3	chr14:100291660:G:A	100291660	NA,A	NA,G	NA,1	NA,inf	NA,inf	NA,0.215442	0.000153652	0.000156102
3	chr14:100216799:A:T	100216799	NA,T	NA,A	NA,1	NA,inf	NA,inf	NA,0.220822	0.000153638	0.0001561
3	chr14:100661647:G:A	100661647	NA,A	NA,G	NA,1	NA,inf	NA,inf	NA,0.218531	0.000153621	0.000156057
3	chr14:101214784:T:C	101214784	C,C	T,T	1,1	-inf,-inf	inf,inf	0.697351,1.2723	0.000153594	0.000156184
3	chr14:100395371:C:T	100395371	NA,T	NA,C	NA,1	NA,-inf	NA,inf	NA,0.199128	0.000153518	0.000155944
3	chr14:100269815:T:C	100269815	NA,C	NA,T	NA,1	NA,inf	NA,inf	NA,0.227991	0.000153514	0.000155979
3	chr14:100510510:C:T	100510510	NA,T	NA,C	NA,1	NA,inf	NA,inf	NA,0.211314	0.000153497	0.000155956
3	chr14:100318934:T:C	100318934	NA,C	NA,T	NA,1	NA,inf	NA,inf	NA,0.219758	0.00015346	0.000155916
3	chr14:100799330:T:C	100799330	NA,C	NA,T	NA,1	NA,-inf	NA,inf	NA,0.201513	0.000153443	0.000155878
3	chr14:100414114:G:A	100414114	NA,A	NA,G	NA,1	NA,-inf	NA,inf	NA,0.202949	0.000153427	0.000155893
3	chr14:100957297:T:C	100957297	NA,C	NA,T	NA,1	NA,inf	NA,inf	NA,0.183007	0.000153417	0.000155884
3	chr14:100642398:C:T	100642398	NA,T	NA,C	NA,1	NA,-inf	NA,inf	NA,0.206957	0.0001534	0.000155837
3	chr14:100466762:C:T	100466762	NA,T	NA,C	NA,1	NA,inf	NA,inf	NA,0.215502	0.000153377	0.000155814
3	chr14:101091106:G:A	101091106	A,A	G,G	1,1	inf,inf	inf,inf	1.14952,0.431503	0.000153308	0.000155396
3	chr14:101088394:T:C	101088394	NA,C	NA,T	NA,1	NA,-inf	NA,inf	NA,0.207114	0.000153299	0.000155752
3	chr14:100470151:A:G	100470151	NA,G	NA,A	NA,1	NA,inf	NA,inf	NA,0.214769	0.000153255	0.000155691
3	chr14:101151809:G:T	101151809	NA,T	NA,G	NA,1	NA,inf	NA,inf	NA,0.216912	0.000153241	0.000155688
3	chr14:100664916:C:T	100664916	NA,T	NA,C	NA,1	NA,inf	NA,inf	NA,0.206739	0.000153212	0.000155684
3	chr14:100341811:G:A	100341811	NA,A	NA,G	NA,1	NA,-inf	NA,inf	NA,0.199423	0.000153054	0.000155493
3	chr14:100764068:C:T	100764068	NA,T	NA,C	NA,1	NA,-inf	NA,inf	NA,0.205827	0.000152979	0.000155409
3	chr14:100513108:T:G	100513108	NA,G	NA,T	NA,1	NA,inf	NA,inf	NA,0.230024	0.000152751	0.000155203
3	chr14:100596557:C:T	100596557	NA,T	NA,C	NA,1	NA,-inf	NA,inf	NA,0.200511	0.000152722	0.000155149
3	chr14:100684686:C:T	100684686	NA,T	NA,C	NA,1	NA,inf	NA,inf	NA,0.216463	0.000152705	0.000155136
3	chr14:101052846:C:T	101052846	NA,T	NA,C	NA,1	NA,-inf	NA,inf	NA,0.204402	0.000152695	0.000155142
3	chr14:101142079:A:G	101142079	NA,G	NA,A	NA,1	NA,-inf	NA,inf	NA,0.199538	0.000152544	0.000154984
3	chr14:101040315:C:T	101040315	NA,T	NA,C	NA,1	NA,inf	NA,inf	NA,0.211367	0.000152477	0.000154914
3	chr14:101133725:C:T	101133725	NA,T	NA,C	NA,1	NA,-inf	NA,inf	NA,0.201738	0.000152459	0.000154912
3	chr14:101194638:T:A	101194638	NA,A	NA,T	NA,1	NA,inf	NA,inf	NA,0.206952	0.000152443	0.000154879
3	chr14:101090703:C:T	101090703	NA,T	NA,C	NA,1	NA,-inf	NA,inf	NA,0.202089	0.000152353	0.000154797
3	chr14:101102877:G:C	101102877	NA,C	NA,G	NA,1	NA,-inf	NA,inf	NA,0.197077	0.00015233	0.000154763
3	chr14:100625675:A:T	100625675	NA,T	NA,A	NA,1	NA,-inf	NA,inf	NA,0.192429	0.000152319	0.000154765
3	chr14:100794719:C:G	100794719	NA,G	NA,C	NA,1	NA,-inf	NA,inf	NA,0.199461	0.000152283	0.00015475
3	chr14:100613247:C:T	100613247	NA,T	NA,C	NA,1	NA,inf	NA,inf	NA,0.200398	0.000152283	0.000154699
3	chr14:100818771:T:A	100818771	NA,A	NA,T	NA,1	NA,inf	NA,inf	NA,0.218981	0.000152275	0.00015472
3	chr14:100533839:C:T	100533839	NA,T	NA,C	NA,1	NA,inf	NA,inf	NA,0.199461	0.000152257	0.000154681
3	chr14:100572105:G:A	100572105	NA,A	NA,G	NA,1	NA,inf	NA,inf	NA,0.199016	0.000152214	0.000154631
3	chr14:100776984:C:T	100776984	NA,T	NA,C	NA,1	NA,-inf	NA,inf	NA,0.185305	0.000152126	0.000154542
3	chr14:101027233:T:A	101027233	NA,A	NA,T	NA,1	NA,-inf	NA,inf	NA,0.194753	0.000152126	0.000154558
3	chr14:100324119:C:T	100324119	NA,T	NA,C	NA,1	NA,-inf	NA,inf	NA,0.198863	0.000152104	0.000154522
3	chr14:100754102:T:C	100754102	NA,C	NA,T	NA,1	NA,inf	NA,inf	NA,0.209217	0.00015206	0.000154511
3	chr14:101075216:G:C	101075216	NA,C	NA,G	NA,1	NA,inf	NA,inf	NA,0.205756	0.000152008	0.000154437
3	chr14:100671051:C:T	100671051	NA,T	NA,C	NA,1	NA,inf	NA,inf	NA,0.219572	0.000152007	0.000154447
3	chr14:100714048:T:C	100714048	NA,C	NA,T	NA,1	NA,inf	NA,inf	NA,0.219314	0.000152	0.00015445
3	chr14:100524574:C:T	100524574	NA,T	NA,C	NA,1	NA,-inf	NA,inf	NA,0.183153	0.000151915	0.000154327
3	chr14:100653897:T:G	100653897	NA,G	NA,T	NA,1	NA,-inf	NA,inf	NA,0.224822	0.000151911	0.000154337
3	chr14:100515175:TTGG:T	100515175	NA,T	NA,TTGG	NA,1	NA,-inf	NA,inf	NA,0.185654	0.000151903	0.00015432
3	chr14:100544042:C:A	100544042	NA,A	NA,C	NA,1	NA,inf	NA,inf	NA,0.213573	0.000151871	0.000154295
3	chr14:100322617:A:C	100322617	NA,C	NA,A	NA,1	NA,inf	NA,inf	NA,0.208733	0.000151845	0.000154262
3	chr14:100592927:C:T	100592927	NA,T	NA,C	NA,1	NA,-inf	NA,inf	NA,0.184787	0.00015175	0.00015417
3	chr14:100567628:G:A	100567628	NA,A	NA,G	NA,1	NA,inf	NA,inf	NA,0.206948	0.000151626	0.000154056
```
