## Supplementary material for "Characterization of shared and ancestry-specific signals driving complex traits using multi-ancestry fine-mapping": susiex_nc3.cs80.snp

```
BP	SNP	PIP(CS1)	LogBF(CS1,Pop1)	LogBF(CS1,Pop2)	PIP(CS2)	LogBF(CS2,Pop1)	LogBF(CS2,Pop2)	PIP(CS3)	LogBF(CS3,Pop1)	LogBF(CS3,Pop2)
100210433	chr14:100210433:G:A	3.18899e-11	-0.92387	-2.77585e-10	2.49151e-06	-1.11476	-2.77585e-10	0.000145118	-1.1856	-2.77585e-10
100210748	chr14:100210748:G:A	1.02961e-10	-4.89955e-10	0.248191	9.97424e-06	-4.89955e-10	0.272361	0.000724225	-4.89955e-10	0.42195
100210850	chr14:100210850:T:C	2.65232e-12	-2.28791	-1.12282	2.74918e-07	-2.19651	-1.12242	1.78672e-05	-2.16192	-1.11827
100211080	chr14:100211080:G:A	2.24007e-10	-4.89955e-10	1.02552	2.16786e-05	-4.89955e-10	1.04868	0.00163114	-4.89955e-10	1.23388
100211100	chr14:100211100:G:T	9.71249e-12	-1.32386	-0.788883	8.24056e-07	-1.43126	-0.789905	4.90934e-05	-1.49097	-0.778459
100211363	chr14:100211363:G:A	2.31187e-11	-4.89955e-10	-1.24552	2.18559e-06	-4.89955e-10	-1.24576	0.00013667	-4.89955e-10	-1.24558
100211501	chr14:100211501:A:G	3.82673e-11	-4.89955e-10	-0.741564	3.6412e-06	-4.89955e-10	-0.735331	0.000227656	-4.89955e-10	-0.735319
100211569	chr14:100211569:G:C	1.10627e-11	-1.55085	-0.43173	1.85244e-06	-0.962865	-0.448274	0.000167872	-0.643048	-0.396901
100211799	chr14:100211799:C:T	4.06867e-11	-4.89955e-10	-0.680258	3.81192e-06	-4.89955e-10	-0.68951	0.000238545	-4.89955e-10	-0.688594
100212005	chr14:100212005:G:A	1.03282e-11	-1.22996	-0.821324	8.70891e-07	-1.34371	-0.82217	5.15198e-05	-1.41001	-0.811181
100212700	chr14:100212700:A:C	2.88623e-11	-1.02362	-2.77585e-10	2.29105e-06	-1.19864	-2.77585e-10	0.0001343	-1.26308	-2.77585e-10
100212951	chr14:100212951:A:G	4.81385e-12	-1.90222	-0.912441	7.10038e-07	-1.44374	-0.926339	5.99572e-05	-1.14604	-0.92348
100212974	chr14:100212974:G:A	2.3113e-11	-4.89955e-10	-1.24576	2.1856e-06	-4.89955e-10	-1.24575	0.000136662	-4.89955e-10	-1.24564
100213815	chr14:100213815:G:A	2.45043e-11	-4.89955e-10	-1.18731	2.31849e-06	-4.89955e-10	-1.18673	0.000145307	-4.89955e-10	-1.1843
100214096	chr14:100214096:G:A	2.92609e-11	-4.89955e-10	-1.00991	2.77073e-06	-4.89955e-10	-1.00853	0.000173146	-4.89955e-10	-1.00902
100214174	chr14:100214174:G:C	1.01042e-10	0.229378	-2.77585e-10	2.20597e-05	1.06611	-2.77585e-10	0.00108481	0.826006	-2.77585e-10
100214352	chr14:100214352:C:T	4.67528e-11	-4.89955e-10	-0.541285	4.37796e-06	-4.89955e-10	-0.551062	0.000273983	-4.89955e-10	-0.550088
100214482	chr14:100214482:T:C	2.31135e-10	-4.89955e-10	1.05684	2.23826e-05	-4.89955e-10	1.08064	0.00168653	-4.89955e-10	1.26727
100214484	chr14:100214484:T:C	2.30283e-10	-4.89955e-10	1.05315	2.23001e-05	-4.89955e-10	1.07695	0.00168003	-4.89955e-10	1.26341
100214799	chr14:100214799:A:C	3.9237e-11	-4.89955e-10	-0.716539	3.73075e-06	-4.89955e-10	-0.711034	0.000236033	-4.89955e-10	-0.699183
100215471	chr14:100215471:G:C	2.52527e-11	-4.89955e-10	-1.15723	2.3896e-06	-4.89955e-10	-1.15652	0.000149854	-4.89955e-10	-1.15349
100215512	chr14:100215512:C:G	2.3148e-11	-4.89955e-10	-1.24425	2.18727e-06	-4.89955e-10	-1.24499	0.000136829	-4.89955e-10	-1.24442
100215566	chr14:100215566:C:T	3.78692e-11	-4.89955e-10	-0.752022	3.55369e-06	-4.89955e-10	-0.759659	0.000221986	-4.89955e-10	-0.760537
100215761	chr14:100215761:G:T	1.75822e-11	-0.999116	-0.520153	2.13914e-06	-0.751	-0.516239	0.000118591	-0.884533	-0.502938
100215817	chr14:100215817:A:G	4.24083e-12	-2.28559	-0.655812	4.26198e-07	-2.22722	-0.653271	2.76357e-05	-2.20054	-0.643506
100215898	chr14:100215898:T:C	6.93164e-12	-1.81223	-0.637828	8.57504e-07	-1.53839	-0.642979	7.25919e-05	-1.24201	-0.636292
100216112	chr14:100216112:C:T	1.86507e-11	-0.942389	-0.517888	2.28137e-06	-0.688899	-0.513967	0.000126186	-0.824748	-0.500645
100216231	chr14:100216231:A:T	7.68552e-12	-1.77092	-0.575901	9.60715e-07	-1.48623	-0.581487	8.20607e-05	-1.18121	-0.574479
100216513	chr14:100216513:G:A	1.68113e-10	-4.89955e-10	0.738479	1.62721e-05	-4.89955e-10	0.761808	0.00121029	-4.89955e-10	0.935461
100216785	chr14:100216785:A:G	1.64267e-10	-4.89955e-10	0.715332	1.58936e-05	-4.89955e-10	0.738269	0.00118117	-4.89955e-10	0.911104
100216799	chr14:100216799:A:T	2.61075e-11	-4.89955e-10	-1.12394	2.46147e-06	-4.89955e-10	-1.12689	0.000153638	-4.89955e-10	-1.12855
100217255	chr14:100217255:C:T	3.39558e-11	-0.861099	-2.77585e-10	2.66265e-06	-1.04832	-2.77585e-10	0.000155932	-1.11373	-2.77585e-10
100217263	chr14:100217263:C:T	3.10693e-11	-0.949938	-2.77585e-10	2.44837e-06	-1.13222	-2.77585e-10	0.000143647	-1.1958	-2.77585e-10
100217264	chr14:100217264:G:A	2.31252e-11	-4.89955e-10	-1.24523	2.18587e-06	-4.89955e-10	-1.24563	0.000136703	-4.89955e-10	-1.24534
100217599	chr14:100217599:G:A	2.3129e-11	-4.89955e-10	-1.24507	2.18608e-06	-4.89955e-10	-1.24553	0.000136724	-4.89955e-10	-1.24519
100217671	chr14:100217671:A:G	2.32073e-11	-4.89955e-10	-1.24169	2.19477e-06	-4.89955e-10	-1.24157	0.000137066	-4.89955e-10	-1.24269
100217674	chr14:100217674:C:G	9.75117e-12	-2.10877	-2.77585e-10	7.98316e-07	-2.25289	-2.77585e-10	4.86594e-05	-2.27831	-2.77585e-10
100217855	chr14:100217855:A:G	4.07708e-12	-2.28995	-0.690827	4.20306e-07	-2.20587	-0.688548	2.7346e-05	-2.17589	-0.678689
100218431	chr14:100218431:C:T	2.46735e-11	-4.89955e-10	-1.18043	2.32842e-06	-4.89955e-10	-1.18245	0.00014537	-4.89955e-10	-1.18387
100218558	chr14:100218558:G:A	6.77701e-11	-4.89955e-10	-0.170037	6.38611e-06	-4.89955e-10	-0.173518	0.00039719	-4.89955e-10	-0.178738
100218566	chr14:100218566:G:C	1.6492e-10	-4.89955e-10	0.719302	1.5957e-05	-4.89955e-10	0.742254	0.00118608	-4.89955e-10	0.91526
100218602	chr14:100218602:C:T	6.94274e-12	-1.69673	-0.751735	8.81241e-07	-1.39789	-0.756179	7.62186e-05	-1.07928	-0.750268
100218792	chr14:100218792:C:A	3.36374e-11	-4.89955e-10	-0.87052	3.1894e-06	-4.89955e-10	-0.867811	0.000199637	-4.89955e-10	-0.866652
100218838	chr14:100218838:G:T	1.02003e-11	-0.847804	-1.21594	1.35461e-06	-0.507647	-1.21648	7.23604e-05	-0.658525	-1.22297
100218889	chr14:100218889:T:G	4.13501e-11	-0.664085	-2.77585e-10	3.17104e-06	-0.873585	-2.77585e-10	0.000183769	-0.949473	-2.77585e-10
100218998	chr14:100218998:A:T	1.83146e-11	-0.99658	-0.481882	2.23149e-06	-0.74713	-0.477847	0.000123621	-0.881757	-0.464174
100220065	chr14:100220065:A:G	9.13934e-12	-1.80273	-0.370843	1.18652e-06	-1.46838	-0.388242	0.000102006	-1.16211	-0.376014
100220084	chr14:100220084:C:T	8.33922e-12	-2.26519	-2.77585e-10	7.68654e-07	-2.29076	-2.77585e-10	4.82012e-05	-2.28777	-2.77585e-10
100220158	chr14:100220158:GCCA:G	1.65464e-10	-4.89955e-10	0.722595	1.60102e-05	-4.89955e-10	0.745582	0.0011902	-4.89955e-10	0.918721
100220464	chr14:100220464:T:G	4.12334e-11	-1.73682	1.06991	5.57033e-06	-1.36086	1.05067	0.000526843	-1.03926	1.14301
100220479	chr14:100220479:G:A	9.10922e-12	-2.17687	-2.77585e-10	7.77636e-07	-2.27914	-2.77585e-10	4.80713e-05	-2.29047	-2.77585e-10
100220598	chr14:100220598:A:T	2.90263e-11	-4.89955e-10	-1.01796	2.74941e-06	-4.89955e-10	-1.01626	0.000172346	-4.89955e-10	-1.01365
100220931	chr14:100220931:C:T	9.892e-12	-2.09443	-2.77585e-10	7.9725e-07	-2.25423	-2.77585e-10	4.85847e-05	-2.27984	-2.77585e-10
100221341	chr14:100221341:G:C	1.55157e-10	-4.89955e-10	0.658279	1.50147e-05	-4.89955e-10	0.681386	0.00111243	-4.89955e-10	0.851146
100221995	chr14:100221995:G:A	9.14416e-11	-4.89955e-10	0.129542	8.85016e-06	-4.89955e-10	0.152791	0.000639355	-4.89955e-10	0.297308
100222424	chr14:100222424:A:G	1.76961e-10	-4.89955e-10	0.789772	1.7147e-05	-4.89955e-10	0.814177	0.00127656	-4.89955e-10	0.988774
100222660	chr14:100222660:A:G	7.35697e-12	-1.76758	-0.622934	9.80775e-07	-1.41909	-0.627966	7.87362e-05	-1.17558	-0.621467
100222840	chr14:100222840:G:A	5.86359e-11	-4.89955e-10	-0.314812	5.61157e-06	-4.89955e-10	-0.302814	0.000350556	-4.89955e-10	-0.303631
100222989	chr14:100222989:T:C	3.16811e-11	-4.89955e-10	-0.930439	2.99246e-06	-4.89955e-10	-0.931548	0.000187224	-4.89955e-10	-0.930849
100223074	chr14:100223074:A:C	4.31711e-12	-1.67917	-1.2444	3.27354e-07	-1.89951	-1.24484	2.44911e-05	-1.71998	-1.24486
100223100	chr14:100223100:A:T	3.75417e-11	-4.89955e-10	-0.760705	3.52195e-06	-4.89955e-10	-0.76863	0.000222639	-4.89955e-10	-0.7576
100223124	chr14:100223124:G:T	2.86129e-11	-1.11376	0.081455	4.81804e-06	-0.518444	0.0631684	0.00047251	-0.147487	0.142394
100223217	chr14:100223217:A:G	1.25831e-10	-4.89955e-10	0.448782	1.2038e-05	-4.89955e-10	0.460428	0.00085335	-4.89955e-10	0.586016
100223527	chr14:100223527:A:T	2.31159e-11	-4.89955e-10	-1.24564	2.18584e-06	-4.89955e-10	-1.24564	0.000136681	-4.89955e-10	-1.2455
100223876	chr14:100223876:T:C	4.15355e-11	-4.89955e-10	-0.65961	3.98678e-06	-4.89955e-10	-0.644659	0.000273667	-4.89955e-10	-0.551239
100224577	chr14:100224577:C:A	5.62875e-11	-1.01607	0.660385	9.01379e-06	-0.485834	0.656946	0.000888468	-0.139509	0.765854
100224786	chr14:100224786:T:C	3.32976e-11	-4.89955e-10	-0.880673	3.13802e-06	-4.89955e-10	-0.884053	0.000198409	-4.89955e-10	-0.872825
100224841	chr14:100224841:A:G	5.02952e-11	-1.10006	0.631813	7.97285e-06	-0.580016	0.628414	0.000773877	-0.247605	0.735865
100224926	chr14:100224926:C:T	2.31165e-11	-4.89955e-10	-1.24561	2.18592e-06	-4.89955e-10	-1.24561	0.000136652	-4.89955e-10	-1.24571
100225004	chr14:100225004:A:G	4.71391e-11	-1.10943	0.576376	7.45914e-06	-0.59121	0.573007	0.000722469	-0.259363	0.678884
100225022	chr14:100225022:G:A	3.81701e-11	-4.89955e-10	-0.744105	3.62e-06	-4.89955e-10	-0.741171	0.000229213	-4.89955e-10	-0.728503
100225443	chr14:100225443:T:C	2.36848e-11	-4.89955e-10	-1.22133	2.23195e-06	-4.89955e-10	-1.22477	0.000139943	-4.89955e-10	-1.22192
100225539	chr14:100225539:G:C	3.4005e-11	-4.89955e-10	-0.859653	3.19893e-06	-4.89955e-10	-0.864827	0.00020005	-4.89955e-10	-0.864588
100225903	chr14:100225903:C:T	1.16148e-11	-1.79476	-0.139118	1.43228e-06	-1.53207	-0.13631	0.000121831	-1.24614	-0.114384
100226796	chr14:100226796:CAG:C	8.74831e-12	-2.2173	-2.77585e-10	9.46847e-07	-2.08226	-2.77585e-10	5.6582e-05	-2.12746	-2.77585e-10
100226842	chr14:100226842:G:A	1.0342e-11	-0.906192	-1.14376	8.43542e-07	-1.05387	-1.14392	4.85802e-05	-1.16263	-1.1173
100226892	chr14:100226892:G:T	3.45152e-11	-4.89955e-10	-0.844758	3.25176e-06	-4.89955e-10	-0.848449	0.000204843	-4.89955e-10	-0.840908
100226905	chr14:100226905:G:A	5.45425e-12	-1.59758	-1.09218	4.03339e-07	-1.84373	-1.09189	3.03786e-05	-1.66194	-1.08748
100227161	chr14:100227161:T:C	3.32472e-11	-4.89955e-10	-0.882187	3.13326e-06	-4.89955e-10	-0.885569	0.000198097	-4.89955e-10	-0.874397
100227270	chr14:100227270:G:A	6.21686e-11	-4.89955e-10	-0.256309	5.92319e-06	-4.89955e-10	-0.24877	0.000376419	-4.89955e-10	-0.23245
100227835	chr14:100227835:T:G	4.3703e-11	-1.04015	0.431409	5.84094e-06	-0.698709	0.435956	0.000565164	-0.347594	0.521556
100228084	chr14:100228084:T:C	2.31336e-11	-4.89955e-10	-1.24487	2.18753e-06	-4.89955e-10	-1.24487	0.000136732	-4.89955e-10	-1.24513
100228261	chr14:100228261:G:A	3.28533e-11	-4.89955e-10	-0.894108	3.093e-06	-4.89955e-10	-0.898504	0.000194968	-4.89955e-10	-0.890318
100228335	chr14:100228335:T:C	2.38664e-11	-4.89955e-10	-1.21369	2.25223e-06	-4.89955e-10	-1.21573	0.000140397	-4.89955e-10	-1.21868
100228685	chr14:100228685:C:T	3.39959e-11	-4.89955e-10	-0.85992	3.18836e-06	-4.89955e-10	-0.868138	0.000201578	-4.89955e-10	-0.856976
100228820	chr14:100228820:G:A	6.82036e-12	-1.3441	-1.12215	5.73236e-07	-1.46211	-1.12199	3.3663e-05	-1.55319	-1.09356
100228906	chr14:100228906:T:A	6.22022e-11	-4.89955e-10	-0.255769	5.92633e-06	-4.89955e-10	-0.248239	0.000376623	-4.89955e-10	-0.231908
100229031	chr14:100229031:T:C	5.65115e-11	-1.10025	0.748533	8.95989e-06	-0.580509	0.745622	0.000871811	-0.248689	0.856109
100230769	chr14:100230769:AAAAG:A	2.73739e-11	-1.07657	-2.77585e-10	1.91604e-06	-1.37738	-2.77585e-10	0.000109062	-1.47124	-2.77585e-10
100231185	chr14:100231185:G:A	1.20646e-11	-1.89588	-2.77585e-10	8.97754e-07	-2.1355	-2.77585e-10	5.55405e-05	-2.14604	-2.77585e-10
100231390	chr14:100231390:G:A	2.15873e-11	-0.246153	-1.0679	4.40603e-06	0.513443	-1.05811	0.000476209	1.07624	-1.07354
100231577	chr14:100231577:C:T	8.74659e-12	-2.21749	-2.77585e-10	7.79311e-07	-2.27699	-2.77585e-10	4.82438e-05	-2.28689	-2.77585e-10
100231956	chr14:100231956:G:T	2.41227e-11	-4.89955e-10	-1.20301	2.27563e-06	-4.89955e-10	-1.20539	0.000141789	-4.89955e-10	-1.20881
100232452	chr14:100232452:T:C	9.99639e-11	-4.89955e-10	0.21865	9.69046e-06	-4.89955e-10	0.243498	0.000704231	-4.89955e-10	0.393953
100232816	chr14:100232816:A:G	9.12086e-12	-2.17559	-2.77585e-10	9.38751e-07	-2.09085	-2.77585e-10	6.0713e-05	-2.05699	-2.77585e-10
100232832	chr14:100232832:A:G	1.01675e-10	-4.89955e-10	0.235618	9.85789e-06	-4.89955e-10	0.260628	0.000716995	-4.89955e-10	0.411916
100232876	chr14:100232876:C:CA	9.65637e-11	-4.89955e-10	0.184043	9.35746e-06	-4.89955e-10	0.20853	0.00067878	-4.89955e-10	0.357144
100232901	chr14:100232901:G:A	2.38335e-11	-4.89955e-10	-1.21507	2.24911e-06	-4.89955e-10	-1.21711	0.000140214	-4.89955e-10	-1.21999
100233075	chr14:100233075:A:G	3.73429e-11	-4.89955e-10	-0.766015	3.50761e-06	-4.89955e-10	-0.772709	0.000219595	-4.89955e-10	-0.771368
100233687	chr14:100233687:G:A	1.08809e-10	-4.89955e-10	0.303436	1.02976e-05	-4.89955e-10	0.304268	0.000641223	-4.89955e-10	0.300225
100233878	chr14:100233878:G:A	7.00633e-12	-1.31097	-1.12838	5.87257e-07	-1.43171	-1.12823	3.439e-05	-1.5249	-1.10049
100233944	chr14:100233944:C:T	4.40413e-10	-1.15412	2.85567	7.21092e-05	-0.583226	2.83376	0.00726547	-0.265415	2.99315
100234006	chr14:100234006:T:C	6.61659e-11	-4.89955e-10	-0.193993	6.32252e-06	-4.89955e-10	-0.183525	0.000395369	-4.89955e-10	-0.183333
100234123	chr14:100234123:T:G	2.33276e-11	-4.89955e-10	-1.23652	2.20404e-06	-4.89955e-10	-1.23735	0.000137875	-4.89955e-10	-1.2368
100234131	chr14:100234131:C:T	5.45772e-12	-1.63448	-1.05465	4.07013e-07	-1.87199	-1.05456	3.05088e-05	-1.69566	-1.04948
100234429	chr14:100234429:AG:A	5.11904e-12	-1.66358	-1.08961	3.81807e-07	-1.90031	-1.09017	2.84569e-05	-1.72944	-1.08532
100234761	chr14:100234761:C:T	7.06478e-11	-4.89955e-10	-0.128452	6.79426e-06	-4.89955e-10	-0.111566	0.000433208	-4.89955e-10	-0.0919357
100235080	chr14:100235080:C:T	5.33363e-12	-1.65547	-1.05665	3.99545e-07	-1.88848	-1.0566	2.98563e-05	-1.71523	-1.05153
100235582	chr14:100235582:G:A	2.22834e-11	-0.210734	-1.07158	4.58178e-06	0.556648	-1.0622	0.000497462	1.1234	-1.07703
100235619	chr14:100235619:C:T	3.44408e-11	-4.89955e-10	-0.846916	3.24359e-06	-4.89955e-10	-0.850962	0.000204399	-4.89955e-10	-0.843081
100235643	chr14:100235643:C:T	1.32439e-11	-0.613759	-1.18886	2.90005e-06	0.228987	-1.1919	0.000241158	0.510782	-1.18848
100235677	chr14:100235677:A:G	2.35628e-11	-4.89955e-10	-1.22649	2.22787e-06	-4.89955e-10	-1.2266	0.000139289	-4.89955e-10	-1.22661
100235725	chr14:100235725:C:T	2.3167e-11	-4.89955e-10	-1.24343	2.19058e-06	-4.89955e-10	-1.24348	0.000136901	-4.89955e-10	-1.2439
100235941	chr14:100235941:C:A	3.00725e-11	-4.89955e-10	-0.982547	2.85669e-06	-4.89955e-10	-0.977979	0.000178623	-4.89955e-10	-0.977878
100236003	chr14:100236003:A:G	7.42599e-12	-1.17979	-1.20139	7.02545e-07	-1.17804	-1.20265	3.94784e-05	-1.30103	-1.18637
100237250	chr14:100237250:T:C	2.38742e-11	-4.89955e-10	-1.21336	2.25729e-06	-4.89955e-10	-1.21348	0.00014113	-4.89955e-10	-1.21347
100237676	chr14:100237676:C:T	5.60056e-12	-1.62238	-1.04091	4.1655e-07	-1.86257	-1.04083	3.12761e-05	-1.68469	-1.03561
100237680	chr14:100237680:T:C	7.81206e-12	-1.1976	-1.13289	6.48675e-07	-1.32769	-1.13278	3.76056e-05	-1.43048	-1.10552
100237747	chr14:100237747:G:A	3.44446e-11	-4.89955e-10	-0.846807	3.24528e-06	-4.89955e-10	-0.850444	0.0002053	-4.89955e-10	-0.838681
100237872	chr14:100237872:A:G	8.15909e-12	-1.14771	-1.13932	6.75451e-07	-1.2808	-1.13922	3.90505e-05	-1.3856	-1.1127
100238126	chr14:100238126:C:T	6.33614e-11	-4.89955e-10	-0.237305	6.03723e-06	-4.89955e-10	-0.229698	0.000383726	-4.89955e-10	-0.213223
100238553	chr14:100238553:T:G	3.82799e-12	-2.29027	-0.753553	4.11554e-07	-2.16454	-0.750922	2.68581e-05	-2.13004	-0.742548
100240825	chr14:100240825:C:T	3.55593e-11	-4.89955e-10	-0.814958	3.34911e-06	-4.89955e-10	-0.81895	0.000211032	-4.89955e-10	-0.811144
100241083	chr14:100241083:A:G	3.15394e-11	-0.934921	-2.77585e-10	2.1516e-06	-1.26143	-2.77585e-10	0.000121423	-1.36387	-2.77585e-10
100241301	chr14:100241301:A:ACT	2.42358e-11	-4.89955e-10	-1.19833	2.28037e-06	-4.89955e-10	-1.20331	0.000143167	-4.89955e-10	-1.19914
100241363	chr14:100241363:CAG:C	6.98946e-11	-4.89955e-10	-0.13917	6.67897e-06	-4.89955e-10	-0.12868	0.000417673	-4.89955e-10	-0.128454
100241730	chr14:100241730:T:A	3.88246e-11	-4.89955e-10	-0.727104	3.65766e-06	-4.89955e-10	-0.73082	0.000230742	-4.89955e-10	-0.721851
100241787	chr14:100241787:A:G	5.02245e-12	-1.69315	-1.07909	3.75822e-07	-1.92728	-1.079	2.78413e-05	-1.76238	-1.07425
100242393	chr14:100242393:T:G	3.12891e-12	-2.02177	-1.2237	3.61563e-07	-1.8208	-1.22417	2.10708e-05	-1.89156	-1.22371
100242505	chr14:100242505:C:T	4.68441e-11	-4.89955e-10	-0.539333	4.51375e-06	-4.89955e-10	-0.520516	0.000290052	-4.89955e-10	-0.493092
100242642	chr14:100242642:C:T	3.75321e-11	-4.89955e-10	-0.760963	3.53503e-06	-4.89955e-10	-0.764923	0.00022378	-4.89955e-10	-0.752487
100242808	chr14:100242808:T:G	8.24947e-12	-1.14029	-1.13572	6.82151e-07	-1.27454	-1.13561	3.94105e-05	-1.38042	-1.1087
100242972	chr14:100242972:C:T	2.37217e-11	-0.175133	-1.04464	4.79995e-06	0.575153	-1.03419	0.000515056	1.13183	-1.05071
100243355	chr14:100243355:AG:A	2.77044e-11	-1.06457	-2.77585e-10	1.922e-06	-1.37428	-2.77585e-10	0.000125799	-1.32847	-2.77585e-10
100243644	chr14:100243644:C:A	4.14597e-11	-0.878664	0.217227	5.9315e-06	-0.463604	0.216237	0.000580018	-0.107886	0.307793
100243711	chr14:100243711:G:A	7.55175e-12	-1.12898	-1.2354	5.67472e-07	-1.35763	-1.23658	3.22954e-05	-1.45294	-1.23529
100244064	chr14:100244064:C:T	7.11469e-11	-4.89955e-10	-0.121413	6.79896e-06	-4.89955e-10	-0.110874	0.000425238	-4.89955e-10	-0.110504
100244168	chr14:100244168:T:C	2.37749e-11	-4.89955e-10	-1.21753	2.24682e-06	-4.89955e-10	-1.21813	0.000140174	-4.89955e-10	-1.22027
100244287	chr14:100244287:TC:T	7.39992e-11	-4.89955e-10	-0.0821043	7.07261e-06	-4.89955e-10	-0.0714144	0.000442335	-4.89955e-10	-0.0710861
100244675	chr14:100244675:C:T	9.80019e-12	-1.77853	-0.325228	1.20873e-06	-1.51606	-0.322017	0.000103564	-1.22038	-0.302582
100245030	chr14:100245030:G:A	2.31559e-11	-4.89955e-10	-1.24391	2.18906e-06	-4.89955e-10	-1.24417	0.000136848	-4.89955e-10	-1.24428
100245421	chr14:100245421:A:G	2.42526e-11	-4.89955e-10	-1.19764	2.28187e-06	-4.89955e-10	-1.20265	0.000143266	-4.89955e-10	-1.19845
100245571	chr14:100245571:C:T	6.45895e-12	-1.30412	-1.21658	7.5311e-07	-1.09366	-1.21752	4.05306e-05	-1.2528	-1.2083
100245633	chr14:100245633:G:A	7.34569e-11	-4.89955e-10	-0.0894603	7.03343e-06	-4.89955e-10	-0.0769694	0.000439694	-4.89955e-10	-0.0770729
100245683	chr14:100245683:T:C	7.03597e-11	-4.89955e-10	-0.132538	6.72354e-06	-4.89955e-10	-0.122029	0.000420519	-4.89955e-10	-0.121663
100245789	chr14:100245789:T:TA	1.25647e-10	-4.89955e-10	0.447318	1.18889e-05	-4.89955e-10	0.447965	0.000740405	-4.89955e-10	0.444045
100246224	chr14:100246224:T:C	8.06254e-12	-1.06288	-1.23605	6.96658e-07	-1.15158	-1.23752	3.8818e-05	-1.26816	-1.23611
100246230	chr14:100246230:C:T	2.44196e-11	-4.89955e-10	-1.19077	2.30072e-06	-4.89955e-10	-1.19442	0.000144195	-4.89955e-10	-1.19199
100246270	chr14:100246270:C:T	9.28394e-11	-4.89955e-10	0.144713	8.87474e-06	-4.89955e-10	0.155565	0.000563738	-4.89955e-10	0.171437
100246289	chr14:100246289:T:TC	7.61393e-11	-4.89955e-10	-0.053595	7.27429e-06	-4.89955e-10	-0.0432984	0.000455337	-4.89955e-10	-0.042116
100246395	chr14:100246395:C:T	9.89134e-11	-4.89955e-10	0.208086	9.58777e-06	-4.89955e-10	0.232844	0.000696402	-4.89955e-10	0.382774
100246417	chr14:100246417:C:G	2.34402e-11	-4.89955e-10	-1.23171	2.21564e-06	-4.89955e-10	-1.2321	0.000138308	-4.89955e-10	-1.23367
100246783	chr14:100246783:C:T	2.40122e-11	-4.89955e-10	-1.2076	2.26238e-06	-4.89955e-10	-1.21123	0.000141925	-4.89955e-10	-1.20785
100247097	chr14:100247097:G:A	2.31681e-11	-4.89955e-10	-1.24338	2.19067e-06	-4.89955e-10	-1.24344	0.000136906	-4.89955e-10	-1.24386
100247750	chr14:100247750:C:T	6.22108e-11	-4.89955e-10	-0.255631	5.92713e-06	-4.89955e-10	-0.248104	0.000376675	-4.89955e-10	-0.231769
100248092	chr14:100248092:GCAC:G	2.96059e-11	-0.998187	-2.77585e-10	2.04152e-06	-1.31395	-2.77585e-10	0.000115548	-1.41347	-2.77585e-10
100248503	chr14:100248503:T:A	5.13e-12	-1.60894	-1.14211	3.78252e-07	-1.85782	-1.14202	2.83305e-05	-1.68088	-1.13833
100248570	chr14:100248570:A:G	1.14301e-10	-4.89955e-10	0.352673	1.10937e-05	-4.89955e-10	0.378734	0.000811079	-4.89955e-10	0.535212
100248822	chr14:100248822:G:A	2.45445e-11	-4.89955e-10	-1.18567	2.32513e-06	-4.89955e-10	-1.18387	0.00014518	-4.89955e-10	-1.18518
100248888	chr14:100248888:C:T	3.25763e-11	-0.902575	-2.77585e-10	2.21894e-06	-1.23062	-2.77585e-10	0.000124774	-1.33665	-2.77585e-10
100250017	chr14:100250017:T:C	8.64711e-12	-1.20523	-1.0237	6.83587e-07	-1.39145	-1.01659	3.88295e-05	-1.48569	-1.01828
100250631	chr14:100250631:T:G	8.82538e-11	-4.89955e-10	0.0940576	8.431e-06	-4.89955e-10	0.104271	0.000535542	-4.89955e-10	0.120126
100250888	chr14:100250888:C:G	3.29734e-11	-4.89955e-10	-0.890457	3.10732e-06	-4.89955e-10	-0.893882	0.000196441	-4.89955e-10	-0.88279
100251651	chr14:100251651:T:A	3.06371e-11	-4.89955e-10	-0.963946	2.898e-06	-4.89955e-10	-0.963622	0.000182299	-4.89955e-10	-0.957504
100251684	chr14:100251684:A:G	7.69263e-11	-0.842463	0.799152	1.25942e-05	-0.288434	0.794029	0.00126866	0.0747967	0.90777
100252287	chr14:100252287:G:T	2.41597e-11	-4.89955e-10	-1.20147	2.28707e-06	-4.89955e-10	-1.20037	0.00014309	-4.89955e-10	-1.19968
100252319	chr14:100252319:C:T	6.78655e-11	-0.988849	0.820218	1.09157e-05	-0.453002	0.815562	0.00108868	-0.099761	0.929334
100253141	chr14:100253141:G:A	9.35348e-12	-0.972135	-1.17828	8.29021e-07	-1.04166	-1.17349	4.54526e-05	-1.16922	-1.17726
100253181	chr14:100253181:G:C	8.80959e-12	-1.19264	-1.01768	9.01956e-07	-1.11805	-1.01278	4.87215e-05	-1.26275	-1.01428
100253267	chr14:100253267:A:G	3.2736e-11	-4.89955e-10	-0.897684	3.08528e-06	-4.89955e-10	-0.901001	0.000195026	-4.89955e-10	-0.890021
100253505	chr14:100253505:C:T	1.01934e-10	-4.89955e-10	0.238167	9.88408e-06	-4.89955e-10	0.263281	0.00071891	-4.89955e-10	0.414583
100253713	chr14:100253713:CT:C	7.12384e-11	-4.89955e-10	-0.120127	6.80805e-06	-4.89955e-10	-0.109539	0.000425802	-4.89955e-10	-0.109178
100254480	chr14:100254480:C:T	1.08151e-11	-1.77986	-0.225359	1.33384e-06	-1.51774	-0.221837	0.000114268	-1.22287	-0.201738
100254782	chr14:100254782:T:A	7.02883e-11	-4.89955e-10	-0.133553	6.6837e-06	-4.89955e-10	-0.127972	0.000424113	-4.89955e-10	-0.113152
100255580	chr14:100255580:C:T	8.55176e-11	-4.89955e-10	0.0625628	8.16881e-06	-4.89955e-10	0.0726789	0.000518784	-4.89955e-10	0.0883342
100255608	chr14:100255608:G:A	3.29049e-11	-4.89955e-10	-0.892537	3.10061e-06	-4.89955e-10	-0.896044	0.000196002	-4.89955e-10	-0.885027
100255903	chr14:100255903:T:C	6.22247e-11	-4.89955e-10	-0.255407	5.92844e-06	-4.89955e-10	-0.247883	0.00037676	-4.89955e-10	-0.231546
100255930	chr14:100255930:CTG:C	9.9361e-11	-4.89955e-10	0.212601	9.63157e-06	-4.89955e-10	0.237403	0.000699743	-4.89955e-10	0.38756
100256150	chr14:100256150:A:G	5.18453e-11	-4.89955e-10	-0.437894	4.98818e-06	-4.89955e-10	-0.420573	0.000347018	-4.89955e-10	-0.313776
100256174	chr14:100256174:C:T	3.19311e-11	-0.922578	-2.77585e-10	2.17866e-06	-1.24894	-2.77585e-10	0.000122831	-1.35234	-2.77585e-10
100256325	chr14:100256325:A:C	9.9873e-12	-1.07093	-1.01392	9.21181e-07	-1.09414	-1.0156	5.2676e-05	-1.22051	-0.978481
100256346	chr14:100256346:T:G	8.80282e-11	-4.89955e-10	0.0914977	8.40939e-06	-4.89955e-10	0.101705	0.000534159	-4.89955e-10	0.117541
100256730	chr14:100256730:C:T	3.39132e-11	-4.89955e-10	-0.862353	3.18062e-06	-4.89955e-10	-0.870567	0.000201074	-4.89955e-10	-0.859478
100256817	chr14:100256817:A:G	2.42413e-12	-2.27189	-1.2288	2.26594e-07	-2.28102	-1.23122	1.433e-05	-2.26964	-1.23115
100257116	chr14:100257116:G:A	3.31873e-11	-4.89955e-10	-0.883993	3.14573e-06	-4.89955e-10	-0.881598	0.000198813	-4.89955e-10	-0.870787
100257240	chr14:100257240:C:A	4.71596e-12	-1.7049	-1.13031	3.53431e-07	-1.93683	-1.13088	2.62444e-05	-1.76907	-1.12663
100257557	chr14:100257557:TGGGATTAGTGCCCTATAAAAGAGACTCCAGAGTGCTAGCCCTCTGGTTCTCTCTATGCTATGTGACAAGACAGTGTG:T	2.8895e-11	-4.89955e-10	-1.02249	2.77193e-06	-4.89955e-10	-1.0081	0.000172645	-4.89955e-10	-1.01192
100257797	chr14:100257797:TTCA:T	1.10052e-10	-4.89955e-10	0.31479	1.06771e-05	-4.89955e-10	0.340456	0.000778741	-4.89955e-10	0.494526
100257886	chr14:100257886:C:T	3.78432e-11	-4.89955e-10	-0.752707	3.52586e-06	-4.89955e-10	-0.767521	0.000222702	-4.89955e-10	-0.757319
100257933	chr14:100257933:G:A	5.49582e-11	-4.89955e-10	-0.379586	5.23349e-06	-4.89955e-10	-0.372566	0.000332216	-4.89955e-10	-0.357367
100258212	chr14:100258212:A:G	2.32427e-11	-4.89955e-10	-1.24017	2.2022e-06	-4.89955e-10	-1.23819	0.000137471	-4.89955e-10	-1.23974
100258599	chr14:100258599:C:T	8.318e-12	-1.24312	-1.02462	6.60167e-07	-1.42535	-1.01756	3.75466e-05	-1.51829	-1.01928
100258602	chr14:100258602:C:G	2.35138e-11	-4.89955e-10	-1.22857	2.23086e-06	-4.89955e-10	-1.22526	0.000139145	-4.89955e-10	-1.22763
100258649	chr14:100258649:G:A	2.3119e-11	-4.89955e-10	-1.2455	2.18611e-06	-4.89955e-10	-1.24552	0.000136661	-4.89955e-10	-1.24565
100259101	chr14:100259101:A:G	4.13227e-12	-2.28917	-0.67816	4.49131e-07	-2.15173	-0.676359	2.94308e-05	-2.11419	-0.666925
100259166	chr14:100259166:C:T	2.31509e-11	-4.89955e-10	-1.24412	2.18916e-06	-4.89955e-10	-1.24413	0.000136821	-4.89955e-10	-1.24448
100259335	chr14:100259335:G:A	6.50809e-11	-1.05085	0.840328	1.03795e-05	-0.523544	0.835731	0.00103027	-0.17553	0.94995
100259348	chr14:100259348:G:A	1.04357e-10	-4.89955e-10	0.261661	1.01199e-05	-4.89955e-10	0.286863	0.000737004	-4.89955e-10	0.43944
100259368	chr14:100259368:C:T	2.76015e-11	-4.89955e-10	-1.06829	2.62261e-06	-4.89955e-10	-1.06347	0.000163872	-4.89955e-10	-1.06407
100259762	chr14:100259762:A:G	1.10441e-10	-4.89955e-10	0.318319	1.07155e-05	-4.89955e-10	0.344045	0.000781678	-4.89955e-10	0.49829
100260005	chr14:100260005:A:G	2.31831e-11	-4.89955e-10	-1.24273	2.19282e-06	-4.89955e-10	-1.24245	0.000137086	-4.89955e-10	-1.24254
100260014	chr14:100260014:A:AT	2.31854e-11	-4.89955e-10	-1.24264	2.19242e-06	-4.89955e-10	-1.24264	0.000137006	-4.89955e-10	-1.24313
100260141	chr14:100260141:A:G	8.93769e-12	-2.19588	-2.77585e-10	7.83954e-07	-2.27105	-2.77585e-10	4.81977e-05	-2.28784	-2.77585e-10
100260225	chr14:100260225:C:T	3.1063e-11	-4.89955e-10	-0.95014	2.92559e-06	-4.89955e-10	-0.954147	0.000184291	-4.89955e-10	-0.946638
100260493	chr14:100260493:G:A	1.22931e-11	-1.87712	-2.77585e-10	9.06187e-07	-2.12615	-2.77585e-10	5.59948e-05	-2.13789	-2.77585e-10
100260944	chr14:100260944:C:T	5.02347e-12	-1.73081	-1.04123	3.81097e-07	-1.95104	-1.04131	2.82452e-05	-1.78641	-1.03582
100261436	chr14:100261436:G:A	3.31125e-11	-4.89955e-10	-0.886248	3.12098e-06	-4.89955e-10	-0.889497	0.000196429	-4.89955e-10	-0.88285
100261627	chr14:100261627:A:G	4.10957e-11	-4.89955e-10	-0.670257	3.8965e-06	-4.89955e-10	-0.667564	0.000247018	-4.89955e-10	-0.653694
100261858	chr14:100261858:C:T	6.76201e-11	-4.89955e-10	-0.172253	6.32772e-06	-4.89955e-10	-0.182703	0.00039967	-4.89955e-10	-0.172513
100262643	chr14:100262643:G:T	8.81987e-11	-4.89955e-10	0.0934336	8.42571e-06	-4.89955e-10	0.103643	0.000535208	-4.89955e-10	0.119503
100262721	chr14:100262721:A:G	2.31707e-11	-4.89955e-10	-1.24327	2.19211e-06	-4.89955e-10	-1.24278	0.00013692	-4.89955e-10	-1.24376
100262850	chr14:100262850:C:T	6.91978e-11	-4.89955e-10	-0.14919	6.61049e-06	-4.89955e-10	-0.138987	0.000413477	-4.89955e-10	-0.138552
100263373	chr14:100263373:A:T	1.7071e-11	-1.54878	-2.77585e-10	2.15632e-06	-1.25924	-2.77585e-10	0.000149525	-1.15569	-2.77585e-10
100263857	chr14:100263857:G:A	6.70728e-12	-1.47378	-1.00919	4.25803e-07	-1.86596	-1.01547	3.17004e-05	-1.68626	-1.02056
100263980	chr14:100263980:G:C	5.24419e-12	-1.67345	-1.05559	3.92562e-07	-1.90703	-1.05567	2.9394e-05	-1.73196	-1.0504
100263997	chr14:100263997:G:A	9.7248e-12	-1.10703	-1.00445	7.62541e-07	-1.30169	-0.997055	4.30985e-05	-1.40081	-0.998856
100264178	chr14:100264178:T:C	5.50265e-12	-1.61036	-1.07057	4.0544e-07	-1.8598	-1.07062	3.06111e-05	-1.67619	-1.0656
100264267	chr14:100264267:C:T	2.43948e-11	-4.89955e-10	-1.19179	2.29454e-06	-4.89955e-10	-1.19711	0.000144099	-4.89955e-10	-1.19266
100264327	chr14:100264327:C:G	8.1486e-12	-1.08504	-1.20327	6.09238e-07	-1.31748	-1.20571	3.46147e-05	-1.41583	-1.20304
100264583	chr14:100264583:A:G	4.89252e-11	-0.860335	0.364469	7.07006e-06	-0.434898	0.363123	0.000707006	-0.0613559	0.459242
100265179	chr14:100265179:A:G	3.0885e-11	-4.89955e-10	-0.955887	2.93629e-06	-4.89955e-10	-0.950497	0.000183529	-4.89955e-10	-0.950782
100265435	chr14:100265435:G:A	1.15367e-11	-1.94063	-2.77585e-10	1.17357e-06	-1.8676	-2.77585e-10	7.70604e-05	-1.81856	-2.77585e-10
100265512	chr14:100265512:G:A	3.2074e-11	-0.918114	-2.77585e-10	2.18506e-06	-1.246	-2.77585e-10	0.000123148	-1.34977	-2.77585e-10
100265894	chr14:100265894:G:A	1.02939e-11	-1.89479	-0.159824	1.23141e-06	-1.6631	-0.156383	0.000103084	-1.39194	-0.135674
100265898	chr14:100265898:C:T	2.42355e-11	-4.89955e-10	-1.19834	2.28033e-06	-4.89955e-10	-1.20332	0.000143165	-4.89955e-10	-1.19915
100265981	chr14:100265981:G:A	2.31159e-11	-4.89955e-10	-1.24564	2.18583e-06	-4.89955e-10	-1.24565	0.000136663	-4.89955e-10	-1.24564
100266122	chr14:100266122:A:G	8.19531e-12	-1.25525	-1.02735	6.51719e-07	-1.43557	-1.02022	3.72216e-05	-1.52428	-1.02198
100266252	chr14:100266252:A:G	6.13255e-11	-4.89955e-10	-0.269963	5.73775e-06	-4.89955e-10	-0.280576	0.000363058	-4.89955e-10	-0.268589
100266544	chr14:100266544:A:C	3.17068e-11	-0.929629	-2.77585e-10	2.16204e-06	-1.25659	-2.77585e-10	0.000121969	-1.35939	-2.77585e-10
100266613	chr14:100266613:C:T	3.38698e-11	-0.863637	-2.77585e-10	2.29049e-06	-1.19888	-2.77585e-10	0.000128849	-1.30451	-2.77585e-10
100266646	chr14:100266646:A:T	1.47237e-11	-1.6967	-2.77585e-10	9.13265e-07	-2.11837	-2.77585e-10	5.44347e-05	-2.16615	-2.77585e-10
100267136	chr14:100267136:A:G	1.05345e-10	-4.89955e-10	0.271086	1.02177e-05	-4.89955e-10	0.296475	0.000743871	-4.89955e-10	0.448714
100268066	chr14:100268066:T:A	7.9373e-11	-4.89955e-10	-0.0120011	7.60938e-06	-4.89955e-10	0.00173773	0.000475298	-4.89955e-10	0.000788867
100268164	chr14:100268164:T:G	8.83675e-11	-4.89955e-10	0.0953456	8.44199e-06	-4.89955e-10	0.105574	0.000536243	-4.89955e-10	0.121435
100268331	chr14:100268331:A:G	4.79359e-12	-1.73138	-1.0875	3.6205e-07	-1.95544	-1.08818	2.68053e-05	-1.79141	-1.08315
100269363	chr14:100269363:G:A	3.45494e-11	-4.89955e-10	-0.843768	3.25491e-06	-4.89955e-10	-0.84748	0.000205048	-4.89955e-10	-0.839911
100269815	chr14:100269815:T:C	2.60252e-11	-4.89955e-10	-1.12709	2.46484e-06	-4.89955e-10	-1.12552	0.000153514	-4.89955e-10	-1.12936
100269935	chr14:100269935:C:T	3.45166e-11	-4.89955e-10	-0.844717	3.23593e-06	-4.89955e-10	-0.853326	0.000204639	-4.89955e-10	-0.841907
100270382	chr14:100270382:A:G	3.40332e-11	-1.63679	0.77797	4.74725e-06	-1.24239	0.772314	0.000431361	-0.981531	0.885324
100270754	chr14:100270754:A:G	2.40242e-11	-4.89955e-10	-1.2071	2.27629e-06	-4.89955e-10	-1.2051	0.000142896	-4.89955e-10	-1.20104
100271017	chr14:100271017:A:G	5.17748e-11	-0.875199	0.435944	7.52082e-06	-0.442546	0.432578	0.000754547	-0.0688371	0.531802
100271064	chr14:100271064:TAA:T	2.32121e-11	-4.89955e-10	-1.24149	2.19273e-06	-4.89955e-10	-1.2425	0.000137142	-4.89955e-10	-1.24214
100271204	chr14:100271204:G:A	3.65829e-12	-1.95009	-1.13907	2.56116e-07	-2.24122	-1.14855	1.57038e-05	-2.2637	-1.14554
100271234	chr14:100271234:G:A	1.10644e-10	-4.89955e-10	0.32016	1.07353e-05	-4.89955e-10	0.345891	0.000783179	-4.89955e-10	0.500209
100271267	chr14:100271267:A:T	3.2259e-11	-0.912363	-2.77585e-10	2.19597e-06	-1.24102	-2.77585e-10	0.000123732	-1.34503	-2.77585e-10
100271462	chr14:100271462:T:G	3.61013e-11	-4.89955e-10	-0.799829	3.42291e-06	-4.89955e-10	-0.797152	0.000216598	-4.89955e-10	-0.785109
100271856	chr14:100271856:C:T	8.28775e-12	-1.25481	-1.01657	6.58988e-07	-1.43564	-1.00906	3.75052e-05	-1.52777	-1.0109
100272359	chr14:100272359:T:C	1.05634e-10	-4.89955e-10	0.27382	1.02442e-05	-4.89955e-10	0.299072	0.000746569	-4.89955e-10	0.452335
100272395	chr14:100272395:G:A	5.07347e-12	-1.65922	-1.10291	3.78808e-07	-1.89545	-1.10292	2.83814e-05	-1.71889	-1.09853
100272451	chr14:100272451:A:G	1.13552e-11	-1.07652	-0.879958	7.88767e-07	-1.37444	-0.890493	4.50903e-05	-1.47136	-0.883127
100272614	chr14:100272614:C:A	8.51556e-11	-4.89955e-10	0.058321	8.13517e-06	-4.89955e-10	0.068553	0.000516646	-4.89955e-10	0.0842057
100272650	chr14:100272650:C:T	8.50601e-11	-4.89955e-10	0.0571993	8.13136e-06	-4.89955e-10	0.0680839	0.000516223	-4.89955e-10	0.0833863
100272843	chr14:100272843:A:C	8.08962e-12	-1.27281	-1.02277	6.43795e-07	-1.45259	-1.01543	3.67127e-05	-1.54281	-1.01722
100273060	chr14:100273060:G:C	8.09694e-12	-1.25688	-1.03779	6.44353e-07	-1.43652	-1.03063	3.66611e-05	-1.52901	-1.03242
100273180	chr14:100273180:G:A	2.3183e-11	-4.89955e-10	-1.24274	2.1922e-06	-4.89955e-10	-1.24274	0.000136992	-4.89955e-10	-1.24323
100273892	chr14:100273892:C:A	4.66854e-12	-1.68951	-1.1558	3.36599e-07	-1.96016	-1.15635	2.46689e-05	-1.80508	-1.15253
100274488	chr14:100274488:G:C	8.33763e-12	-1.25808	-1.0073	6.63152e-07	-1.43864	-0.999754	3.77244e-05	-1.53128	-1.00156
100274567	chr14:100274567:G:C	7.36362e-11	-0.934653	0.847631	1.19138e-05	-0.394324	0.844377	0.00118868	-0.0410729	0.958515
100274845	chr14:100274845:G:T	8.80834e-12	-1.17215	-1.03831	6.94095e-07	-1.3615	-1.03129	3.93423e-05	-1.4578	-1.03305
100275242	chr14:100275242:T:C	6.15208e-11	-4.89955e-10	-0.266784	5.89156e-06	-4.89955e-10	-0.254123	0.000367855	-4.89955e-10	-0.255463
100276321	chr14:100276321:T:C	2.17404e-10	-1.39592	2.39152	3.44825e-05	-0.864634	2.37744	0.00333668	-0.56818	2.51776
100279057	chr14:100279057:G:A	2.69149e-11	-4.89955e-10	-1.09348	2.57217e-06	-4.89955e-10	-1.08289	0.00016018	-4.89955e-10	-1.08686
100279253	chr14:100279253:T:C	8.56887e-12	-2.23802	-2.77585e-10	7.74319e-07	-2.28342	-2.77585e-10	4.80467e-05	-2.29098	-2.77585e-10
100279286	chr14:100279286:T:C	1.32205e-11	-1.80439	-2.77585e-10	1.44171e-06	-1.66182	-2.77585e-10	7.75703e-05	-1.81197	-2.77585e-10
100280673	chr14:100280673:CT:C	1.22618e-11	-1.87967	-2.77585e-10	1.00786e-06	-2.01981	-2.77585e-10	5.83206e-05	-2.0972	-2.77585e-10
100280714	chr14:100280714:A:G	2.55732e-11	-4.89955e-10	-1.14461	2.39736e-06	-4.89955e-10	-1.15327	0.000151094	-4.89955e-10	-1.14525
100280776	chr14:100280776:G:A	4.94036e-11	-4.89955e-10	-0.486136	4.6995e-06	-4.89955e-10	-0.480187	0.000298194	-4.89955e-10	-0.465408
100280865	chr14:100280865:T:C	3.4406e-11	-0.89965	0.0517221	5.69403e-06	-0.35715	0.0689246	0.000361406	-0.407379	0.134227
100280926	chr14:100280926:T:C	1.62972e-10	-4.89955e-10	0.70742	1.56131e-05	-4.89955e-10	0.720469	0.00110943	-4.89955e-10	0.84845
100280985	chr14:100280985:G:A	5.47006e-11	-4.89955e-10	-0.384284	5.19648e-06	-4.89955e-10	-0.379662	0.000325042	-4.89955e-10	-0.379199
100281316	chr14:100281316:A:G	4.2503e-11	-4.89955e-10	-0.636583	3.94737e-06	-4.89955e-10	-0.654595	0.000250413	-4.89955e-10	-0.640042
100281549	chr14:100281549:T:G	5.57238e-11	-4.89955e-10	-0.365751	5.29296e-06	-4.89955e-10	-0.361265	0.000331248	-4.89955e-10	-0.360285
100281560	chr14:100281560:C:T	2.48267e-11	-4.89955e-10	-1.17424	2.367e-06	-4.89955e-10	-1.16602	0.000147679	-4.89955e-10	-1.16811
100281586	chr14:100281586:A:G	5.4489e-11	-4.89955e-10	-0.388161	5.18556e-06	-4.89955e-10	-0.381766	0.000329252	-4.89955e-10	-0.36633
100281855	chr14:100281855:G:A	2.94804e-11	-0.989639	-0.0127936	4.93433e-06	-0.430012	-0.00141657	0.000307763	-0.490013	0.0561888
100282131	chr14:100282131:G:A	2.39792e-11	-4.89955e-10	-1.20897	2.27379e-06	-4.89955e-10	-1.20619	0.000141899	-4.89955e-10	-1.20804
100282206	chr14:100282206:C:T	2.3427e-11	-1.23227	-2.77585e-10	1.64617e-06	-1.52919	-2.77585e-10	9.42515e-05	-1.61719	-2.77585e-10
100282248	chr14:100282248:T:C	3.45786e-11	-4.89955e-10	-0.842924	3.27622e-06	-4.89955e-10	-0.840955	0.000203843	-4.89955e-10	-0.845805
100282286	chr14:100282286:C:A	1.54076e-11	-0.407055	-1.24424	2.24026e-06	0.0232914	-1.24435	0.000131489	-0.0394132	-1.24481
100282453	chr14:100282453:T:A	9.24358e-12	-0.979141	-1.18309	6.26474e-07	-1.31633	-1.17896	3.77381e-05	-1.35367	-1.17882
100282657	chr14:100282657:A:G	8.35593e-12	-1.08045	-1.18274	5.73758e-07	-1.4046	-1.17859	3.46144e-05	-1.44043	-1.17846
100283354	chr14:100283354:T:C	9.53194e-12	-0.996143	-1.13537	6.42023e-07	-1.34155	-1.12922	3.86721e-05	-1.37437	-1.13366
100283747	chr14:100283747:C:G	8.58038e-12	-1.0512	-1.18548	5.85688e-07	-1.38122	-1.1814	3.54096e-05	-1.41515	-1.18102
100283949	chr14:100283949:A:G	9.00156e-12	-1.0236	-1.16516	6.15097e-07	-1.35325	-1.16037	3.71154e-05	-1.38915	-1.15998
100284298	chr14:100284298:C:T	2.74402e-12	-2.27259	-1.10414	3.27029e-07	-2.04081	-1.10454	2.13084e-05	-1.99959	-1.10446
100284438	chr14:100284438:C:T	2.31142e-11	-4.89955e-10	-1.24571	2.18567e-06	-4.89955e-10	-1.24572	0.000136651	-4.89955e-10	-1.24572
100284756	chr14:100284756:G:A	2.34924e-10	-4.89955e-10	1.0731	2.23742e-05	-4.89955e-10	1.08027	0.00143729	-4.89955e-10	1.10736
100286307	chr14:100286307:A:C	5.28275e-12	-2.00108	-0.720628	8.62962e-07	-1.44646	-0.728566	5.7871e-05	-1.3846	-0.720339
100286332	chr14:100286332:C:A	1.11217e-10	-4.89955e-10	0.325326	1.06266e-05	-4.89955e-10	0.335713	0.000678766	-4.89955e-10	0.357123
100286650	chr14:100286650:C:A	2.36426e-11	-4.89955e-10	-1.22311	2.23105e-06	-4.89955e-10	-1.22517	0.000139082	-4.89955e-10	-1.22809
100286952	chr14:100286952:G:C	1.84221e-10	-4.89955e-10	0.829977	1.76195e-05	-4.89955e-10	0.84136	0.00110445	-4.89955e-10	0.843952
100287123	chr14:100287123:A:G	2.81774e-11	-4.89955e-10	-1.04764	2.67634e-06	-4.89955e-10	-1.04319	0.000167369	-4.89955e-10	-1.04295
100287368	chr14:100287368:GC:G	1.36172e-11	-1.77482	-2.77585e-10	1.64034e-06	-1.53274	-2.77585e-10	0.000112206	-1.44282	-2.77585e-10
100287405	chr14:100287405:C:T	7.78894e-11	0.173286	-0.204155	1.05856e-05	0.556856	-0.225008	0.000617581	0.438544	-0.175888
100288707	chr14:100288707:G:A	2.91479e-11	-4.89955e-10	-1.01378	2.76223e-06	-4.89955e-10	-1.0116	0.000174242	-4.89955e-10	-1.00271
100289460	chr14:100289460:G:A	4.74773e-11	-4.89955e-10	-0.525907	4.4909e-06	-4.89955e-10	-0.525592	0.000283003	-4.89955e-10	-0.517696
100289525	chr14:100289525:T:C	2.33915e-11	-4.89955e-10	-1.23378	2.20867e-06	-4.89955e-10	-1.23525	0.000137806	-4.89955e-10	-1.2373
100289697	chr14:100289697:G:A	2.44956e-11	-4.89955e-10	-1.18767	2.30863e-06	-4.89955e-10	-1.19099	0.000143742	-4.89955e-10	-1.19513
100290161	chr14:100290161:G:A	5.46096e-11	-4.89955e-10	-0.38595	5.08023e-06	-4.89955e-10	-0.402287	0.000322097	-4.89955e-10	-0.3883
100290827	chr14:100290827:C:T	5.16008e-11	-4.89955e-10	-0.442622	4.88593e-06	-4.89955e-10	-0.441285	0.000308392	-4.89955e-10	-0.431781
100291029	chr14:100291029:G:A	3.24827e-11	-4.89955e-10	-0.905452	3.05024e-06	-4.89955e-10	-0.912424	0.000192304	-4.89955e-10	-0.904073
100291660	chr14:100291660:G:A	2.58747e-11	-4.89955e-10	-1.13289	2.45041e-06	-4.89955e-10	-1.13139	0.000153652	-4.89955e-10	-1.12847
100292165	chr14:100292165:G:A	6.44141e-12	-1.69152	-0.831888	5.74539e-07	-1.73517	-0.846659	3.51516e-05	-1.76348	-0.840006
100292940	chr14:100292940:C:T	6.22928e-10	3.10078	-1.05251	8.62162e-05	3.47876	-1.04954	0.00744455	3.81024	-1.05816
100293628	chr14:100293628:A:G	2.60662e-11	-4.89955e-10	-1.12552	2.46243e-06	-4.89955e-10	-1.1265	0.000156759	-4.89955e-10	-1.10845
100293820	chr14:100293820:G:A	2.34971e-11	-4.89955e-10	-1.22928	2.22381e-06	-4.89955e-10	-1.22842	0.00013947	-4.89955e-10	-1.2253
100293935	chr14:100293935:C:T	3.58648e-12	-1.86683	-1.24215	5.50355e-07	-1.38221	-1.24262	3.51136e-05	-1.3617	-1.24286
100296004	chr14:100296004:A:T	2.36926e-11	-4.89955e-10	-1.221	2.24408e-06	-4.89955e-10	-1.21935	0.000139816	-4.89955e-10	-1.22283
100296403	chr14:100296403:A:G	4.21725e-12	-1.81654	-1.13044	7.82476e-07	-1.14373	-1.12921	5.07982e-05	-1.12116	-1.11413
100296570	chr14:100296570:G:A	3.03283e-11	-4.89955e-10	-0.974077	2.86265e-06	-4.89955e-10	-0.975895	0.000177607	-4.89955e-10	-0.983577
100297032	chr14:100297032:A:G	1.17204e-10	1.60154	-1.22379	1.47765e-05	1.8888	-1.22341	0.00114621	2.10711	-1.22604
100297236	chr14:100297236:C:G	8.63734e-12	-2.23006	-2.77585e-10	7.85137e-07	-2.26954	-2.77585e-10	4.87738e-05	-2.27596	-2.77585e-10
100297295	chr14:100297295:C:A	2.41132e-11	-4.89955e-10	-1.2034	2.27873e-06	-4.89955e-10	-1.20403	0.000142011	-4.89955e-10	-1.20725
100297525	chr14:100297525:G:A	3.85436e-11	-0.734368	-2.77585e-10	2.38573e-06	-1.15814	-2.77585e-10	0.000156271	-1.11156	-2.77585e-10
100298212	chr14:100298212:A:G	5.2697e-12	-1.72133	-1.00286	1.25413e-06	-0.799721	-1.00148	7.84752e-05	-0.817038	-0.983332
100298224	chr14:100298224:C:T	8.51043e-12	-2.24487	-2.77585e-10	7.79261e-07	-2.27705	-2.77585e-10	5.07596e-05	-2.23605	-2.77585e-10
100298297	chr14:100298297:G:A	3.65937e-11	-4.89955e-10	-0.786284	3.475e-06	-4.89955e-10	-0.782051	0.000217782	-4.89955e-10	-0.77966
100298302	chr14:100298302:G:A	5.25493e-12	-1.78233	-0.944666	1.20274e-06	-0.899749	-0.943291	7.56212e-05	-0.914612	-0.922805
100298419	chr14:100298419:G:A	1.93427e-10	0.878743	-2.77585e-10	1.04397e-05	0.317972	-2.77585e-10	0.000726344	0.42487	-2.77585e-10
100299485	chr14:100299485:G:A	8.26591e-12	-2.27402	-2.77585e-10	7.69376e-07	-2.28982	-2.77585e-10	4.91442e-05	-2.26839	-2.77585e-10
100299486	chr14:100299486:T:C	1.89414e-11	-2.25717	0.812361	2.44951e-06	-1.94289	0.811137	0.000140925	-2.03204	0.81711
100300278	chr14:100300278:A:G	2.75813e-11	-4.89955e-10	-1.06902	2.62018e-06	-4.89955e-10	-1.0644	0.000163848	-4.89955e-10	-1.06421
100300327	chr14:100300327:G:A	5.04137e-12	-1.6716	-1.09688	1.02528e-06	-0.908425	-1.09426	6.65267e-05	-0.886978	-1.07857
100300707	chr14:100300707:C:G	4.21201e-12	-1.70274	-1.24548	8.64688e-07	-0.927668	-1.24536	5.53291e-05	-0.905736	-1.24412
100300890	chr14:100300890:CCTTT:C	4.6507e-12	-2.15912	-0.690023	4.54652e-07	-2.1318	-0.68407	3.01138e-05	-2.07547	-0.682697
100301298	chr14:100301298:C:T	4.76388e-11	-4.89955e-10	-0.522512	4.51773e-06	-4.89955e-10	-0.519635	0.000280662	-4.89955e-10	-0.526001
100301411	chr14:100301411:T:C	4.89266e-12	-1.60892	-1.18951	1.46171e-06	-0.45837	-1.18967	8.79414e-05	-0.507816	-1.17867
100301670	chr14:100301670:T:C	5.29971e-12	-1.47349	-1.24502	1.20755e-06	-0.594226	-1.24483	7.69216e-05	-0.577183	-1.24318
100301684	chr14:100301684:C:T	5.41535e-12	-1.46799	-1.22893	1.23013e-06	-0.592403	-1.22812	7.86561e-05	-0.575798	-1.22227
100302134	chr14:100302134:C:T	3.0966e-11	-4.89955e-10	-0.95327	2.94652e-06	-4.89955e-10	-0.947019	0.000184489	-4.89955e-10	-0.945562
100302297	chr14:100302297:C:T	7.07499e-11	-4.89955e-10	-0.127008	6.54195e-06	-4.89955e-10	-0.149408	0.000414519	-4.89955e-10	-0.136033
100302619	chr14:100302619:T:C	4.09292e-11	-4.89955e-10	-0.674314	3.86807e-06	-4.89955e-10	-0.674887	0.000245548	-4.89955e-10	-0.659662
100303126	chr14:100303126:C:G	4.95435e-11	-4.89955e-10	-0.483308	4.69673e-06	-4.89955e-10	-0.480778	0.00029188	-4.89955e-10	-0.48681
100303601	chr14:100303601:G:A	3.64193e-12	-1.86752	-1.22613	5.60174e-07	-1.37986	-1.22729	3.57113e-05	-1.35838	-1.22931
100303827	chr14:100303827:G:A	6.7593e-11	-4.89955e-10	-0.172655	6.25184e-06	-4.89955e-10	-0.194767	0.000396043	-4.89955e-10	-0.181631
100305146	chr14:100305146:T:C	3.39466e-10	2.24388	-0.802671	4.49224e-05	2.57703	-0.799735	0.00375497	2.88112	-0.813435
100305194	chr14:100305194:TCCGACGCCA:T	1.13088e-11	-0.714973	-1.2456	1.08856e-06	-0.697213	-1.24558	8.41258e-05	-0.485144	-1.2457
100305343	chr14:100305343:G:A	2.41016e-11	-4.89955e-10	-1.20388	2.27479e-06	-4.89955e-10	-1.20576	0.000142064	-4.89955e-10	-1.20688
100305543	chr14:100305543:C:T	7.74337e-12	-1.22411	-1.11521	4.8379e-07	-1.63976	-1.11399	2.53483e-05	-1.81831	-1.11213
100305765	chr14:100305765:C:T	2.561e-11	-4.89955e-10	-1.14318	2.41934e-06	-4.89955e-10	-1.14415	0.000150668	-4.89955e-10	-1.14807
100306289	chr14:100306289:C:T	2.34851e-11	-4.89955e-10	-1.22979	2.22149e-06	-4.89955e-10	-1.22947	0.000139055	-4.89955e-10	-1.22828
100306335	chr14:100306335:G:C	2.28105e-11	-0.0539481	-1.20499	9.65568e-07	-0.859025	-1.20366	6.91792e-05	-0.728087	-1.19837
100306464	chr14:100306464:G:A	3.06573e-11	-4.89955e-10	-0.963288	2.91185e-06	-4.89955e-10	-0.958857	0.000182215	-4.89955e-10	-0.957968
100307364	chr14:100307364:G:A	3.21964e-11	-4.89955e-10	-0.914303	3.04683e-06	-4.89955e-10	-0.913543	0.000190946	-4.89955e-10	-0.911163
100307448	chr14:100307448:G:A	3.32529e-11	-0.882018	-2.77585e-10	2.14758e-06	-1.2633	-2.77585e-10	0.000140819	-1.21568	-2.77585e-10
100307730	chr14:100307730:A:G	3.63844e-11	-4.89955e-10	-0.792018	3.43645e-06	-4.89955e-10	-0.793205	0.000215743	-4.89955e-10	-0.789064
100307866	chr14:100307866:C:T	1.8594e-10	0.839263	-2.77585e-10	2.82911e-05	1.3149	-2.77585e-10	0.00124556	0.964186	-2.77585e-10
100308139	chr14:100308139:T:C	5.49147e-12	-1.45918	-1.22379	4.11335e-07	-1.69019	-1.2258	2.63704e-05	-1.66637	-1.22454
100308321	chr14:100308321:T:G	3.49823e-11	-4.89955e-10	-0.831318	3.30383e-06	-4.89955e-10	-0.832563	0.000207387	-4.89955e-10	-0.828564
100308395	chr14:100308395:G:C	2.90955e-11	-4.89955e-10	-1.01558	2.75168e-06	-4.89955e-10	-1.01543	0.000172327	-4.89955e-10	-1.01376
100309474	chr14:100309474:A:T	2.7528e-11	-4.89955e-10	-1.07095	2.6127e-06	-4.89955e-10	-1.06726	0.00016352	-4.89955e-10	-1.06622
100310045	chr14:100310045:G:A	9.79589e-12	-0.878852	-1.22534	5.07078e-07	-1.47969	-1.22705	2.50282e-05	-1.71671	-1.22644
100310431	chr14:100310431:C:T	9.54718e-12	-2.02754	-0.102368	1.98071e-06	-1.26093	-0.0832585	0.000140933	-1.12834	-0.0865245
100310567	chr14:100310567:C:T	1.12348e-11	-1.96714	-2.77585e-10	9.75605e-07	-2.05234	-2.77585e-10	6.77871e-05	-1.94678	-2.77585e-10
100310594	chr14:100310594:G:A	1.93726e-10	-4.89955e-10	0.880285	1.89566e-05	-4.89955e-10	0.914508	0.00141544	-4.89955e-10	1.09204
100310659	chr14:100310659:T:C	6.91344e-12	-1.21288	-1.23981	3.8619e-07	-1.73794	-1.24113	2.00422e-05	-1.92586	-1.23945
100310830	chr14:100310830:C:A	1.52899e-10	-4.89955e-10	0.643616	1.45593e-05	-4.89955e-10	0.650585	0.000921404	-4.89955e-10	0.662745
100310993	chr14:100310993:T:G	2.31934e-11	-4.89955e-10	-1.24229	2.19456e-06	-4.89955e-10	-1.24166	0.000137026	-4.89955e-10	-1.24298
100311466	chr14:100311466:G:A	9.36833e-11	-4.89955e-10	0.153761	8.79906e-06	-4.89955e-10	0.147001	0.000551495	-4.89955e-10	0.149479
100311641	chr14:100311641:T:C	1.14887e-10	-4.89955e-10	0.357791	1.09443e-05	-4.89955e-10	0.365172	0.000685209	-4.89955e-10	0.366572
100312465	chr14:100312465:C:T	1.22703e-11	-2.27102	0.392041	1.15538e-06	-2.28979	0.406573	7.48779e-05	-2.27951	0.432215
100314405	chr14:100314405:G:C	2.09841e-11	-2.24516	0.902767	2.29125e-06	-2.12145	0.922908	0.000156249	-2.06203	0.950326
100314437	chr14:100314437:C:T	6.94515e-11	-4.89955e-10	-0.14553	6.61962e-06	-4.89955e-10	-0.137605	0.000415161	-4.89955e-10	-0.134485
100314835	chr14:100314835:A:G	8.31251e-12	-2.2684	-2.77585e-10	8.61002e-07	-2.1773	-2.77585e-10	5.17015e-05	-2.21767	-2.77585e-10
100314934	chr14:100314934:C:G	1.30898e-10	-4.89955e-10	0.488261	1.2808e-05	-4.89955e-10	0.522429	0.000947091	-4.89955e-10	0.690242
100315190	chr14:100315190:G:A	9.64784e-12	-2.11942	-2.77585e-10	8.33276e-07	-2.21003	-2.77585e-10	5.04468e-05	-2.24223	-2.77585e-10
100315339	chr14:100315339:C:G	2.85161e-11	-1.03569	-2.77585e-10	5.44824e-06	-0.332351	-2.77585e-10	0.000280028	-0.528263	-2.77585e-10
100315729	chr14:100315729:C:T	8.60091e-12	-0.989835	-1.24446	1.42069e-06	-0.431973	-1.24453	9.24073e-05	-0.39314	-1.24381
100315766	chr14:100315766:A:G	3.9206e-11	0.0178707	-0.735201	2.01312e-06	-0.591769	-0.736188	8.89621e-05	-0.936234	-0.738708
100316299	chr14:100316299:G:A	6.61153e-11	-4.89955e-10	-0.194759	6.20078e-06	-4.89955e-10	-0.202969	0.000388472	-4.89955e-10	-0.200932
100316439	chr14:100316439:G:A	4.8247e-11	-4.89955e-10	-0.509826	4.61854e-06	-4.89955e-10	-0.497566	0.000287318	-4.89955e-10	-0.502563
100316742	chr14:100316742:T:A	2.47049e-11	-4.89955e-10	-1.17916	2.33898e-06	-4.89955e-10	-1.17793	0.000146359	-4.89955e-10	-1.17709
100316874	chr14:100316874:A:G	3.25021e-11	-4.89955e-10	-0.904853	3.08178e-06	-4.89955e-10	-0.902136	0.000193576	-4.89955e-10	-0.897482
100317180	chr14:100317180:C:T	3.25135e-12	-2.12089	-1.0862	2.87125e-07	-2.18777	-1.08771	1.7809e-05	-2.19001	-1.09343
100317790	chr14:100317790:C:T	2.54757e-09	-4.89955e-10	3.45673	0.000253457	-4.89955e-10	3.50755	0.0213913	-4.89955e-10	3.80758
100317936	chr14:100317936:C:T	6.20272e-11	-4.89955e-10	-0.258585	5.9303e-06	-4.89955e-10	-0.247569	0.000394426	-4.89955e-10	-0.18572
100318633	chr14:100318633:C:T	2.80426e-12	-2.18405	-1.17097	2.6944e-07	-2.17336	-1.1657	1.66688e-05	-2.18724	-1.16237
100318844	chr14:100318844:C:T	2.85323e-11	-4.89955e-10	-1.03512	2.69079e-06	-4.89955e-10	-1.03781	0.000167719	-4.89955e-10	-1.04086
100318846	chr14:100318846:A:G	2.3381e-11	-4.89955e-10	-1.23424	2.21075e-06	-4.89955e-10	-1.23431	0.000138251	-4.89955e-10	-1.23408
100318934	chr14:100318934:T:C	2.59181e-11	-4.89955e-10	-1.13122	2.456e-06	-4.89955e-10	-1.12911	0.00015346	-4.89955e-10	-1.12971
100319017	chr14:100319017:G:A	2.51854e-11	-4.89955e-10	-1.15989	2.38592e-06	-4.89955e-10	-1.15806	0.000149093	-4.89955e-10	-1.15858
100319063	chr14:100319063:AT:A	2.37384e-11	-4.89955e-10	-1.21907	2.2464e-06	-4.89955e-10	-1.21832	0.00014064	-4.89955e-10	-1.21695
100319111	chr14:100319111:A:G	2.51747e-11	-4.89955e-10	-1.16032	2.39905e-06	-4.89955e-10	-1.15257	0.000148846	-4.89955e-10	-1.16024
100320096	chr14:100320096:G:C	8.12661e-12	-2.29102	-2.77585e-10	7.80248e-07	-2.27579	-2.77585e-10	5.05464e-05	-2.24026	-2.77585e-10
100320694	chr14:100320694:C:T	2.41863e-11	-4.89955e-10	-1.20037	2.29455e-06	-4.89955e-10	-1.19711	0.000143182	-4.89955e-10	-1.19904
100320902	chr14:100320902:G:T	2.48751e-12	-2.23295	-1.24193	3.04255e-07	-1.97463	-1.2429	1.7789e-05	-2.04283	-1.24175
100320954	chr14:100320954:C:T	1.00588e-10	0.224873	-2.77585e-10	5.44118e-06	-0.333648	-2.77585e-10	0.0004188	-0.12576	-2.77585e-10
100321058	chr14:100321058:G:A	6.08766e-11	-4.89955e-10	-0.27731	5.68676e-06	-4.89955e-10	-0.289504	0.000357711	-4.89955e-10	-0.283427
100321227	chr14:100321227:G:A	9.16143e-12	-1.46062	-0.710534	4.66992e-07	-2.05421	-0.734877	3.19696e-05	-1.98214	-0.716232
100321284	chr14:100321284:G:C	6.45469e-11	-4.89955e-10	-0.218768	6.02783e-06	-4.89955e-10	-0.231256	0.00037929	-4.89955e-10	-0.224851
100321651	chr14:100321651:A:AGAAGGAAG	2.31166e-11	-4.89955e-10	-1.24561	2.18589e-06	-4.89955e-10	-1.24562	0.000136653	-4.89955e-10	-1.24571
100321729	chr14:100321729:G:A	2.67328e-11	-4.89955e-10	-1.10027	2.5314e-06	-4.89955e-10	-1.09887	0.000158418	-4.89955e-10	-1.09792
100322237	chr14:100322237:C:A	3.94811e-12	-1.97789	-1.03503	2.73832e-07	-2.27897	-1.04392	1.74807e-05	-2.26553	-1.03653
100322303	chr14:100322303:A:G	3.21388e-12	-2.02542	-1.19325	2.33183e-07	-2.28617	-1.1974	1.47745e-05	-2.27555	-1.1947
100322496	chr14:100322496:G:A	9.4489e-11	-4.89955e-10	0.162324	8.81044e-06	-4.89955e-10	0.148294	0.00056356	-4.89955e-10	0.171121
100322514	chr14:100322514:G:C	2.31129e-11	-4.89955e-10	-1.24577	2.18557e-06	-4.89955e-10	-1.24577	0.000136644	-4.89955e-10	-1.24578
100322617	chr14:100322617:A:C	2.56103e-11	-4.89955e-10	-1.14316	2.41736e-06	-4.89955e-10	-1.14497	0.000151845	-4.89955e-10	-1.14029
100322640	chr14:100322640:G:A	3.52598e-12	-2.01323	-1.11278	2.52739e-07	-2.28265	-1.12039	1.60998e-05	-2.26908	-1.11527
100323406	chr14:100323406:A:G	3.32228e-11	-4.89955e-10	-0.882922	3.16812e-06	-4.89955e-10	-0.874506	0.000196864	-4.89955e-10	-0.880642
100323488	chr14:100323488:G:T	3.52037e-11	-4.89955e-10	-0.825009	3.33017e-06	-4.89955e-10	-0.824622	0.000207878	-4.89955e-10	-0.826203
100323775	chr14:100323775:A:G	3.22295e-11	-4.89955e-10	-0.913278	3.03538e-06	-4.89955e-10	-0.917308	0.000190611	-4.89955e-10	-0.912916
100323803	chr14:100323803:G:A	5.71202e-12	-1.58061	-1.06298	4.11411e-07	-1.84564	-1.07016	2.23167e-05	-1.99268	-1.06514
100323923	chr14:100323923:C:T	5.76354e-10	1.97056	-2.77585e-10	1.17258e-05	0.43415	-2.77585e-10	0.00049162	0.0345532	-2.77585e-10
100324119	chr14:100324119:C:T	2.58924e-11	-4.89955e-10	-1.13221	2.41904e-06	-4.89955e-10	-1.14427	0.000152104	-4.89955e-10	-1.13859
100324123	chr14:100324123:G:A	1.05698e-11	-2.02325	-0.00490512	2.09561e-06	-1.28761	-0.00018785	0.000126896	-1.34617	0.0263825
100324536	chr14:100324536:C:G	1.1421e-11	-1.9345	-0.016209	7.59324e-07	-2.29101	-0.0119593	4.87505e-05	-2.28999	0.0135548
100324629	chr14:100324629:G:T	2.31547e-11	-4.89955e-10	-1.24396	2.18959e-06	-4.89955e-10	-1.24393	0.000136806	-4.89955e-10	-1.24459
100324647	chr14:100324647:T:A	2.31175e-11	-4.89955e-10	-1.24557	2.18618e-06	-4.89955e-10	-1.24549	0.000136753	-4.89955e-10	-1.24498
100324656	chr14:100324656:C:T	3.80774e-11	-4.89955e-10	-0.746538	3.51171e-06	-4.89955e-10	-0.77154	0.000222048	-4.89955e-10	-0.760258
100325789	chr14:100325789:C:T	4.16808e-12	-1.79591	-1.16279	4.18482e-07	-1.73507	-1.16369	2.58246e-05	-1.75593	-1.15589
100325883	chr14:100325883:C:T	2.31945e-11	-4.89955e-10	-1.24224	2.19146e-06	-4.89955e-10	-1.24307	0.00013695	-4.89955e-10	-1.24354
100326201	chr14:100326201:C:T	7.93971e-11	-4.89955e-10	-0.0116968	7.77371e-06	-4.89955e-10	0.0231029	0.00048367	-4.89955e-10	0.0182507
100326749	chr14:100326749:A:G	2.73451e-11	-4.89955e-10	-1.07762	2.60806e-06	-4.89955e-10	-1.06904	0.000163622	-4.89955e-10	-1.06559
100326760	chr14:100326760:G:A	2.41405e-11	-4.89955e-10	-1.20227	2.28098e-06	-4.89955e-10	-1.20304	0.000143028	-4.89955e-10	-1.20012
100327094	chr14:100327094:G:A	4.59812e-12	-1.72381	-1.1367	4.70655e-07	-1.64373	-1.13755	2.92716e-05	-1.65831	-1.12823
100327365	chr14:100327365:G:A	2.32358e-11	-4.89955e-10	-1.24046	2.19616e-06	-4.89955e-10	-1.24093	0.000137281	-4.89955e-10	-1.24112
100327574	chr14:100327574:G:A	7.58384e-11	-4.89955e-10	-0.0575538	7.30949e-06	-4.89955e-10	-0.0384703	0.000478554	-4.89955e-10	0.00761545
100327789	chr14:100327789:G:A	2.96535e-11	-0.559623	-0.436955	9.62153e-07	-1.66221	-0.404017	5.49982e-05	-1.75135	-0.404507
100327977	chr14:100327977:T:C	1.17139e-10	1.2818	-0.904596	3.9325e-06	0.233127	-0.891494	0.000181487	-0.069748	-0.89222
100328038	chr14:100328038:T:G	3.26145e-11	-4.89955e-10	-0.901402	3.06912e-06	-4.89955e-10	-0.906253	0.000191431	-4.89955e-10	-0.908628
100328067	chr14:100328067:C:T	2.03623e-10	1.98167	-1.05155	5.43141e-06	0.709986	-1.04543	0.000255267	0.424909	-1.04575
100328481	chr14:100328481:C:T	7.35097e-12	-1.54894	-0.842389	3.67081e-07	-2.21344	-0.816375	2.21796e-05	-2.23548	-0.828499
100328578	chr14:100328578:C:T	8.03892e-11	-4.89955e-10	0.000721059	7.74113e-06	-4.89955e-10	0.0189036	0.000510368	-4.89955e-10	0.0719783
100329119	chr14:100329119:G:A	7.27204e-11	-4.89955e-10	-0.0995369	6.99831e-06	-4.89955e-10	-0.0819753	0.000460472	-4.89955e-10	-0.0309013
100329282	chr14:100329282:C:T	8.75377e-11	0.0859108	-2.77585e-10	2.21423e-05	1.06984	-2.77585e-10	0.0010409	0.784684	-2.77585e-10
100329288	chr14:100329288:G:A	7.44396e-11	1.16945	-1.24562	2.65662e-05	2.49765	-1.24565	0.00116801	2.14559	-1.24569
100329293	chr14:100329293:C:T	1.24876e-10	1.53282	-1.09166	3.48482e-06	0.307471	-1.0867	0.000164416	0.0265987	-1.08735
100329326	chr14:100329326:G:A	1.33442e-10	1.36643	-0.858919	3.93922e-06	0.194917	-0.851578	0.000186507	-0.0817554	-0.852928
100329692	chr14:100329692:C:T	1.13486e-10	0.34552	-2.77585e-10	2.97514e-05	1.36523	-2.77585e-10	0.00137592	1.06373	-2.77585e-10
100329951	chr14:100329951:T:A	7.12836e-11	-4.89955e-10	-0.119493	6.84991e-06	-4.89955e-10	-0.103409	0.000447443	-4.89955e-10	-0.0596036
100330159	chr14:100330159:T:C	2.9473e-11	-4.89955e-10	-1.00268	2.8177e-06	-4.89955e-10	-0.991725	0.000176277	-4.89955e-10	-0.991099
100330331	chr14:100330331:A:T	7.41177e-11	-4.89955e-10	-0.0805048	7.1212e-06	-4.89955e-10	-0.0645682	0.000468942	-4.89955e-10	-0.0126733
100330846	chr14:100330846:C:T	2.31969e-11	-4.89955e-10	-1.24214	2.1921e-06	-4.89955e-10	-1.24279	0.000136875	-4.89955e-10	-1.24409
100331555	chr14:100331555:C:T	3.90274e-11	-4.89955e-10	-0.721896	3.73637e-06	-4.89955e-10	-0.709528	0.000241828	-4.89955e-10	-0.674926
100331675	chr14:100331675:A:G	1.25584e-11	-1.88997	0.034204	1.34118e-06	-1.76447	0.0303809	8.9257e-05	-1.7171	0.0454715
100331900	chr14:100331900:T:C	3.95141e-12	-1.78444	-1.22764	9.10021e-07	-0.897345	-1.22459	4.81528e-05	-1.06438	-1.2244
100332487	chr14:100332487:C:T	2.34442e-11	-4.89955e-10	-1.23154	2.21514e-06	-4.89955e-10	-1.23233	0.000138457	-4.89955e-10	-1.2326
100332589	chr14:100332589:G:A	2.32355e-11	-4.89955e-10	-1.24048	2.19794e-06	-4.89955e-10	-1.24012	0.000137457	-4.89955e-10	-1.23984
100332955	chr14:100332955:A:AC	1.05983e-11	-2.02546	-2.77585e-10	8.60232e-07	-2.1782	-2.77585e-10	4.8057e-05	-2.29077	-2.77585e-10
100333169	chr14:100333169:G:A	1.29002e-10	0.47367	-2.77585e-10	1.69302e-05	0.801454	-2.77585e-10	0.00103098	0.775109	-2.77585e-10
100333749	chr14:100333749:C:T	2.69561e-11	-4.89955e-10	-1.09195	2.5484e-06	-4.89955e-10	-1.09218	0.000159504	-4.89955e-10	-1.09108
100334243	chr14:100334243:T:C	2.74454e-11	-1.07396	-2.77585e-10	1.59988e-06	-1.55771	-2.77585e-10	8.58902e-05	-1.71008	-2.77585e-10
100334273	chr14:100334273:T:C	6.69501e-11	-0.182211	-2.77585e-10	1.59934e-05	0.744534	-2.77585e-10	0.000759817	0.469925	-2.77585e-10
100335164	chr14:100335164:G:C	1.84769e-11	-0.223865	-1.24577	4.15311e-06	0.641985	-1.24577	0.00018847	0.321522	-1.24574
100335207	chr14:100335207:A:G	2.41117e-11	-4.89955e-10	-1.20346	2.27681e-06	-4.89955e-10	-1.20487	0.000142289	-4.89955e-10	-1.20529
100335871	chr14:100335871:T:C	2.3338e-11	-4.89955e-10	-1.23608	2.2062e-06	-4.89955e-10	-1.23637	0.000137811	-4.89955e-10	-1.23727
100336168	chr14:100336168:C:T	7.21133e-11	-4.89955e-10	-0.107921	6.94767e-06	-4.89955e-10	-0.0892372	0.00045666	-4.89955e-10	-0.0392144
100336851	chr14:100336851:T:C	3.1988e-11	-4.89955e-10	-0.920799	3.03402e-06	-4.89955e-10	-0.917756	0.000189901	-4.89955e-10	-0.916652
100337027	chr14:100337027:A:G	2.79645e-12	-2.20908	-1.14873	3.24255e-07	-2.00741	-1.14646	2.06163e-05	-1.98805	-1.14902
100337405	chr14:100337405:C:G	8.3217e-12	-1.96441	-0.302886	9.08745e-07	-1.81961	-0.303719	6.04339e-05	-1.78385	-0.277754
100337801	chr14:100337801:T:C	2.33044e-11	-4.89955e-10	-1.23752	2.20606e-06	-4.89955e-10	-1.23644	0.000138308	-4.89955e-10	-1.23367
100337978	chr14:100337978:T:C	5.35991e-12	-1.50507	-1.20214	1.14697e-06	-0.690455	-1.20007	6.87007e-05	-0.731803	-1.20159
100338207	chr14:100338207:C:T	4.5679e-12	-1.66422	-1.20288	8.80591e-07	-0.954162	-1.20064	5.20986e-05	-1.0075	-1.20252
100338256	chr14:100338256:G:T	2.67387e-11	-4.89955e-10	-1.10005	2.54091e-06	-4.89955e-10	-1.09512	0.000158758	-4.89955e-10	-1.09577
100338412	chr14:100338412:T:G	5.98681e-11	-0.294015	-2.77585e-10	2.49415e-06	-1.1137	-2.77585e-10	0.000133287	-1.27065	-2.77585e-10
100338448	chr14:100338448:G:C	2.75127e-12	-2.21162	-1.16248	2.43198e-07	-2.28974	-1.15178	1.51059e-05	-2.29109	-1.15698
100338776	chr14:100338776:A:C	2.84115e-11	-4.89955e-10	-1.03937	2.69241e-06	-4.89955e-10	-1.03721	0.000169568	-4.89955e-10	-1.0299
100339088	chr14:100339088:A:G	6.08529e-09	4.32747	-2.77585e-10	0.00012745	2.82008	-2.77585e-10	0.00512666	2.37906	-2.77585e-10
100339122	chr14:100339122:CAT:C	2.91603e-11	-4.89955e-10	-1.01335	2.77192e-06	-4.89955e-10	-1.0081	0.000172464	-4.89955e-10	-1.01297
100339130	chr14:100339130:C:T	5.8726e-11	-4.89955e-10	-0.313276	5.62049e-06	-4.89955e-10	-0.301225	0.000351925	-4.89955e-10	-0.299736
100339246	chr14:100339246:T:C	6.57436e-12	-1.33575	-1.16723	1.43741e-06	-0.50063	-1.16417	8.63616e-05	-0.537373	-1.16724
100339371	chr14:100339371:T:C	3.17164e-11	-4.89955e-10	-0.929324	3.0069e-06	-4.89955e-10	-0.926733	0.000189668	-4.89955e-10	-0.917878
100339457	chr14:100339457:G:A	1.54324e-11	-0.789338	-0.860355	8.4639e-07	-1.33992	-0.854496	4.79681e-05	-1.43839	-0.854231
100339490	chr14:100339490:T:C	4.76714e-12	-1.99824	-0.826168	3.45852e-07	-2.28937	-0.800022	2.14536e-05	-2.28546	-0.811796
100339640	chr14:100339640:T:C	5.74179e-12	-1.74776	-0.890624	3.30195e-07	-2.26893	-0.86678	2.0257e-05	-2.27795	-0.876703
100339849	chr14:100339849:C:T	6.91624e-11	-4.89955e-10	-0.149702	6.6559e-06	-4.89955e-10	-0.13214	0.000437248	-4.89955e-10	-0.0826525
100340282	chr14:100340282:G:A	1.73812e-11	-0.292955	-1.23782	4.85038e-06	0.78958	-1.23817	0.000232411	0.523618	-1.23827
100340799	chr14:100340799:G:A	4.55899e-12	-1.62886	-1.2402	8.90661e-07	-0.904075	-1.23936	5.32693e-05	-0.947756	-1.24004
100340981	chr14:100340981:C:G	3.2957e-11	-4.89955e-10	-0.890956	3.13263e-06	-4.89955e-10	-0.885771	0.000197572	-4.89955e-10	-0.877052
100341107	chr14:100341107:A:G	2.75588e-12	-2.1507	-1.22173	3.33429e-07	-1.90541	-1.22056	2.14318e-05	-1.8765	-1.22178
100341205	chr14:100341205:C:T	2.31645e-11	-4.89955e-10	-1.24354	2.19172e-06	-4.89955e-10	-1.24296	0.000137251	-4.89955e-10	-1.24134
100341811	chr14:100341811:G:A	2.58327e-11	-4.89955e-10	-1.13452	2.43869e-06	-4.89955e-10	-1.13618	0.000153054	-4.89955e-10	-1.13236
100341831	chr14:100341831:C:T	6.05539e-11	0.957336	-1.23996	2.05726e-05	2.23646	-1.24015	0.000912901	1.89393	-1.24046
100342173	chr14:100342173:T:A	4.60364e-12	-1.62894	-1.23037	8.99831e-07	-0.904223	-1.22897	5.38605e-05	-0.946643	-1.23011
100342317	chr14:100342317:C:T	2.33815e-11	-4.89955e-10	-1.23422	2.21023e-06	-4.89955e-10	-1.23455	0.000138053	-4.89955e-10	-1.23551
100342508	chr14:100342508:G:A	4.61786e-12	-1.62376	-1.23247	9.05257e-07	-0.895996	-1.23118	5.41465e-05	-0.939231	-1.23223
100342522	chr14:100342522:G:A	2.90178e-11	-4.89955e-10	-1.01825	2.7047e-06	-4.89955e-10	-1.03265	0.000171562	-4.89955e-10	-1.01821
100342728	chr14:100342728:A:T	1.91329e-11	-0.189652	-1.2451	5.39887e-06	0.903743	-1.2452	0.000257775	0.634141	-1.24521
100342947	chr14:100342947:A:G	2.31724e-11	-4.89955e-10	-1.2432	2.18905e-06	-4.89955e-10	-1.24417	0.000136851	-4.89955e-10	-1.24426
100343762	chr14:100343762:C:T	7.88681e-12	-1.89924	-0.421725	8.72514e-07	-1.74163	-0.422391	5.85056e-05	-1.6961	-0.397929
100344059	chr14:100344059:GCTTCCCT:G	4.44157e-12	-1.65217	-1.24298	8.55639e-07	-0.941165	-1.24239	5.12084e-05	-0.984339	-1.24291
100344192	chr14:100344192:C:G	2.83332e-11	-4.89955e-10	-1.04213	2.68906e-06	-4.89955e-10	-1.03845	0.000169295	-4.89955e-10	-1.03151
100344547	chr14:100344547:G:A	5.46994e-12	-1.68414	-1.00275	1.00565e-06	-1.02402	-0.997991	6.01773e-05	-1.06361	-1.00225
100344766	chr14:100344766:C:T	4.131e-12	-1.72494	-1.2427	7.6557e-07	-1.05153	-1.24325	4.60526e-05	-1.09055	-1.24282
100344851	chr14:100344851:C:T	1.94732e-11	-0.171681	-1.24544	5.51002e-06	0.924439	-1.24551	0.000262574	0.652893	-1.24551
100344898	chr14:100344898:C:G	2.32757e-11	-4.89955e-10	-1.23875	2.20164e-06	-4.89955e-10	-1.23844	0.000137808	-4.89955e-10	-1.23729
100345484	chr14:100345484:A:G	5.45173e-11	-4.89955e-10	-0.387641	5.23194e-06	-4.89955e-10	-0.372862	0.000341817	-4.89955e-10	-0.328876
100345585	chr14:100345585:C:A	4.62646e-12	-1.61712	-1.23725	9.13482e-07	-0.881933	-1.2362	5.46617e-05	-0.924951	-1.23704
100345672	chr14:100345672:TAAA:T	8.62484e-12	-2.23151	-2.77585e-10	8.00822e-07	-2.24976	-2.77585e-10	4.94986e-05	-2.26121	-2.77585e-10
100345712	chr14:100345712:A:G	4.66962e-11	-4.89955e-10	-0.542496	4.38511e-06	-4.89955e-10	-0.54943	0.000274754	-4.89955e-10	-0.547278
100345757	chr14:100345757:T:C	5.77836e-11	0.902881	-1.23234	1.94297e-05	2.17178	-1.23262	0.000859337	1.82611	-1.2331
100345834	chr14:100345834:C:T	1.35752e-11	-0.534721	-1.2432	3.5026e-06	0.469254	-1.24339	0.000169579	0.213576	-1.24341
100345994	chr14:100345994:G:A	2.81223e-11	-4.89955e-10	-1.0496	2.66533e-06	-4.89955e-10	-1.04732	0.000166782	-4.89955e-10	-1.04646
100346069	chr14:100346069:A:G	4.58187e-12	-1.62589	-1.23817	8.96188e-07	-0.900069	-1.23718	5.37004e-05	-0.941753	-1.23798
100346593	chr14:100346593:G:A	2.10824e-11	-1.33772	-2.77585e-10	1.35611e-06	-1.72302	-2.77585e-10	7.70496e-05	-1.8187	-2.77585e-10
100346740	chr14:100346740:T:C	5.5452e-12	-1.43055	-1.24267	1.22101e-06	-0.585857	-1.24211	7.41523e-05	-0.614529	-1.2425
100347496	chr14:100347496:T:G	2.32784e-11	-4.89955e-10	-1.23863	2.19742e-06	-4.89955e-10	-1.24036	0.000137366	-4.89955e-10	-1.24051
100347556	chr14:100347556:G:C	3.20446e-11	-4.89955e-10	-0.91903	2.96102e-06	-4.89955e-10	-0.942109	0.000187299	-4.89955e-10	-0.930447
100348153	chr14:100348153:C:T	1.49668e-11	-1.07973	-0.600593	1.13703e-06	-1.31343	-0.585793	6.80491e-05	-1.34843	-0.594489
100348809	chr14:100348809:A:G	2.67247e-12	-2.17772	-1.22543	3.17964e-07	-1.94913	-1.22433	2.04059e-05	-1.92193	-1.2254
100348810	chr14:100348810:C:T	1.85416e-11	-0.220834	-1.24531	5.21126e-06	0.868572	-1.2454	0.000248686	0.598449	-1.24541
100348964	chr14:100348964:T:C	1.27981e-10	-4.89955e-10	0.465725	1.27471e-05	-4.89955e-10	0.517657	0.000914083	-4.89955e-10	0.654768
100350113	chr14:100350113:G:C	8.62492e-12	-2.2315	-2.77585e-10	8.94239e-07	-2.13943	-2.77585e-10	5.43557e-05	-2.1676	-2.77585e-10
100350688	chr14:100350688:T:C	1.64169e-11	-0.34377	-1.24408	4.47193e-06	0.71441	-1.24423	0.000215171	0.452532	-1.24425
100350899	chr14:100350899:T:C	3.60815e-11	-0.800378	-2.77585e-10	1.77625e-06	-1.45314	-2.77585e-10	9.14473e-05	-1.64739	-2.77585e-10
100351120	chr14:100351120:A:T	1.6797e-11	-0.320898	-1.24406	4.59772e-06	0.742138	-1.24422	0.000220961	0.47907	-1.24424
100351422	chr14:100351422:C:T	5.77539e-11	0.909624	-1.23959	1.97336e-05	2.19446	-1.23978	0.00087019	1.84567	-1.24011
100351528	chr14:100351528:C:T	3.29395e-11	-4.89955e-10	-0.891488	3.11302e-06	-4.89955e-10	-0.892052	0.000196342	-4.89955e-10	-0.883297
100352260	chr14:100352260:C:T	2.68252e-11	-4.89955e-10	-1.09682	2.54465e-06	-4.89955e-10	-1.09365	0.000161055	-4.89955e-10	-1.08141
100352422	chr14:100352422:C:G	4.7978e-12	-1.58533	-1.23267	9.55736e-07	-0.841519	-1.2314	5.71752e-05	-0.88461	-1.23242
100352880	chr14:100352880:G:A	4.09699e-11	-4.89955e-10	-0.673322	3.8622e-06	-4.89955e-10	-0.676408	0.000244051	-4.89955e-10	-0.665777
100353343	chr14:100353343:C:T	4.93988e-12	-1.55677	-1.23205	9.94967e-07	-0.801952	-1.23074	5.96532e-05	-0.842798	-1.23181
100353398	chr14:100353398:G:A	6.72207e-11	1.05337	-1.23154	2.31626e-05	2.34674	-1.23184	0.00101483	1.99167	-1.23234
100353439	chr14:100353439:T:TG	2.42832e-11	-4.89955e-10	-1.19638	2.30792e-06	-4.89955e-10	-1.1913	0.000144391	-4.89955e-10	-1.19063
100354087	chr14:100354087:C:T	2.47949e-11	-4.89955e-10	-1.17552	2.34503e-06	-4.89955e-10	-1.17535	0.00014765	-4.89955e-10	-1.16831
100354643	chr14:100354643:G:A	4.86645e-12	-1.57117	-1.23262	9.75109e-07	-0.821513	-1.23134	5.84383e-05	-0.862802	-1.23238
100354831	chr14:100354831:TC:T	3.31119e-11	-4.89955e-10	-0.886267	3.13048e-06	-4.89955e-10	-0.886456	0.000196022	-4.89955e-10	-0.884925
100354869	chr14:100354869:G:T	4.80682e-12	-1.58338	-1.23274	9.58434e-07	-0.838656	-1.23144	5.74386e-05	-0.879946	-1.23249
100355185	chr14:100355185:A:C	2.34959e-11	-4.89955e-10	-1.22933	2.22427e-06	-4.89955e-10	-1.22821	0.00013875	-4.89955e-10	-1.23048
100355444	chr14:100355444:A:G	1.53175e-11	-1.65716	-2.77585e-10	1.30459e-06	-1.76175	-2.77585e-10	9.04693e-05	-1.65814	-2.77585e-10
100355657	chr14:100355657:A:G	4.72267e-12	-1.66368	-1.1701	2.51582e-07	-2.25013	-1.1575	1.54224e-05	-2.26343	-1.1639
100355812	chr14:100355812:C:T	2.32859e-11	-4.89955e-10	-1.23831	2.2007e-06	-4.89955e-10	-1.23887	0.000137574	-4.89955e-10	-1.23899
100355936	chr14:100355936:C:T	4.8335e-12	-1.58439	-1.22619	9.63726e-07	-0.839967	-1.22463	5.77532e-05	-0.881081	-1.22589
100355964	chr14:100355964:G:A	6.13411e-11	0.971366	-1.24107	2.09206e-05	2.25434	-1.24124	0.000920907	1.90373	-1.24152
100356055	chr14:100356055:T:C	2.66599e-11	-4.89955e-10	-1.103	2.5289e-06	-4.89955e-10	-1.09986	0.000160021	-4.89955e-10	-1.08785
100356165	chr14:100356165:T:C	1.84449e-11	-0.226678	-1.2447	5.16188e-06	0.858473	-1.24482	0.000246876	0.590561	-1.24483
100356227	chr14:100356227:A:T	3.25779e-11	-4.89955e-10	-0.902526	3.09178e-06	-4.89955e-10	-0.898897	0.000195681	-4.89955e-10	-0.886668
100357571	chr14:100357571:C:T	1.28325e-11	-0.591897	-1.24228	3.26939e-06	0.39947	-1.24251	0.000159184	0.149432	-1.24253
100357712	chr14:100357712:C:T	4.7792e-12	-1.5868	-1.23509	9.51412e-07	-0.843536	-1.23392	5.70056e-05	-0.885129	-1.23487
100358052	chr14:100358052:G:A	4.78733e-12	-1.59068	-1.22951	9.51619e-07	-0.849164	-1.22807	5.70153e-05	-0.890595	-1.22924
100358157	chr14:100358157:C:T	4.74758e-12	-1.59195	-1.23658	9.39717e-07	-0.854339	-1.23548	5.65498e-05	-0.891652	-1.23638
100358170	chr14:100358170:C:T	4.7649e-12	-1.60826	-1.21662	9.42088e-07	-0.872563	-1.21474	5.64876e-05	-0.912883	-1.21625
100358219	chr14:100358219:G:A	4.80951e-12	-1.58183	-1.23374	9.60039e-07	-0.835932	-1.23249	5.75185e-05	-0.877538	-1.23351
100358226	chr14:100358226:G:A	4.17003e-12	-1.71887	-1.23937	7.92295e-07	-1.02011	-1.24035	4.75924e-05	-1.06084	-1.23964
100358303	chr14:100358303:T:C	4.87568e-12	-1.57633	-1.22557	9.75762e-07	-0.828205	-1.22398	5.84473e-05	-0.869753	-1.22528
100358359	chr14:100358359:C:CCT	2.31743e-11	-4.89955e-10	-1.24312	2.19065e-06	-4.89955e-10	-1.24344	0.000136953	-4.89955e-10	-1.24351
100358421	chr14:100358421:T:C	2.36321e-11	-4.89955e-10	-1.22355	2.23576e-06	-4.89955e-10	-1.22306	0.00014005	-4.89955e-10	-1.22116
100358678	chr14:100358678:G:T	2.3352e-11	-4.89955e-10	-1.23547	2.20662e-06	-4.89955e-10	-1.23618	0.000138195	-4.89955e-10	-1.23449
100359239	chr14:100359239:G:A	9.18863e-12	-2.16819	-2.77585e-10	8.25756e-07	-2.2191	-2.77585e-10	5.27352e-05	-2.19787	-2.77585e-10
100359333	chr14:100359333:C:T	8.00871e-12	-1.59199	-0.713636	4.12394e-07	-2.22869	-0.684727	2.50494e-05	-2.24556	-0.696742
100359439	chr14:100359439:C:T	4.78887e-12	-1.58918	-1.23069	9.52145e-07	-0.847359	-1.22932	5.71192e-05	-0.88757	-1.23044
100359863	chr14:100359863:G:A	4.40247e-11	0.385733	-0.987142	1.78818e-06	-0.464747	-0.9817	9.67519e-05	-0.609215	-0.981789
100359923	chr14:100359923:G:C	2.72085e-12	-2.15823	-1.22698	3.28266e-07	-1.91562	-1.22596	2.11213e-05	-1.88591	-1.22696
100360098	chr14:100360098:A:G	4.54119e-12	-1.6496	-1.22337	8.79085e-07	-0.934811	-1.22171	5.26572e-05	-0.976283	-1.22307
100360321	chr14:100360321:C:T	3.19522e-11	-4.89955e-10	-0.921918	3.03093e-06	-4.89955e-10	-0.918774	0.000191805	-4.89955e-10	-0.906671
100361171	chr14:100361171:C:T	2.66504e-12	-2.18229	-1.22365	3.16181e-07	-1.95657	-1.22252	2.03046e-05	-1.92868	-1.22362
100362060	chr14:100362060:T:C	4.76517e-12	-1.59904	-1.22579	9.43477e-07	-0.861625	-1.2242	5.6496e-05	-0.903483	-1.2255
100362150	chr14:100362150:C:T	4.86072e-12	-1.57329	-1.23168	9.73088e-07	-0.824569	-1.23036	5.83533e-05	-0.865196	-1.23144
100362346	chr14:100362346:T:C	5.38151e-11	0.84127	-1.24187	1.79008e-05	2.09923	-1.24203	0.000794424	1.75674	-1.24228
100362847	chr14:100362847:C:T	8.25006e-12	-1.92606	-0.349876	9.0795e-07	-1.77373	-0.350481	6.09245e-05	-1.72835	-0.325165
100363511	chr14:100363511:C:T	4.93355e-11	0.660738	-1.14825	1.87927e-06	-0.252426	-1.14433	0.000100764	-0.405845	-1.14452
100363654	chr14:100363654:A:G	2.32132e-11	-4.89955e-10	-1.24144	2.19209e-06	-4.89955e-10	-1.24279	0.00013704	-4.89955e-10	-1.24288
100363922	chr14:100363922:C:G	2.32543e-11	-4.89955e-10	-1.23967	2.19539e-06	-4.89955e-10	-1.24128	0.000137243	-4.89955e-10	-1.2414
100364483	chr14:100364483:C:G	5.0573e-11	-4.89955e-10	-0.462741	4.77644e-06	-4.89955e-10	-0.463948	0.000302714	-4.89955e-10	-0.450365
100364820	chr14:100364820:G:C	3.28654e-11	-4.89955e-10	-0.893738	3.10555e-06	-4.89955e-10	-0.894454	0.000195894	-4.89955e-10	-0.885581
100364906	chr14:100364906:A:G	2.76639e-11	-4.89955e-10	-1.06603	2.62138e-06	-4.89955e-10	-1.06394	0.000164995	-4.89955e-10	-1.05724
100364973	chr14:100364973:A:C	2.32854e-11	-4.89955e-10	-1.23833	2.19801e-06	-4.89955e-10	-1.24009	0.000137401	-4.89955e-10	-1.24025
100365270	chr14:100365270:TAACAGGAGTTAAAAGTGTCG:T	8.08258e-12	-1.56051	-0.735934	4.06997e-07	-2.21898	-0.707613	2.46937e-05	-2.23723	-0.719376
100365296	chr14:100365296:C:T	2.31293e-11	-4.89955e-10	-1.24506	2.18676e-06	-4.89955e-10	-1.24523	0.000136768	-4.89955e-10	-1.24486
100365437	chr14:100365437:G:A	4.60032e-12	-1.6269	-1.23314	9.00084e-07	-0.901019	-1.23189	5.39499e-05	-0.94218	-1.23292
100365452	chr14:100365452:C:T	5.43271e-11	0.850454	-1.24159	1.80919e-05	2.10957	-1.24175	0.000804452	1.76902	-1.24201
100365498	chr14:100365498:C:T	2.64852e-12	-2.19671	-1.21545	3.10395e-07	-1.9834	-1.21415	1.98828e-05	-1.9579	-1.21539
100365559	chr14:100365559:G:A	3.17767e-11	-4.89955e-10	-0.927425	2.9344e-06	-4.89955e-10	-0.951142	0.000185605	-4.89955e-10	-0.939534
100365732	chr14:100365732:T:C	7.28187e-11	-4.89955e-10	-0.0981859	7.01491e-06	-4.89955e-10	-0.0796056	0.000461449	-4.89955e-10	-0.0287816
100365873	chr14:100365873:T:C	2.327e-11	-4.89955e-10	-1.23899	2.19925e-06	-4.89955e-10	-1.23953	0.000137485	-4.89955e-10	-1.23964
100365915	chr14:100365915:C:T	5.1182e-11	0.649394	-1.10016	2.5561e-06	0.00630638	-1.09547	0.000133056	-0.184296	-1.08808
100366054	chr14:100366054:T:C	4.52491e-12	-1.64385	-1.23271	8.78888e-07	-0.925314	-1.23143	5.26221e-05	-0.967538	-1.23248
100366463	chr14:100366463:A:G	2.31169e-11	-4.89955e-10	-1.2456	2.18568e-06	-4.89955e-10	-1.24572	0.000136648	-4.89955e-10	-1.24575
100367405	chr14:100367405:T:C	2.46479e-11	-4.89955e-10	-1.18147	2.32755e-06	-4.89955e-10	-1.18283	0.000145973	-4.89955e-10	-1.17973
100367977	chr14:100367977:G:A	6.43535e-11	-4.89955e-10	-0.221768	6.18954e-06	-4.89955e-10	-0.204783	0.000405861	-4.89955e-10	-0.157142
100368205	chr14:100368205:T:C	1.68599e-11	-0.317024	-1.2442	4.60666e-06	0.74421	-1.24435	0.000222015	0.483952	-1.24436
100368645	chr14:100368645:T:C	4.9018e-12	-1.56528	-1.23127	9.84222e-07	-0.813616	-1.22993	5.8989e-05	-0.854775	-1.23103
100368785	chr14:100368785:ACCC:A	4.62885e-12	-1.62341	-1.23044	9.06927e-07	-0.896297	-1.22904	5.43372e-05	-0.937767	-1.23018
100369511	chr14:100369511:G:T	2.37845e-11	-4.89955e-10	-1.21713	2.25055e-06	-4.89955e-10	-1.21647	0.00014101	-4.89955e-10	-1.21432
100369539	chr14:100369539:C:A	2.40858e-11	-4.89955e-10	-1.20454	2.28683e-06	-4.89955e-10	-1.20048	0.000142566	-4.89955e-10	-1.20335
100369598	chr14:100369598:T:C	1.79445e-11	-0.880775	-0.6181	5.61297e-06	0.308631	-0.611194	0.00027272	0.0301412	-0.584847
100369641	chr14:100369641:T:C	4.59092e-12	-1.62504	-1.23703	8.99966e-07	-0.897073	-1.23597	5.39577e-05	-0.938117	-1.23683
100369908	chr14:100369908:CTCACTTCAGCCTCCCGAAAG:C	6.06585e-12	-1.35168	-1.2318	1.37933e-06	-0.475437	-1.23061	8.36877e-05	-0.504604	-1.23146
100370016	chr14:100370016:C:T	5.89641e-12	-1.37868	-1.23314	1.32528e-06	-0.514022	-1.232	8.03422e-05	-0.544051	-1.23281
100370072	chr14:100370072:C:A	4.6218e-12	-1.62394	-1.23143	9.05391e-07	-0.896941	-1.23009	5.43085e-05	-0.937285	-1.23119
100370439	chr14:100370439:C:T	1.01137e-11	-0.827611	-1.24466	2.35501e-06	0.0736915	-1.24479	0.000116271	-0.162482	-1.24474
100370646	chr14:100370646:A:G	5.64749e-12	-1.42316	-1.23178	1.24837e-06	-0.575213	-1.23059	7.57654e-05	-0.604073	-1.23144
100370927	chr14:100370927:A:G	2.31217e-11	-4.89955e-10	-1.24539	2.18573e-06	-4.89955e-10	-1.24569	0.000136678	-4.89955e-10	-1.24553
100371537	chr14:100371537:C:A	2.8199e-11	-4.89955e-10	-1.04687	2.6718e-06	-4.89955e-10	-1.04489	0.000167195	-4.89955e-10	-1.04399
100371569	chr14:100371569:C:T	2.40055e-11	-4.89955e-10	-1.20787	2.28019e-06	-4.89955e-10	-1.20338	0.000142636	-4.89955e-10	-1.20286
100371670	chr14:100371670:G:A	5.72561e-12	-1.40736	-1.23385	1.2731e-06	-0.553428	-1.23276	7.74385e-05	-0.580132	-1.23354
100371836	chr14:100371836:G:A	5.82698e-12	-1.39197	-1.23169	1.30194e-06	-0.533302	-1.23049	7.92306e-05	-0.559455	-1.23134
100372924	chr14:100372924:G:T	1.11228e-11	-1.85854	-0.118617	1.18946e-06	-1.73176	-0.122388	7.99028e-05	-1.6745	-0.107846
100373681	chr14:100373681:T:C	6.477e-11	-4.89955e-10	-0.215316	6.2263e-06	-4.89955e-10	-0.198862	0.000407032	-4.89955e-10	-0.154262
100373712	chr14:100373712:T:C	6.52859e-11	-4.89955e-10	-0.207382	6.2786e-06	-4.89955e-10	-0.190498	0.000411892	-4.89955e-10	-0.142391
100373953	chr14:100373953:C:T	5.71517e-12	-1.40593	-1.23711	1.26922e-06	-0.553044	-1.23619	7.72755e-05	-0.578911	-1.23687
100374066	chr14:100374066:T:A	5.62782e-11	0.889349	-1.2452	1.88907e-05	2.15628	-1.24526	0.000837161	1.81221	-1.24535
100374259	chr14:100374259:G:C	2.87988e-12	-2.10085	-1.22756	3.61728e-07	-1.81795	-1.22655	2.33722e-05	-1.78419	-1.22741
100374476	chr14:100374476:T:C	5.78447e-12	-1.40373	-1.22726	1.2875e-06	-0.549037	-1.2259	7.82509e-05	-0.576349	-1.22688
100374613	chr14:100374613:G:A	5.9217e-12	-1.38033	-1.22721	1.32998e-06	-0.516627	-1.22586	8.08421e-05	-0.543819	-1.22684
100374671	chr14:100374671:G:C	5.99628e-12	-1.36779	-1.22723	1.35341e-06	-0.499138	-1.22588	8.22553e-05	-0.526465	-1.22686
100374757	chr14:100374757:A:C	3.79995e-11	0.441529	-1.19011	1.11873e-05	1.57833	-1.1912	0.000507557	1.25761	-1.19116
100374829	chr14:100374829:AT:A	5.87297e-12	-1.38851	-1.22728	1.31585e-06	-0.527228	-1.22593	7.99605e-05	-0.554709	-1.22691
100375398	chr14:100375398:G:A	3.90837e-11	0.474424	-1.19488	1.15856e-05	1.61799	-1.19587	0.000525129	1.2963	-1.19581
100375558	chr14:100375558:G:T	3.95524e-11	0.448982	-1.15751	1.16573e-05	1.58708	-1.15879	0.000529163	1.26698	-1.15884
100376040	chr14:100376040:A:G	1.2798e-11	-1.76861	-0.0682586	1.38833e-06	-1.62668	-0.0728592	9.37084e-05	-1.56555	-0.057416
100376562	chr14:100376562:G:A	3.65959e-11	0.389211	-1.17543	1.48427e-06	-0.460515	-1.17221	8.20236e-05	-0.583792	-1.17235
100377006	chr14:100377006:A:G	1.28572e-11	-1.74396	-0.0882959	1.39875e-06	-1.59919	-0.0928794	9.43453e-05	-1.53857	-0.0776203
100377022	chr14:100377022:T:A	3.90983e-11	-4.89955e-10	-0.72008	3.69449e-06	-4.89955e-10	-0.720803	0.000233307	-4.89955e-10	-0.710799
100377072	chr14:100377072:C:T	9.4055e-12	-2.14486	-2.77585e-10	7.87007e-07	-2.26716	-2.77585e-10	4.81367e-05	-2.28911	-2.77585e-10
100377081	chr14:100377081:C:T	2.46659e-11	-4.89955e-10	-1.18074	2.34092e-06	-4.89955e-10	-1.1771	0.000146471	-4.89955e-10	-1.17633
100377141	chr14:100377141:G:A	7.77448e-12	-1.62364	-0.711675	4.09576e-07	-2.23691	-0.683362	2.50204e-05	-2.2488	-0.694665
100377178	chr14:100377178:C:G	7.78334e-12	-1.62319	-0.710982	4.0991e-07	-2.2368	-0.682658	2.504e-05	-2.24872	-0.693962
100377525	chr14:100377525:G:A	1.51034e-10	-4.89955e-10	0.631345	1.41672e-05	-4.89955e-10	0.623286	0.000902262	-4.89955e-10	0.641752
100377551	chr14:100377551:C:A	8.10681e-12	-1.57068	-0.722776	4.11281e-07	-2.22135	-0.694768	2.50837e-05	-2.23502	-0.705922
100377931	chr14:100377931:G:A	4.3885e-11	0.374026	-0.978612	1.60788e-05	1.72692	-0.977062	0.000719866	1.38729	-0.971375
100377933	chr14:100377933:G:A	4.25757e-11	0.343135	-0.978011	1.54908e-05	1.68906	-0.97646	0.000694678	1.35106	-0.970764
100378083	chr14:100378083:G:A	1.27802e-11	-1.83921	0.000952289	1.37346e-06	-1.70615	-0.00415543	9.22677e-05	-1.65046	0.0120006
100378130	chr14:100378130:G:A	2.6942e-11	-4.89955e-10	-1.09247	2.55242e-06	-4.89955e-10	-1.0906	0.000159724	-4.89955e-10	-1.08971
100378231	chr14:100378231:G:A	2.83862e-11	-4.89955e-10	-1.04026	2.63543e-06	-4.89955e-10	-1.0586	0.000166288	-4.89955e-10	-1.04943
100379120	chr14:100379120:C:A	6.49343e-11	-0.810092	0.597309	1.22177e-05	-0.125489	0.600734	0.00078273	-0.137666	0.637301
100379482	chr14:100379482:G:T	9.05267e-12	-2.1831	-2.77585e-10	9.07696e-07	-2.12449	-2.77585e-10	6.22749e-05	-2.0316	-2.77585e-10
100380376	chr14:100380376:T:C	2.3671e-11	-4.89955e-10	-1.22191	2.24017e-06	-4.89955e-10	-1.22109	0.000140145	-4.89955e-10	-1.22047
100380387	chr14:100380387:A:G	6.69548e-11	-4.89955e-10	-0.182141	6.12146e-06	-4.89955e-10	-0.215843	0.000397648	-4.89955e-10	-0.177587
100380580	chr14:100380580:C:T	2.85968e-11	-4.89955e-10	-1.03286	2.65509e-06	-4.89955e-10	-1.05117	0.000167513	-4.89955e-10	-1.04209
100380581	chr14:100380581:G:A	3.58386e-11	-4.89955e-10	-0.807133	3.41049e-06	-4.89955e-10	-0.800788	0.000216125	-4.89955e-10	-0.787298
100380654	chr14:100380654:T:C	3.37143e-11	-0.052393	-0.815845	9.54581e-07	-1.28424	-0.789886	6.58612e-05	-1.19178	-0.783827
100381100	chr14:100381100:A:G	7.91529e-12	-1.52198	-0.795384	1.35392e-06	-0.928363	-0.796274	6.87329e-05	-1.14574	-0.787183
100381280	chr14:100381280:C:T	7.87483e-12	-1.4854	-0.837088	1.36067e-06	-0.881741	-0.837929	6.87705e-05	-1.10307	-0.82931
100381370	chr14:100381370:A:G	2.30259e-11	-0.130133	-1.11941	1.0199e-06	-0.901177	-1.10677	6.29513e-05	-0.909622	-1.11117
100381593	chr14:100381593:A:G	2.65302e-11	-0.0162267	-1.09165	1.15655e-06	-0.804455	-1.07775	7.1343e-05	-0.812853	-1.0828
100382195	chr14:100382195:C:T	2.63751e-11	-4.89955e-10	-1.11374	2.48117e-06	-4.89955e-10	-1.11891	0.000156206	-4.89955e-10	-1.11198
100382466	chr14:100382466:A:T	3.61003e-11	-4.89955e-10	-0.799858	3.46201e-06	-4.89955e-10	-0.785796	0.000224957	-4.89955e-10	-0.747244
100382578	chr14:100382578:T:C	3.37957e-12	-1.95955	-1.20886	2.53067e-07	-2.19644	-1.20531	1.70891e-05	-2.12009	-1.20462
100382593	chr14:100382593:G:C	3.0733e-12	-2.07356	-1.18985	2.62169e-07	-2.17853	-1.18788	1.68937e-05	-2.14879	-1.18742
100382779	chr14:100382779:A:G	6.39418e-11	-4.89955e-10	-0.228186	5.82626e-06	-4.89955e-10	-0.265268	0.000378949	-4.89955e-10	-0.225751
100383046	chr14:100383046:C:T	4.53285e-11	-4.89955e-10	-0.572222	4.32656e-06	-4.89955e-10	-0.562872	0.000279634	-4.89955e-10	-0.529671
100383844	chr14:100383844:C:T	2.62331e-12	-2.23773	-1.18399	2.53684e-07	-2.22099	-1.17832	1.51561e-05	-2.26562	-1.17913
100383967	chr14:100383967:C:T	2.70988e-11	-4.89955e-10	-1.08667	2.54119e-06	-4.89955e-10	-1.09501	0.000161054	-4.89955e-10	-1.08142
100384117	chr14:100384117:A:AC	4.4717e-11	-4.89955e-10	-0.585806	4.26862e-06	-4.89955e-10	-0.576352	0.000275458	-4.89955e-10	-0.544718
100384626	chr14:100384626:G:A	4.06151e-11	-4.89955e-10	-0.682019	3.87538e-06	-4.89955e-10	-0.672999	0.000249316	-4.89955e-10	-0.644434
100384934	chr14:100384934:T:C	2.88252e-11	-4.89955e-10	-1.02491	2.7512e-06	-4.89955e-10	-1.01561	0.00017092	-4.89955e-10	-1.02196
100385023	chr14:100385023:A:G	2.59e-12	-2.197	-1.2375	2.71217e-07	-2.09345	-1.23903	1.88033e-05	-1.99104	-1.23808
100385028	chr14:100385028:T:G	2.80499e-12	-2.29107	-1.06369	2.68496e-07	-2.28843	-1.05414	1.67646e-05	-2.28804	-1.05584
100385563	chr14:100385563:A:G	2.6426e-12	-2.18607	-1.22833	2.77926e-07	-2.07746	-1.23058	1.93324e-05	-1.97219	-1.22918
100385893	chr14:100385893:A:G	2.37592e-11	-4.89955e-10	-1.21819	2.25178e-06	-4.89955e-10	-1.21592	0.000140877	-4.89955e-10	-1.21526
100386402	chr14:100386402:G:A	2.65566e-12	-2.19648	-1.21298	2.78746e-07	-2.08893	-1.21617	1.93813e-05	-1.98466	-1.21419
100386414	chr14:100386414:T:C	1.29511e-11	-1.82498	-2.77585e-10	2.49761e-06	-1.11231	-2.77585e-10	0.00012926	-1.30133	-2.77585e-10
100386483	chr14:100386483:C:T	7.63118e-12	-1.16649	-1.18742	4.40679e-07	-1.66591	-1.18118	2.77641e-05	-1.65654	-1.18287
100387292	chr14:100387292:A:G	2.63286e-12	-2.1899	-1.22819	2.76568e-07	-2.08245	-1.23049	1.92341e-05	-1.97741	-1.22906
100387459	chr14:100387459:T:C	2.65658e-12	-2.17876	-1.23036	2.80416e-07	-2.06661	-1.23252	1.95649e-05	-1.95824	-1.23118
100387760	chr14:100387760:G:A	2.62754e-12	-2.18871	-1.2314	2.7651e-07	-2.07967	-1.23348	1.92419e-05	-1.97387	-1.23219
100387962	chr14:100387962:C:T	2.87418e-12	-2.28797	-1.04242	2.76594e-07	-2.28065	-1.0322	1.70737e-05	-2.29108	-1.03454
100388379	chr14:100388379:G:A	2.40709e-11	-4.89955e-10	-1.20515	2.29152e-06	-4.89955e-10	-1.19843	0.000142965	-4.89955e-10	-1.20055
100388846	chr14:100388846:A:G	3.31383e-11	-4.89955e-10	-0.885469	3.14722e-06	-4.89955e-10	-0.881126	0.000198187	-4.89955e-10	-0.873942
100389641	chr14:100389641:G:A	4.40944e-12	-2.00399	-0.898419	3.65363e-07	-2.1313	-0.903209	2.61479e-05	-2.0134	-0.885984
100389673	chr14:100389673:A:G	2.40504e-11	-4.89955e-10	-1.20601	2.28858e-06	-4.89955e-10	-1.19971	0.000142464	-4.89955e-10	-1.20407
100389764	chr14:100389764:G:A	2.70978e-11	-4.89955e-10	-1.0867	2.54118e-06	-4.89955e-10	-1.09502	0.000161045	-4.89955e-10	-1.08147
100389864	chr14:100389864:G:A	2.32453e-11	-4.89955e-10	-1.24006	2.19348e-06	-4.89955e-10	-1.24216	0.000137208	-4.89955e-10	-1.24165
100390478	chr14:100390478:G:A	2.50029e-11	-4.89955e-10	-1.16717	2.36813e-06	-4.89955e-10	-1.16554	0.000148507	-4.89955e-10	-1.16252
100390613	chr14:100390613:C:G	2.41939e-12	-2.29106	-1.21159	2.29099e-07	-2.29091	-1.21034	1.44585e-05	-2.28083	-1.21104
100390718	chr14:100390718:A:G	4.57058e-12	-2.05525	-0.81127	3.5638e-07	-2.25563	-0.803772	2.4074e-05	-2.1821	-0.799922
100390748	chr14:100390748:C:T	2.41015e-11	-4.89955e-10	-1.20388	2.29481e-06	-4.89955e-10	-1.19699	0.000143169	-4.89955e-10	-1.19912
100391186	chr14:100391186:A:G	3.70993e-12	-2.1281	-0.947049	3.03311e-07	-2.28101	-0.939634	1.99473e-05	-2.23078	-0.939278
100391187	chr14:100391187:T:G	9.46581e-12	-2.13847	-2.77585e-10	7.9027e-07	-2.26302	-2.77585e-10	5.05576e-05	-2.24004	-2.77585e-10
100391914	chr14:100391914:C:T	3.20452e-11	-4.89955e-10	-0.919011	3.05425e-06	-4.89955e-10	-0.911109	0.000194821	-4.89955e-10	-0.891071
100392142	chr14:100392142:C:T	4.04913e-11	-4.89955e-10	-0.685073	3.83874e-06	-4.89955e-10	-0.682501	0.000246526	-4.89955e-10	-0.655685
100392197	chr14:100392197:C:T	2.3283e-11	-4.89955e-10	-1.23843	2.20342e-06	-4.89955e-10	-1.23763	0.000137634	-4.89955e-10	-1.23856
100392317	chr14:100392317:T:C	3.56743e-12	-2.16335	-0.950967	2.9931e-07	-2.28796	-0.945956	1.94495e-05	-2.25048	-0.944848
100392927	chr14:100392927:A:G	8.61161e-12	-2.23305	-2.77585e-10	7.77262e-07	-2.27962	-2.77585e-10	5.51384e-05	-2.15331	-2.77585e-10
100392930	chr14:100392930:C:T	2.68185e-11	-4.89955e-10	-1.09707	2.51402e-06	-4.89955e-10	-1.10576	0.000159397	-4.89955e-10	-1.09176
100393429	chr14:100393429:C:T	3.05397e-11	-4.89955e-10	-0.967131	2.83969e-06	-4.89955e-10	-0.983947	0.000179622	-4.89955e-10	-0.9723
100393447	chr14:100393447:G:A	2.90323e-12	-2.15942	-1.16091	2.44778e-07	-2.27816	-1.15688	1.61388e-05	-2.22483	-1.1571
100393529	chr14:100393529:C:A	2.62534e-12	-2.19064	-1.23031	2.81325e-07	-2.06765	-1.22824	1.93728e-05	-1.968	-1.23129
100393712	chr14:100393712:G:C	2.32872e-11	-4.89955e-10	-1.23826	2.20383e-06	-4.89955e-10	-1.23745	0.000137658	-4.89955e-10	-1.23838
100393723	chr14:100393723:C:G	3.67113e-12	-1.84822	-1.23744	2.2359e-07	-2.28458	-1.241	1.40561e-05	-2.28079	-1.2393
100394911	chr14:100394911:G:A	4.06565e-11	-4.89955e-10	-0.681001	3.84422e-06	-4.89955e-10	-0.681073	0.000241817	-4.89955e-10	-0.674974
100394946	chr14:100394946:C:T	2.34558e-11	-4.89955e-10	-1.23104	2.2161e-06	-4.89955e-10	-1.23189	0.000138834	-4.89955e-10	-1.22987
100394994	chr14:100394994:T:A	3.54799e-11	-4.89955e-10	-0.817193	3.39387e-06	-4.89955e-10	-0.805674	0.000217392	-4.89955e-10	-0.781449
100395309	chr14:100395309:C:T	5.29343e-12	-1.47726	-1.24243	2.59116e-07	-2.13361	-1.24452	1.60992e-05	-2.14101	-1.24337
100395371	chr14:100395371:C:T	2.58478e-11	-4.89955e-10	-1.13393	2.42582e-06	-4.89955e-10	-1.14148	0.000153518	-4.89955e-10	-1.12933
100395541	chr14:100395541:T:C	3.58224e-11	-4.89955e-10	-0.807584	3.42662e-06	-4.89955e-10	-0.796069	0.000219626	-4.89955e-10	-0.771225
100395830	chr14:100395830:A:C	3.32472e-12	-1.98022	-1.20455	2.7245e-07	-2.12173	-1.20621	1.94529e-05	-1.99529	-1.19987
100395984	chr14:100395984:T:G	3.12818e-11	-4.89955e-10	-0.943122	2.94544e-06	-4.89955e-10	-0.947387	0.000184767	-4.89955e-10	-0.944056
100396198	chr14:100396198:G:A	2.81242e-11	-4.89955e-10	-1.04953	2.69914e-06	-4.89955e-10	-1.03471	0.000167868	-4.89955e-10	-1.03998
100396436	chr14:100396436:A:G	2.85722e-11	-4.89955e-10	-1.03372	2.70008e-06	-4.89955e-10	-1.03436	0.000170372	-4.89955e-10	-1.02517
100396456	chr14:100396456:G:T	3.57286e-11	-4.89955e-10	-0.810206	3.4179e-06	-4.89955e-10	-0.798618	0.000218972	-4.89955e-10	-0.774211
100396560	chr14:100396560:T:G	3.49623e-12	-2.09253	-1.04194	2.78164e-07	-2.26976	-1.03743	1.85521e-05	-2.20607	-1.0365
100396981	chr14:100396981:C:T	2.47996e-12	-2.27137	-1.20654	2.38869e-07	-2.24907	-1.21041	1.44443e-05	-2.28277	-1.21009
100397695	chr14:100397695:A:G	1.58117e-10	-4.89955e-10	0.677179	1.48074e-05	-4.89955e-10	0.667482	0.000951177	-4.89955e-10	0.694547
100397892	chr14:100397892:G:C	3.66901e-11	-4.89955e-10	-0.783652	3.51055e-06	-4.89955e-10	-0.77187	0.000225157	-4.89955e-10	-0.746353
100398635	chr14:100398635:T:C	2.31989e-11	-4.89955e-10	-1.24205	2.19292e-06	-4.89955e-10	-1.24241	0.000137082	-4.89955e-10	-1.24258
100398844	chr14:100398844:C:T	2.31688e-11	-4.89955e-10	-1.24335	2.19029e-06	-4.89955e-10	-1.24361	0.00013688	-4.89955e-10	-1.24405
100399439	chr14:100399439:C:T	2.67421e-12	-2.29108	-1.11142	2.52279e-07	-2.28611	-1.11875	1.57325e-05	-2.28929	-1.11814
100399524	chr14:100399524:C:T	1.22634e-11	-0.793006	-1.08653	6.98202e-07	-1.31394	-1.07295	4.48359e-05	-1.28447	-1.07567
100399929	chr14:100399929:C:T	3.6238e-11	-4.89955e-10	-0.796052	3.46746e-06	-4.89955e-10	-0.784222	0.000222235	-4.89955e-10	-0.759419
100399977	chr14:100399977:T:A	7.58345e-11	-4.89955e-10	-0.057606	7.16069e-06	-4.89955e-10	-0.059038	0.000454788	-4.89955e-10	-0.0433219
100400292	chr14:100400292:G:C	4.46421e-11	-4.89955e-10	-0.587482	4.25629e-06	-4.89955e-10	-0.579247	0.000273359	-4.89955e-10	-0.552366
100400974	chr14:100400974:T:G	2.54445e-12	-2.22307	-1.22917	2.67722e-07	-2.11841	-1.22704	1.83188e-05	-2.02506	-1.23016
100400995	chr14:100400995:C:T	2.31666e-11	-4.89955e-10	-1.24345	2.1901e-06	-4.89955e-10	-1.2437	0.000136869	-4.89955e-10	-1.24413
100401216	chr14:100401216:C:T	3.54787e-11	-4.89955e-10	-0.817226	3.39401e-06	-4.89955e-10	-0.805632	0.0002174	-4.89955e-10	-0.781415
100402049	chr14:100402049:T:C	3.06821e-11	-4.89955e-10	-0.962479	2.92171e-06	-4.89955e-10	-0.955475	0.000185031	-4.89955e-10	-0.942628
100402618	chr14:100402618:T:C	2.3165e-11	-4.89955e-10	-1.24352	2.18995e-06	-4.89955e-10	-1.24376	0.000136861	-4.89955e-10	-1.24419
100402622	chr14:100402622:G:A	2.52983e-12	-2.21261	-1.2454	2.7205e-07	-2.08475	-1.24466	1.78036e-05	-2.03846	-1.24529
100402841	chr14:100402841:G:A	2.65091e-11	-4.89955e-10	-1.10867	2.4854e-06	-4.89955e-10	-1.11721	0.000157523	-4.89955e-10	-1.10358
100402890	chr14:100402890:G:A	4.66029e-12	-1.79223	-1.05485	2.66479e-07	-2.27762	-1.07249	1.69353e-05	-2.27507	-1.05868
100402909	chr14:100402909:A:G	2.51515e-12	-2.21805	-1.24578	2.69346e-07	-2.09378	-1.24562	1.76251e-05	-2.04805	-1.24578
100403041	chr14:100403041:T:TC	3.50462e-12	-1.98329	-1.14879	2.40813e-07	-2.28903	-1.16235	1.51402e-05	-2.29038	-1.15542
100403304	chr14:100403304:G:C	3.70671e-11	-4.89955e-10	-0.77343	3.52241e-06	-4.89955e-10	-0.768498	0.000222024	-4.89955e-10	-0.760367
100403527	chr14:100403527:G:T	2.83252e-11	-4.89955e-10	-1.04241	2.67675e-06	-4.89955e-10	-1.04304	0.000168864	-4.89955e-10	-1.03406
100403607	chr14:100403607:T:C	7.88957e-12	-1.25971	-1.06091	3.90405e-07	-1.91852	-1.04969	2.72636e-05	-1.80664	-1.05096
100404148	chr14:100404148:T:TA	2.49746e-12	-2.2456	-1.22529	2.55168e-07	-2.16618	-1.22729	1.74057e-05	-2.08321	-1.22314
100404481	chr14:100404481:A:G	2.32682e-11	-4.89955e-10	-1.23907	2.20023e-06	-4.89955e-10	-1.23908	0.000137515	-4.89955e-10	-1.23942
100404490	chr14:100404490:G:A	3.16814e-11	-0.93043	-2.77585e-10	6.69802e-06	-0.125832	-2.77585e-10	0.000316838	-0.404763	-2.77585e-10
100404623	chr14:100404623:G:C	2.33319e-11	-4.89955e-10	-1.23634	2.20514e-06	-4.89955e-10	-1.23685	0.00013774	-4.89955e-10	-1.23779
100405451	chr14:100405451:A:G	7.56381e-12	-1.29098	-1.07181	3.787e-07	-1.93772	-1.06094	2.63871e-05	-1.82811	-1.06216
100405926	chr14:100405926:C:T	6.94011e-12	-1.21152	-1.23732	4.04032e-07	-1.6989	-1.235	2.55994e-05	-1.68527	-1.23532
100406001	chr14:100406001:G:C	3.82232e-11	-4.89955e-10	-0.742717	3.65983e-06	-4.89955e-10	-0.730228	0.000234846	-4.89955e-10	-0.704222
100406086	chr14:100406086:A:C	2.3132e-11	-4.89955e-10	-1.24494	2.18769e-06	-4.89955e-10	-1.2448	0.000136792	-4.89955e-10	-1.24469
100406179	chr14:100406179:C:T	7.52351e-12	-1.27693	-1.09119	3.75166e-07	-1.9271	-1.08093	2.61687e-05	-1.81646	-1.08212
100406397	chr14:100406397:C:T	2.31356e-11	-4.89955e-10	-1.24479	2.18837e-06	-4.89955e-10	-1.24449	0.000136772	-4.89955e-10	-1.24484
100406578	chr14:100406578:T:G	7.55549e-12	-1.28069	-1.08319	3.76647e-07	-1.93144	-1.07265	2.62685e-05	-1.82095	-1.07383
100406699	chr14:100406699:T:G	4.04135e-11	-4.89955e-10	-0.686996	3.82059e-06	-4.89955e-10	-0.687238	0.000240345	-4.89955e-10	-0.681076
100406804	chr14:100406804:G:A	7.1817e-12	-1.3375	-1.07713	3.68661e-07	-1.95962	-1.0659	2.56378e-05	-1.85175	-1.06734
100407678	chr14:100407678:G:C	2.31649e-11	-4.89955e-10	-1.24352	2.18995e-06	-4.89955e-10	-1.24377	0.000136861	-4.89955e-10	-1.24419
100407705	chr14:100407705:A:G	7.58286e-12	-1.28082	-1.07944	3.78075e-07	-1.93151	-1.0688	2.63694e-05	-1.82097	-1.06998
100407706	chr14:100407706:C:G	3.59127e-12	-1.95668	-1.15097	2.39948e-07	-2.29061	-1.16437	1.5098e-05	-2.29108	-1.15751
100407905	chr14:100407905:G:C	5.47814e-11	-4.89955e-10	-0.382808	5.20546e-06	-4.89955e-10	-0.377936	0.000321274	-4.89955e-10	-0.390859
100408028	chr14:100408028:G:A	2.32151e-11	-4.89955e-10	-1.24136	2.19441e-06	-4.89955e-10	-1.24173	0.000137116	-4.89955e-10	-1.24232
100408071	chr14:100408071:C:T	2.45939e-11	-4.89955e-10	-1.18366	2.32491e-06	-4.89955e-10	-1.18396	0.000144793	-4.89955e-10	-1.18785
100408154	chr14:100408154:A:C	3.10565e-11	-4.89955e-10	-0.95035	2.96502e-06	-4.89955e-10	-0.940761	0.000188908	-4.89955e-10	-0.921895
100408698	chr14:100408698:A:C	3.07978e-11	-4.89955e-10	-0.958715	2.842e-06	-4.89955e-10	-0.983136	0.000180021	-4.89955e-10	-0.970077
100408929	chr14:100408929:A:G	2.55297e-12	-2.26485	-1.18405	2.62125e-07	-2.18702	-1.17955	1.75181e-05	-2.11474	-1.18518
100409385	chr14:100409385:G:C	3.74343e-11	-4.89955e-10	-0.763571	3.53972e-06	-4.89955e-10	-0.763596	0.000222566	-4.89955e-10	-0.757928
100409659	chr14:100409659:T:C	2.31127e-11	-4.89955e-10	-1.24578	2.18561e-06	-4.89955e-10	-1.24575	0.000136646	-4.89955e-10	-1.24576
100409845	chr14:100409845:C:T	3.2459e-11	-4.89955e-10	-0.90618	3.10071e-06	-4.89955e-10	-0.896012	0.000197835	-4.89955e-10	-0.87572
100410126	chr14:100410126:G:A	3.77819e-11	-4.89955e-10	-0.754329	3.59022e-06	-4.89955e-10	-0.749432	0.000226347	-4.89955e-10	-0.741082
100410387	chr14:100410387:T:C	3.31065e-11	-4.89955e-10	-0.886428	3.16382e-06	-4.89955e-10	-0.875865	0.000201962	-4.89955e-10	-0.855073
100410970	chr14:100410970:A:G	2.31972e-11	-4.89955e-10	-1.24213	2.19309e-06	-4.89955e-10	-1.24233	0.000137021	-4.89955e-10	-1.24302
100411588	chr14:100411588:G:A	2.33497e-11	-4.89955e-10	-1.23558	2.20792e-06	-4.89955e-10	-1.2356	0.000137969	-4.89955e-10	-1.23612
100412049	chr14:100412049:T:C	2.6104e-12	-2.20843	-1.21822	2.83634e-07	-2.07216	-1.21555	1.93905e-05	-1.97888	-1.21949
100412137	chr14:100412137:T:C	2.93623e-11	-4.89955e-10	-1.00645	2.80066e-06	-4.89955e-10	-0.99779	0.000178104	-4.89955e-10	-0.980783
100412248	chr14:100412248:G:A	3.57183e-11	-4.89955e-10	-0.810495	3.39101e-06	-4.89955e-10	-0.806516	0.000217924	-4.89955e-10	-0.779006
100412429	chr14:100412429:C:T	2.31518e-11	-4.89955e-10	-1.24409	2.19303e-06	-4.89955e-10	-1.24236	0.000137016	-4.89955e-10	-1.24306
100413172	chr14:100413172:G:A	2.61899e-11	-4.89955e-10	-1.12079	2.50494e-06	-4.89955e-10	-1.10938	0.00015601	-4.89955e-10	-1.11323
100413235	chr14:100413235:G:GCTT	3.00789e-11	-4.89955e-10	-0.982334	2.8701e-06	-4.89955e-10	-0.973297	0.000182677	-4.89955e-10	-0.955436
100413330	chr14:100413330:C:T	9.61244e-12	-2.1231	-2.77585e-10	8.41216e-07	-2.20055	-2.77585e-10	6.27256e-05	-2.02438	-2.77585e-10
100413514	chr14:100413514:C:T	2.94873e-12	-2.06968	-1.23511	2.26812e-07	-2.27835	-1.23292	1.3968e-05	-2.29074	-1.23565
100413541	chr14:100413541:G:A	2.31733e-11	-4.89955e-10	-1.24316	2.19069e-06	-4.89955e-10	-1.24343	0.000136902	-4.89955e-10	-1.24389
100414060	chr14:100414060:A:G	3.14531e-11	-4.89955e-10	-0.937662	3.00329e-06	-4.89955e-10	-0.927936	0.000191432	-4.89955e-10	-0.90862
100414114	chr14:100414114:G:A	2.59041e-11	-4.89955e-10	-1.13176	2.46657e-06	-4.89955e-10	-1.12481	0.000153427	-4.89955e-10	-1.12993
100414425	chr14:100414425:G:C	2.34298e-11	-4.89955e-10	-1.23215	2.22476e-06	-4.89955e-10	-1.22799	0.000138888	-4.89955e-10	-1.22948
100414493	chr14:100414493:A:G	2.54375e-11	-4.89955e-10	-1.14994	2.38772e-06	-4.89955e-10	-1.1573	0.000150996	-4.89955e-10	-1.1459
100414906	chr14:100414906:A:G	4.16104e-11	-4.89955e-10	-0.657808	3.93484e-06	-4.89955e-10	-0.657774	0.000247528	-4.89955e-10	-0.651629
100415253	chr14:100415253:T:G	2.93333e-11	-4.89955e-10	-1.00743	2.76219e-06	-4.89955e-10	-1.01162	0.000172433	-4.89955e-10	-1.01314
100415554	chr14:100415554:T:A	2.91066e-12	-2.28344	-1.03434	3.16912e-07	-2.14286	-1.03391	2.00439e-05	-2.13881	-1.02641
100415930	chr14:100415930:T:C	2.33933e-11	-4.89955e-10	-1.23371	2.21444e-06	-4.89955e-10	-1.23264	0.000138286	-4.89955e-10	-1.23383
100415959	chr14:100415959:C:T	2.73474e-12	-2.14944	-1.23068	3.11819e-07	-1.96421	-1.22877	2.12105e-05	-1.87702	-1.23163
100416068	chr14:100416068:A:G	2.13794e-11	-0.641326	-0.682403	1.30368e-06	-1.09194	-0.67051	8.31974e-05	-1.08311	-0.658827
100416535	chr14:100416535:A:G	3.20497e-11	-4.89955e-10	-0.918871	3.07235e-06	-4.89955e-10	-0.905202	0.000199311	-4.89955e-10	-0.868287
100416900	chr14:100416900:C:T	1.18527e-11	-1.9136	-2.77585e-10	1.25983e-06	-1.79666	-2.77585e-10	6.57237e-05	-1.97769	-2.77585e-10
100417207	chr14:100417207:C:T	2.31198e-11	-4.89955e-10	-1.24547	2.18591e-06	-4.89955e-10	-1.24561	0.000136671	-4.89955e-10	-1.24558
100417269	chr14:100417269:A:C	2.84139e-12	-2.12711	-1.21475	3.28271e-07	-1.92958	-1.21197	2.23851e-05	-1.83856	-1.21619
100417311	chr14:100417311:T:G	3.22717e-11	-4.89955e-10	-0.911969	3.09407e-06	-4.89955e-10	-0.898156	0.000200795	-4.89955e-10	-0.860869
100417385	chr14:100417385:A:G	2.99412e-11	-4.89955e-10	-0.986924	2.85667e-06	-4.89955e-10	-0.977989	0.0001818	-4.89955e-10	-0.960248
100417393	chr14:100417393:T:C	8.12631e-11	-4.89955e-10	0.0115329	7.66704e-06	-4.89955e-10	0.00928716	0.000486688	-4.89955e-10	0.0244695
100417674	chr14:100417674:C:A	3.14508e-11	-4.89955e-10	-0.937733	3.00324e-06	-4.89955e-10	-0.927953	0.000191428	-4.89955e-10	-0.90864
100417964	chr14:100417964:C:T	3.06295e-11	-4.89955e-10	-0.964196	2.92391e-06	-4.89955e-10	-0.954721	0.0001862	-4.89955e-10	-0.936331
100417973	chr14:100417973:G:A	2.60891e-11	-4.89955e-10	-1.12464	2.47802e-06	-4.89955e-10	-1.12018	0.000154549	-4.89955e-10	-1.12264
100418107	chr14:100418107:A:G	2.34514e-11	-4.89955e-10	-1.23123	2.21146e-06	-4.89955e-10	-1.23399	0.000138855	-4.89955e-10	-1.22972
100418332	chr14:100418332:C:T	3.43499e-11	-4.89955e-10	-0.849559	3.29899e-06	-4.89955e-10	-0.834029	0.000214875	-4.89955e-10	-0.793098
100418704	chr14:100418704:C:T	3.29786e-11	-4.89955e-10	-0.8903	3.18291e-06	-4.89955e-10	-0.869848	0.000210017	-4.89955e-10	-0.815965
100419136	chr14:100419136:T:C	2.50822e-12	-2.28819	-1.17839	2.59221e-07	-2.19989	-1.17783	1.63512e-05	-2.19691	-1.17194
100419171	chr14:100419171:G:A	2.37075e-11	-4.89955e-10	-1.22037	2.24507e-06	-4.89955e-10	-1.21891	0.000140134	-4.89955e-10	-1.22056
100419779	chr14:100419779:T:C	2.41792e-11	-4.89955e-10	-1.20067	2.2867e-06	-4.89955e-10	-1.20053	0.000143194	-4.89955e-10	-1.19895
100420234	chr14:100420234:C:T	8.25562e-11	-4.89955e-10	0.0273197	7.72067e-06	-4.89955e-10	0.0162578	0.000492058	-4.89955e-10	0.0354439
100420402	chr14:100420402:G:A	2.78886e-12	-2.16447	-1.19606	3.07646e-07	-2.00781	-1.19864	2.10709e-05	-1.9229	-1.19236
100421108	chr14:100421108:G:A	3.72114e-11	-4.89955e-10	-0.769543	3.51143e-06	-4.89955e-10	-0.771622	0.000220975	-4.89955e-10	-0.765105
100421129	chr14:100421129:A:G	2.37847e-11	-4.89955e-10	-1.21712	2.25187e-06	-4.89955e-10	-1.21588	0.000141041	-4.89955e-10	-1.21411
100421228	chr14:100421228:A:G	2.41872e-11	-4.89955e-10	-1.20034	2.28745e-06	-4.89955e-10	-1.20021	0.000143242	-4.89955e-10	-1.19862
100421356	chr14:100421356:C:T	2.62207e-12	-2.289	-1.1332	2.47927e-07	-2.28391	-1.13836	1.54101e-05	-2.29068	-1.13745
100421387	chr14:100421387:C:T	2.45079e-11	-4.89955e-10	-1.18716	2.31484e-06	-4.89955e-10	-1.1883	0.000144394	-4.89955e-10	-1.19061
100421999	chr14:100421999:T:C	2.41774e-11	-4.89955e-10	-1.20074	2.28653e-06	-4.89955e-10	-1.20061	0.000143183	-4.89955e-10	-1.19903
100422216	chr14:100422216:C:T	3.27055e-12	-2.23026	-0.970942	3.99421e-07	-1.97757	-0.967819	2.53276e-05	-1.97646	-0.954797
100422294	chr14:100422294:T:C	2.41852e-11	-4.89955e-10	-1.20042	2.28727e-06	-4.89955e-10	-1.20029	0.00014323	-4.89955e-10	-1.1987
100422550	chr14:100422550:T:C	2.682e-12	-2.29099	-1.1086	2.52577e-07	-2.28972	-1.11396	1.58743e-05	-2.28627	-1.11218
100422629	chr14:100422629:C:T	2.39679e-11	-4.89955e-10	-1.20945	2.26669e-06	-4.89955e-10	-1.20932	0.000141913	-4.89955e-10	-1.20794
100422943	chr14:100422943:G:A	1.94444e-11	-0.522911	-0.89569	1.41619e-06	-0.771915	-0.907757	0.000107059	-0.603428	-0.886342
100423401	chr14:100423401:A:G	2.76497e-11	-4.89955e-10	-1.06654	2.5812e-06	-4.89955e-10	-1.07939	0.000162876	-4.89955e-10	-1.07016
100423641	chr14:100423641:C:T	2.84813e-11	-1.03691	-2.77585e-10	1.63828e-06	-1.534	-2.77585e-10	8.05271e-05	-1.77456	-2.77585e-10
100424177	chr14:100424177:G:A	6.26025e-11	-4.89955e-10	-0.249354	6.15169e-06	-4.89955e-10	-0.210917	0.0004267	-4.89955e-10	-0.107073
100424357	chr14:100424357:C:T	2.35258e-11	-4.89955e-10	-1.22806	2.2274e-06	-4.89955e-10	-1.22681	0.000139069	-4.89955e-10	-1.22819
100424453	chr14:100424453:C:T	4.52668e-12	-1.70054	-1.17563	2.5203e-07	-2.22116	-1.18469	1.59951e-05	-2.21503	-1.17584
100424642	chr14:100424642:T:G	2.45715e-11	-4.89955e-10	-1.18457	2.32384e-06	-4.89955e-10	-1.18442	0.000145557	-4.89955e-10	-1.18258
100424707	chr14:100424707:G:A	2.59961e-11	-4.89955e-10	-1.12821	2.45812e-06	-4.89955e-10	-1.12825	0.000154033	-4.89955e-10	-1.12599
100425584	chr14:100425584:G:C	3.86168e-11	-4.89955e-10	-0.732471	3.65068e-06	-4.89955e-10	-0.732732	0.000229555	-4.89955e-10	-0.727011
100425661	chr14:100425661:A:G	2.38205e-11	-4.89955e-10	-1.21561	2.25271e-06	-4.89955e-10	-1.21551	0.000141016	-4.89955e-10	-1.21428
100426212	chr14:100426212:A:G	2.38328e-11	-4.89955e-10	-1.2151	2.25385e-06	-4.89955e-10	-1.215	0.000141086	-4.89955e-10	-1.21378
100426263	chr14:100426263:A:C	1.09908e-11	-1.9891	-2.77585e-10	8.83902e-07	-2.15105	-2.77585e-10	5.26145e-05	-2.20016	-2.77585e-10
100426412	chr14:100426412:G:A	5.2412e-12	-1.60965	-1.11996	2.79092e-07	-2.17203	-1.13183	1.78108e-05	-2.16603	-1.11732
100426479	chr14:100426479:C:T	2.46161e-11	-4.89955e-10	-1.18276	2.33966e-06	-4.89955e-10	-1.17764	0.000145961	-4.89955e-10	-1.17982
100426616	chr14:100426616:G:A	3.31127e-12	-2.02044	-1.16839	2.37188e-07	-2.28802	-1.17853	1.49452e-05	-2.29084	-1.16792
100427051	chr14:100427051:A:G	2.60403e-12	-2.23303	-1.19607	2.34319e-07	-2.2884	-1.19032	1.50593e-05	-2.2622	-1.18895
100427179	chr14:100427179:C:T	2.37735e-11	-4.89955e-10	-1.21759	2.2536e-06	-4.89955e-10	-1.21511	0.000140722	-4.89955e-10	-1.21637
100427260	chr14:100427260:C:T	2.76308e-11	-4.89955e-10	-1.06723	2.61859e-06	-4.89955e-10	-1.06501	0.000164621	-4.89955e-10	-1.05951
100427356	chr14:100427356:C:T	2.34969e-11	-4.89955e-10	-1.22929	2.22381e-06	-4.89955e-10	-1.22842	0.000139102	-4.89955e-10	-1.22795
100427437	chr14:100427437:T:G	8.13543e-12	-2.28993	-2.77585e-10	7.83573e-07	-2.27154	-2.77585e-10	5.10661e-05	-2.23003	-2.77585e-10
100427450	chr14:100427450:G:A	2.77963e-12	-2.26659	-1.09725	2.58104e-07	-2.29084	-1.09119	1.62539e-05	-2.27389	-1.10093
100427519	chr14:100427519:A:G	2.68947e-12	-2.22249	-1.17432	3.28949e-07	-1.96622	-1.17328	2.09787e-05	-1.95235	-1.1673
100427593	chr14:100427593:G:A	1.18879e-11	-1.91063	-2.77585e-10	9.94668e-07	-2.03299	-2.77585e-10	8.59938e-05	-1.70888	-2.77585e-10
100428052	chr14:100428052:C:T	2.58264e-12	-2.21252	-1.22483	2.32698e-07	-2.26349	-1.22217	1.5141e-05	-2.21935	-1.2264
100428171	chr14:100428171:G:A	2.31137e-11	-4.89955e-10	-1.24573	2.18608e-06	-4.89955e-10	-1.24553	0.000136644	-4.89955e-10	-1.24578
100428188	chr14:100428188:C:A	2.54265e-12	-2.20843	-1.24452	2.2624e-07	-2.26995	-1.24385	1.47411e-05	-2.22758	-1.24493
100428322	chr14:100428322:C:T	2.65206e-11	-4.89955e-10	-1.10824	2.50867e-06	-4.89955e-10	-1.10789	0.000157239	-4.89955e-10	-1.10538
100428354	chr14:100428354:G:A	7.73332e-11	-4.89955e-10	-0.0380362	7.30222e-06	-4.89955e-10	-0.0394652	0.000463934	-4.89955e-10	-0.0234105
100428921	chr14:100428921:C:T	2.54762e-12	-2.22661	-1.22439	2.30925e-07	-2.27161	-1.2217	1.49439e-05	-2.23289	-1.22597
100428969	chr14:100428969:A:G	1.63266e-10	-4.89955e-10	0.709223	1.52517e-05	-4.89955e-10	0.697047	0.000977266	-4.89955e-10	0.721606
100429100	chr14:100429100:G:A	2.53705e-11	-4.89955e-10	-1.15257	2.40047e-06	-4.89955e-10	-1.15198	0.000151026	-4.89955e-10	-1.1457
100429221	chr14:100429221:G:A	2.54527e-11	-4.89955e-10	-1.14934	2.42349e-06	-4.89955e-10	-1.14244	0.000150823	-4.89955e-10	-1.14705
100429392	chr14:100429392:C:T	2.86942e-11	-4.89955e-10	-1.02946	2.71372e-06	-4.89955e-10	-1.02932	0.000171331	-4.89955e-10	-1.01956
100429673	chr14:100429673:G:A	2.34744e-11	-4.89955e-10	-1.23025	2.22635e-06	-4.89955e-10	-1.22728	0.000138935	-4.89955e-10	-1.22915
100430064	chr14:100430064:G:A	2.65156e-11	-4.89955e-10	-1.10842	2.50821e-06	-4.89955e-10	-1.10808	0.00015721	-4.89955e-10	-1.10557
100430463	chr14:100430463:A:G	2.65619e-11	-4.89955e-10	-1.10668	2.51258e-06	-4.89955e-10	-1.10634	0.000157487	-4.89955e-10	-1.10381
100430486	chr14:100430486:C:T	2.31289e-11	-4.89955e-10	-1.24508	2.18662e-06	-4.89955e-10	-1.24529	0.00013671	-4.89955e-10	-1.24529
100430779	chr14:100430779:C:T	2.31208e-11	-4.89955e-10	-1.24543	2.18721e-06	-4.89955e-10	-1.24502	0.000136669	-4.89955e-10	-1.24559
100430786	chr14:100430786:C:T	9.17327e-12	-2.16987	-2.77585e-10	7.85543e-07	-2.26902	-2.77585e-10	4.84284e-05	-2.28307	-2.77585e-10
100431437	chr14:100431437:C:T	2.31496e-11	-4.89955e-10	-1.24418	2.1913e-06	-4.89955e-10	-1.24315	0.000136912	-4.89955e-10	-1.24382
100431479	chr14:100431479:T:G	6.17099e-11	-4.89955e-10	-0.263715	6.05793e-06	-4.89955e-10	-0.226276	0.000419956	-4.89955e-10	-0.123002
100431888	chr14:100431888:T:G	2.41998e-11	-1.19981	-2.77585e-10	1.65383e-06	-1.52455	-2.77585e-10	0.000128145	-1.30999	-2.77585e-10
100432862	chr14:100432862:G:A	2.65206e-11	-4.89955e-10	-1.10824	2.50867e-06	-4.89955e-10	-1.10789	0.000157239	-4.89955e-10	-1.10538
100433128	chr14:100433128:A:T	3.21783e-11	-4.89955e-10	-0.914866	3.04561e-06	-4.89955e-10	-0.913942	0.000190707	-4.89955e-10	-0.912416
100433370	chr14:100433370:T:C	2.65563e-11	-4.89955e-10	-1.10689	2.51207e-06	-4.89955e-10	-1.10654	0.000157445	-4.89955e-10	-1.10407
100433655	chr14:100433655:G:A	2.32587e-11	-4.89955e-10	-1.23948	2.20028e-06	-4.89955e-10	-1.23906	0.000137602	-4.89955e-10	-1.23879
100433781	chr14:100433781:C:T	1.33702e-11	-1.79313	-2.77585e-10	1.13292e-06	-1.90285	-2.77585e-10	7.43771e-05	-1.85401	-2.77585e-10
100433976	chr14:100433976:A:G	2.31411e-11	-4.89955e-10	-1.24455	2.1898e-06	-4.89955e-10	-1.24384	0.000136766	-4.89955e-10	-1.24488
100434152	chr14:100434152:G:T	6.45469e-11	-4.89955e-10	-0.218767	6.34116e-06	-4.89955e-10	-0.180582	0.000440627	-4.89955e-10	-0.0749532
100434529	chr14:100434529:C:T	2.7075e-11	-4.89955e-10	-1.08755	2.56089e-06	-4.89955e-10	-1.08729	0.00016054	-4.89955e-10	-1.08461
100434765	chr14:100434765:C:T	2.65425e-11	-4.89955e-10	-1.10741	2.51075e-06	-4.89955e-10	-1.10706	0.000157371	-4.89955e-10	-1.10455
100434901	chr14:100434901:C:T	5.42572e-12	-1.50111	-1.1939	2.77571e-07	-2.10738	-1.20194	1.75886e-05	-2.10326	-1.19264
100435627	chr14:100435627:C:T	2.91539e-12	-2.10618	-1.20998	2.54304e-07	-2.1902	-1.20667	1.70815e-05	-2.11317	-1.21199
100436291	chr14:100436291:T:C	2.38478e-11	-4.89955e-10	-1.21447	2.25204e-06	-4.89955e-10	-1.21581	0.000140894	-4.89955e-10	-1.21515
100436742	chr14:100436742:G:A	2.86942e-11	-4.89955e-10	-1.02946	2.71372e-06	-4.89955e-10	-1.02932	0.000171331	-4.89955e-10	-1.01956
100437031	chr14:100437031:A:G	2.32477e-11	-4.89955e-10	-1.23995	2.20146e-06	-4.89955e-10	-1.23853	0.000137336	-4.89955e-10	-1.24072
100437140	chr14:100437140:C:G	1.48263e-11	-0.460055	-1.2297	4.9959e-07	-1.48631	-1.23531	2.2596e-05	-1.81337	-1.23202
100437237	chr14:100437237:C:G	2.68872e-11	-4.89955e-10	-1.09451	2.54592e-06	-4.89955e-10	-1.09315	0.00015929	-4.89955e-10	-1.09243
100438673	chr14:100438673:T:C	2.50049e-11	-4.89955e-10	-1.16709	2.36564e-06	-4.89955e-10	-1.16659	0.000148761	-4.89955e-10	-1.16081
100439532	chr14:100439532:T:A	6.11945e-11	-4.89955e-10	-0.272102	6.00584e-06	-4.89955e-10	-0.234912	0.000416218	-4.89955e-10	-0.131943
100439686	chr14:100439686:A:G	6.45582e-11	-4.89955e-10	-0.218591	6.3423e-06	-4.89955e-10	-0.180403	0.000440709	-4.89955e-10	-0.0747691
100439812	chr14:100439812:A:G	2.31985e-11	-4.89955e-10	-1.24207	2.1962e-06	-4.89955e-10	-1.24091	0.000137068	-4.89955e-10	-1.24268
100439915	chr14:100439915:C:T	2.94137e-11	-4.89955e-10	-1.0047	2.78183e-06	-4.89955e-10	-1.00454	0.000174508	-4.89955e-10	-1.00118
100439945	chr14:100439945:C:T	2.31146e-11	-4.89955e-10	-1.24569	2.18627e-06	-4.89955e-10	-1.24545	0.000136646	-4.89955e-10	-1.24576
100440365	chr14:100440365:G:A	2.69588e-11	-4.89955e-10	-1.09185	2.54953e-06	-4.89955e-10	-1.09174	0.000159833	-4.89955e-10	-1.08902
100440396	chr14:100440396:C:T	2.31134e-11	-4.89955e-10	-1.24575	2.18555e-06	-4.89955e-10	-1.24578	0.000136644	-4.89955e-10	-1.24578
100440805	chr14:100440805:G:A	2.31134e-11	-4.89955e-10	-1.24575	2.18555e-06	-4.89955e-10	-1.24578	0.000136644	-4.89955e-10	-1.24578
100443791	chr14:100443791:G:A	8.24703e-12	-2.27631	-2.77585e-10	8.20563e-07	-2.22541	-2.77585e-10	5.4192e-05	-2.17062	-2.77585e-10
100444284	chr14:100444284:C:T	6.39402e-11	-4.89955e-10	-0.22821	6.28109e-06	-4.89955e-10	-0.190101	0.000436058	-4.89955e-10	-0.0853776
100444346	chr14:100444346:A:G	2.48608e-11	-4.89955e-10	-1.17287	2.35111e-06	-4.89955e-10	-1.17276	0.000147288	-4.89955e-10	-1.17076
100444519	chr14:100444519:G:A	1.60393e-10	-4.89955e-10	0.691468	1.49862e-05	-4.89955e-10	0.679487	0.000960064	-4.89955e-10	0.703847
100444614	chr14:100444614:C:T	8.2579e-12	-2.27499	-2.77585e-10	9.30231e-07	-2.09997	-2.77585e-10	6.42105e-05	-2.00099	-2.77585e-10
100444626	chr14:100444626:A:G	8.22824e-12	-2.27859	-2.77585e-10	8.16646e-07	-2.23019	-2.77585e-10	5.38363e-05	-2.17721	-2.77585e-10
100444854	chr14:100444854:T:C	2.40648e-11	-4.89955e-10	-1.20541	2.27587e-06	-4.89955e-10	-1.20528	0.000142496	-4.89955e-10	-1.20384
100445069	chr14:100445069:T:C	4.43019e-12	-2.27688	-0.620833	4.50676e-07	-2.21363	-0.611023	2.87295e-05	-2.182	-0.623227
100445216	chr14:100445216:G:A	2.31127e-11	-4.89955e-10	-1.24578	2.18579e-06	-4.89955e-10	-1.24567	0.000136645	-4.89955e-10	-1.24577
100445465	chr14:100445465:T:TA	4.29871e-12	-2.28384	-0.644	4.29066e-07	-2.23775	-0.636042	2.71668e-05	-2.21047	-0.65069
100446280	chr14:100446280:C:T	6.17079e-11	-4.89955e-10	-0.263747	6.05781e-06	-4.89955e-10	-0.226295	0.000419945	-4.89955e-10	-0.123029
100446514	chr14:100446514:G:A	2.71367e-11	-4.89955e-10	-1.08527	2.56926e-06	-4.89955e-10	-1.08403	0.000160815	-4.89955e-10	-1.0829
100446577	chr14:100446577:A:G	8.21131e-12	-2.28065	-2.77585e-10	8.11505e-07	-2.23651	-2.77585e-10	5.33217e-05	-2.18681	-2.77585e-10
100446786	chr14:100446786:G:A	2.38588e-11	-4.89955e-10	-1.21401	2.25635e-06	-4.89955e-10	-1.2139	0.000141252	-4.89955e-10	-1.21261
100446934	chr14:100446934:C:T	6.45469e-11	-4.89955e-10	-0.218767	6.34116e-06	-4.89955e-10	-0.180582	0.000440627	-4.89955e-10	-0.0749532
100447179	chr14:100447179:G:A	3.07544e-11	-4.89955e-10	-0.960127	2.90288e-06	-4.89955e-10	-0.961939	0.000184546	-4.89955e-10	-0.945252
100447329	chr14:100447329:A:T	4.6146e-12	-2.28549	-0.571445	4.62938e-07	-2.23654	-0.561262	2.93552e-05	-2.20973	-0.573953
100447619	chr14:100447619:A:G	2.34484e-11	-4.89955e-10	-1.23135	2.2237e-06	-4.89955e-10	-1.22847	0.000138775	-4.89955e-10	-1.2303
100447745	chr14:100447745:C:T	2.6489e-12	-2.17998	-1.23204	2.35638e-07	-2.24321	-1.22989	1.55138e-05	-2.18812	-1.2333
100447959	chr14:100447959:C:T	3.25921e-11	-4.89955e-10	-0.90209	3.08461e-06	-4.89955e-10	-0.90122	0.000193168	-4.89955e-10	-0.899592
100448383	chr14:100448383:C:T	2.39016e-11	-4.89955e-10	-1.21221	2.2604e-06	-4.89955e-10	-1.2121	0.000141511	-4.89955e-10	-1.21078
100448474	chr14:100448474:G:T	2.84264e-12	-2.11662	-1.22481	2.48665e-07	-2.19711	-1.22218	1.66779e-05	-2.1227	-1.22637
100448582	chr14:100448582:T:C	2.38541e-11	-4.89955e-10	-1.2142	2.2559e-06	-4.89955e-10	-1.21409	0.000141224	-4.89955e-10	-1.21281
100448704	chr14:100448704:T:A	2.31948e-11	-4.89955e-10	-1.24223	2.19195e-06	-4.89955e-10	-1.24285	0.000137068	-4.89955e-10	-1.24268
100448813	chr14:100448813:C:T	6.71446e-11	-4.89955e-10	-0.17931	6.60054e-06	-4.89955e-10	-0.140493	0.000459518	-4.89955e-10	-0.0329747
100448997	chr14:100448997:A:G	2.38659e-11	-4.89955e-10	-1.21371	2.25701e-06	-4.89955e-10	-1.2136	0.000141295	-4.89955e-10	-1.2123
100449050	chr14:100449050:T:G	2.34402e-11	-4.89955e-10	-1.23171	2.22282e-06	-4.89955e-10	-1.22887	0.000138726	-4.89955e-10	-1.23066
100449359	chr14:100449359:T:C	5.65127e-12	-1.44385	-1.21043	2.72508e-07	-2.11189	-1.21584	1.64491e-05	-2.15005	-1.21284
100449807	chr14:100449807:G:A	2.52226e-11	-4.89955e-10	-1.15842	2.38625e-06	-4.89955e-10	-1.15792	0.000150104	-4.89955e-10	-1.15183
100449963	chr14:100449963:C:T	2.47617e-11	-4.89955e-10	-1.17686	2.34257e-06	-4.89955e-10	-1.17639	0.000147259	-4.89955e-10	-1.17096
100450284	chr14:100450284:C:G	1.09702e-11	-1.99097	-2.77585e-10	8.5733e-07	-2.18158	-2.77585e-10	5.1079e-05	-2.22978	-2.77585e-10
100451035	chr14:100451035:C:T	6.0595e-12	-1.39937	-1.18517	3.7561e-07	-1.81378	-1.19307	2.37844e-05	-1.80333	-1.19079
100451310	chr14:100451310:T:TGG	2.63345e-11	-4.89955e-10	-1.11528	2.49306e-06	-4.89955e-10	-1.11413	0.000156016	-4.89955e-10	-1.1132
100452019	chr14:100452019:T:C	3.01191e-12	-2.12192	-1.16167	2.49278e-07	-2.25901	-1.15782	1.6432e-05	-2.20846	-1.15546
100452253	chr14:100452253:G:A	2.78743e-12	-2.12995	-1.23108	2.43016e-07	-2.2133	-1.22897	1.61993e-05	-2.14579	-1.23239
100452417	chr14:100452417:A:C	2.39216e-11	-4.89955e-10	-1.21138	2.26229e-06	-4.89955e-10	-1.21127	0.000141632	-4.89955e-10	-1.20992
100452545	chr14:100452545:C:T	2.38794e-11	-4.89955e-10	-1.21314	2.25829e-06	-4.89955e-10	-1.21303	0.000141376	-4.89955e-10	-1.21173
100452680	chr14:100452680:C:T	2.31141e-11	-4.89955e-10	-1.24571	2.18558e-06	-4.89955e-10	-1.24576	0.000136645	-4.89955e-10	-1.24577
100453391	chr14:100453391:A:C	8.21495e-12	-2.2802	-2.77585e-10	8.12341e-07	-2.23548	-2.77585e-10	5.33962e-05	-2.18541	-2.77585e-10
100453415	chr14:100453415:T:C	2.38626e-11	-4.89955e-10	-1.21385	2.25671e-06	-4.89955e-10	-1.21374	0.000141275	-4.89955e-10	-1.21244
100454079	chr14:100454079:T:C	8.60161e-12	-2.28086	0.0466535	9.1122e-07	-2.11007	-0.0105469	7.73081e-05	-1.84024	0.0248807
100454732	chr14:100454732:T:C	8.19056e-12	-2.28318	-2.77585e-10	8.06904e-07	-2.24219	-2.77585e-10	5.28953e-05	-2.19484	-2.77585e-10
100454805	chr14:100454805:G:T	7.71715e-12	-1.82618	-0.516537	1.11354e-06	-1.40136	-0.51874	6.32277e-05	-1.50266	-0.51375
100454862	chr14:100454862:T:A	2.38649e-11	-4.89955e-10	-1.21375	2.25692e-06	-4.89955e-10	-1.21364	0.000141289	-4.89955e-10	-1.21235
100455377	chr14:100455377:GAGA:G	2.38547e-11	-4.89955e-10	-1.21418	2.25439e-06	-4.89955e-10	-1.21476	0.000140638	-4.89955e-10	-1.21696
100455429	chr14:100455429:A:G	3.30328e-12	-1.99368	-1.19756	2.79319e-07	-2.1093	-1.19374	1.91811e-05	-2.0093	-1.19992
100455451	chr14:100455451:A:G	5.97343e-12	-1.38165	-1.21718	2.85329e-07	-2.07213	-1.20962	1.7965e-05	-2.06025	-1.21448
100455690	chr14:100455690:G:A	2.8677e-12	-2.11488	-1.21777	2.4522e-07	-2.21829	-1.21496	1.6343e-05	-2.14947	-1.21988
100455990	chr14:100455990:G:A	2.5141e-11	-4.89955e-10	-1.16166	2.36477e-06	-4.89955e-10	-1.16696	0.000149302	-4.89955e-10	-1.15718
100456122	chr14:100456122:A:G	2.38563e-11	-4.89955e-10	-1.21411	2.25611e-06	-4.89955e-10	-1.214	0.000141237	-4.89955e-10	-1.21272
100456167	chr14:100456167:G:T	3.19e-11	-4.89955e-10	-0.923553	3.06813e-06	-4.89955e-10	-0.906576	0.000192827	-4.89955e-10	-0.901357
100456801	chr14:100456801:T:G	2.39025e-11	-4.89955e-10	-1.21218	2.26049e-06	-4.89955e-10	-1.21206	0.000141516	-4.89955e-10	-1.21074
100457376	chr14:100457376:C:T	4.55423e-12	-2.25948	-0.610622	4.78422e-07	-2.16714	-0.597762	3.06914e-05	-2.12958	-0.609586
100457658	chr14:100457658:G:A	8.25582e-12	-2.27524	-2.77585e-10	8.20941e-07	-2.22495	-2.77585e-10	5.41618e-05	-2.17118	-2.77585e-10
100457780	chr14:100457780:A:G	2.44203e-11	-4.89955e-10	-1.19075	2.31311e-06	-4.89955e-10	-1.18905	0.000144979	-4.89955e-10	-1.18656
100457832	chr14:100457832:C:T	2.38674e-11	-4.89955e-10	-1.21365	2.25716e-06	-4.89955e-10	-1.21354	0.000141304	-4.89955e-10	-1.21224
100457951	chr14:100457951:A:G	7.57196e-12	-1.16395	-1.19776	4.48202e-07	-1.62546	-1.2047	2.86601e-05	-1.60492	-1.20273
100457956	chr14:100457956:A:G	6.43103e-11	-4.89955e-10	-0.222439	6.31767e-06	-4.89955e-10	-0.184294	0.000438842	-4.89955e-10	-0.0790138
100457975	chr14:100457975:G:A	5.13582e-12	-2.27517	-0.474748	5.23874e-07	-2.21015	-0.464	3.33475e-05	-2.1784	-0.477772
100458331	chr14:100458331:T:A	6.41876e-11	-4.89955e-10	-0.224349	6.30532e-06	-4.89955e-10	-0.18625	0.000437946	-4.89955e-10	-0.0810568
100458625	chr14:100458625:C:T	6.107e-12	-1.37528	-1.20145	3.76652e-07	-1.79581	-1.20826	2.38635e-05	-1.78455	-1.20625
100459130	chr14:100459130:T:C	5.93548e-12	-1.38267	-1.22254	2.85268e-07	-2.06625	-1.21572	1.79459e-05	-2.05561	-1.22018
100459131	chr14:100459131:G:A	6.64442e-11	-4.89955e-10	-0.189797	6.53041e-06	-4.89955e-10	-0.151174	0.000454406	-4.89955e-10	-0.0441624
100459191	chr14:100459191:A:T	3.69351e-12	-2.24778	-0.831799	3.91672e-07	-2.14398	-0.820991	2.52431e-05	-2.10331	-0.83129
100459231	chr14:100459231:G:T	3.75501e-11	-0.760482	-2.77585e-10	1.87953e-06	-1.39662	-2.77585e-10	9.65351e-05	-1.59325	-2.77585e-10
100459841	chr14:100459841:C:T	3.23495e-12	-2.0901	-1.12204	2.62875e-07	-2.24642	-1.1173	1.74873e-05	-2.1873	-1.11438
100460135	chr14:100460135:C:T	4.1359e-12	-2.27876	-0.687693	4.24343e-07	-2.20845	-0.676411	2.70641e-05	-2.17739	-0.687553
100460181	chr14:100460181:C:T	8.07541e-12	-1.32644	-0.970892	5.17397e-07	-1.73177	-0.954823	3.2547e-05	-1.72601	-0.954459
100460186	chr14:100460186:T:C	2.3833e-11	-4.89955e-10	-1.21509	2.25392e-06	-4.89955e-10	-1.21497	0.000141098	-4.89955e-10	-1.2137
100460402	chr14:100460402:G:A	2.33147e-11	-4.89955e-10	-1.23707	2.2084e-06	-4.89955e-10	-1.23537	0.000137707	-4.89955e-10	-1.23802
100460426	chr14:100460426:A:G	2.31515e-11	-4.89955e-10	-1.2441	2.18903e-06	-4.89955e-10	-1.24418	0.000136794	-4.89955e-10	-1.24468
100460459	chr14:100460459:A:G	2.35819e-11	-4.89955e-10	-1.22568	2.2301e-06	-4.89955e-10	-1.2256	0.00013938	-4.89955e-10	-1.22595
100461055	chr14:100461055:T:TAA	2.32554e-11	-4.89955e-10	-1.23962	2.2022e-06	-4.89955e-10	-1.23819	0.000137378	-4.89955e-10	-1.24042
100461248	chr14:100461248:C:G	3.22831e-12	-2.09158	-1.12262	2.63034e-07	-2.24503	-1.11809	1.74809e-05	-2.18685	-1.1152
100461314	chr14:100461314:A:C	1.87277e-10	-4.89955e-10	0.846428	1.74865e-05	-4.89955e-10	0.833785	0.00112148	-4.89955e-10	0.859256
100461646	chr14:100461646:C:G	2.32662e-11	-4.89955e-10	-1.23916	2.20334e-06	-4.89955e-10	-1.23767	0.000137436	-4.89955e-10	-1.23999
100462002	chr14:100462002:G:A	3.24434e-12	-1.99644	-1.2128	2.74312e-07	-2.11145	-1.20969	1.88486e-05	-2.01197	-1.21474
100462067	chr14:100462067:A:G	2.34251e-11	-4.89955e-10	-1.23235	2.22133e-06	-4.89955e-10	-1.22954	0.000138632	-4.89955e-10	-1.23133
100462599	chr14:100462599:G:A	2.87042e-12	-2.23488	-1.09682	2.60906e-07	-2.2842	-1.08704	1.68169e-05	-2.25469	-1.08608
100463115	chr14:100463115:G:A	6.5509e-12	-1.31397	-1.19258	3.81996e-07	-1.79339	-1.1966	2.76493e-05	-1.65378	-1.18978
100463292	chr14:100463292:C:T	1.78572e-11	-1.50375	-2.77585e-10	2.51725e-06	-1.10448	-2.77585e-10	0.000228596	-0.731196	-2.77585e-10
100463336	chr14:100463336:A:G	3.06213e-11	-4.89955e-10	-0.964463	2.89124e-06	-4.89955e-10	-0.965957	0.00018121	-4.89955e-10	-0.963497
100463467	chr14:100463467:C:T	3.43474e-11	-4.89955e-10	-0.849633	3.25093e-06	-4.89955e-10	-0.848703	0.000206063	-4.89955e-10	-0.834973
100463482	chr14:100463482:T:C	3.39673e-12	-1.96972	-1.19363	2.79199e-07	-2.11363	-1.18985	1.91304e-05	-2.01608	-1.1958
100464088	chr14:100464088:G:A	2.31146e-11	-4.89955e-10	-1.24569	2.18562e-06	-4.89955e-10	-1.24574	0.000136647	-4.89955e-10	-1.24575
100464261	chr14:100464261:C:G	2.31639e-11	-4.89955e-10	-1.24356	2.19087e-06	-4.89955e-10	-1.24334	0.000136966	-4.89955e-10	-1.24342
100465298	chr14:100465298:A:G	7.7471e-12	-1.75618	-0.582664	4.53515e-07	-2.23738	-0.580991	2.84626e-05	-2.24929	-0.565269
100465972	chr14:100465972:G:A	2.31262e-11	-4.89955e-10	-1.24519	2.18734e-06	-4.89955e-10	-1.24496	0.000136765	-4.89955e-10	-1.24489
100466123	chr14:100466123:C:T	1.01235e-11	-2.0713	-2.77585e-10	8.08802e-07	-2.23985	-2.77585e-10	4.8196e-05	-2.28788	-2.77585e-10
100466604	chr14:100466604:C:G	2.72259e-11	-4.89955e-10	-1.08199	2.5607e-06	-4.89955e-10	-1.08737	0.000160244	-4.89955e-10	-1.08646
100466692	chr14:100466692:T:C	7.73142e-12	-1.29974	-1.04113	3.45924e-07	-2.04981	-1.03937	2.07555e-05	-2.0947	-1.03564
100466762	chr14:100466762:C:T	2.58752e-11	-4.89955e-10	-1.13288	2.43786e-06	-4.89955e-10	-1.13652	0.000153377	-4.89955e-10	-1.13026
100466974	chr14:100466974:C:T	2.37022e-11	-4.89955e-10	-1.22059	2.24243e-06	-4.89955e-10	-1.22009	0.000140248	-4.89955e-10	-1.21974
100467134	chr14:100467134:A:G	8.41738e-12	-1.0983	-1.15756	3.87149e-07	-1.8206	-1.15598	2.25647e-05	-1.89693	-1.14984
100467291	chr14:100467291:C:T	1.04423e-11	-0.808954	-1.23134	3.36378e-07	-1.88636	-1.23081	2.00778e-05	-1.93132	-1.23222
100467312	chr14:100467312:G:A	9.90021e-12	-2.0936	-2.77585e-10	8.0038e-07	-2.25031	-2.77585e-10	4.80925e-05	-2.29003	-2.77585e-10
100467447	chr14:100467447:A:G	7.19363e-12	-1.18139	-1.23157	2.92696e-07	-2.02558	-1.23069	1.75469e-05	-2.06668	-1.2316
100467498	chr14:100467498:T:C	6.60508e-11	-4.89955e-10	-0.195736	6.20083e-06	-4.89955e-10	-0.20296	0.00040126	-4.89955e-10	-0.168543
100467765	chr14:100467765:T:A	7.95514e-12	-1.26169	-1.05065	3.49176e-07	-2.0308	-1.04903	2.09054e-05	-2.07782	-1.04533
100467788	chr14:100467788:A:G	8.12623e-12	-1.14799	-1.14307	3.82592e-07	-1.84706	-1.14137	2.23432e-05	-1.92193	-1.1347
100467989	chr14:100467989:T:A	2.33661e-11	-4.89955e-10	-1.23487	2.20911e-06	-4.89955e-10	-1.23505	0.000137915	-4.89955e-10	-1.23651
100467999	chr14:100467999:T:G	8.15149e-12	-2.28796	-2.77585e-10	8.21264e-07	-2.22455	-2.77585e-10	5.44368e-05	-2.16611	-2.77585e-10
100468244	chr14:100468244:G:A	2.43465e-11	-4.89955e-10	-1.19377	2.30273e-06	-4.89955e-10	-1.19355	0.000144694	-4.89955e-10	-1.18853
100468265	chr14:100468265:C:T	1.82472e-11	-0.279866	-1.20228	8.07193e-07	-1.04057	-1.20127	4.1974e-05	-1.22978	-1.19632
100468552	chr14:100468552:T:G	6.24054e-12	-1.32596	-1.22913	2.60174e-07	-2.13948	-1.23457	1.60594e-05	-2.15514	-1.23171
100468684	chr14:100468684:C:T	6.11144e-10	2.02917	-2.77585e-10	3.42269e-05	1.50537	-2.77585e-10	0.00210046	1.48676	-2.77585e-10
100468792	chr14:100468792:G:A	1.86665e-11	-0.271341	-1.18809	8.24186e-07	-1.03406	-1.18695	4.2813e-05	-1.22507	-1.18125
100469458	chr14:100469458:C:A	2.37518e-11	-4.89955e-10	-1.2185	2.23841e-06	-4.89955e-10	-1.22188	0.000140188	-4.89955e-10	-1.22017
100469461	chr14:100469461:A:G	2.48844e-11	-4.89955e-10	-1.17192	2.35392e-06	-4.89955e-10	-1.17156	0.000148058	-4.89955e-10	-1.16555
100469842	chr14:100469842:C:T	8.39749e-12	-1.09216	-1.16607	3.88077e-07	-1.80954	-1.16465	2.26191e-05	-1.88568	-1.15867
100470151	chr14:100470151:A:G	2.5854e-11	-4.89955e-10	-1.13369	2.43666e-06	-4.89955e-10	-1.13702	0.000153255	-4.89955e-10	-1.13105
100470278	chr14:100470278:A:G	6.31577e-11	-4.89955e-10	-0.240524	5.72495e-06	-4.89955e-10	-0.282811	0.00036737	-4.89955e-10	-0.256784
100470456	chr14:100470456:A:G	8.02095e-12	-1.22619	-1.07792	3.46679e-07	-2.01042	-1.07658	2.07479e-05	-2.05764	-1.07307
100470511	chr14:100470511:G:GT	1.00345e-11	-0.839065	-1.24107	3.28574e-07	-1.89986	-1.24078	1.97016e-05	-1.94092	-1.24154
100470798	chr14:100470798:A:G	9.20519e-12	-2.16639	-2.77585e-10	7.79064e-07	-2.27731	-2.77585e-10	4.80443e-05	-2.29103	-2.77585e-10
100471487	chr14:100471487:C:T	4.8318e-11	-4.89955e-10	-0.508354	4.5792e-06	-4.89955e-10	-0.50612	0.00029204	-4.89955e-10	-0.486263
100471500	chr14:100471500:C:G	2.50851e-11	-4.89955e-10	-1.16389	2.39246e-06	-4.89955e-10	-1.15532	0.000149166	-4.89955e-10	-1.15809
100471518	chr14:100471518:T:C	5.34378e-11	-4.89955e-10	-0.40764	5.02063e-06	-4.89955e-10	-0.41409	0.00032355	-4.89955e-10	-0.383799
100471556	chr14:100471556:C:T	8.72838e-12	-0.990712	-1.22887	3.93106e-07	-1.73311	-1.22821	2.2695e-05	-1.81675	-1.22426
100471635	chr14:100471635:C:T	2.63063e-11	-4.89955e-10	-1.11635	2.48262e-06	-4.89955e-10	-1.11833	0.000155603	-4.89955e-10	-1.11585
100471868	chr14:100471868:A:G	6.20034e-12	-1.94862	-0.612936	4.21316e-07	-2.28723	-0.604786	2.62532e-05	-2.29063	-0.604735
100472315	chr14:100472315:C:T	2.90777e-11	-4.89955e-10	-1.01619	2.7419e-06	-4.89955e-10	-1.01899	0.000174278	-4.89955e-10	-1.0025
100472341	chr14:100472341:G:A	1.92641e-11	-0.214121	-1.21379	8.43813e-07	-0.984474	-1.21299	4.38226e-05	-1.17431	-1.20869
100472565	chr14:100472565:C:T	9.93871e-12	-0.847694	-1.24203	3.26347e-07	-1.90567	-1.24177	1.95754e-05	-1.94643	-1.24245
100472600	chr14:100472600:C:G	3.34511e-11	-4.89955e-10	-0.876075	3.18915e-06	-4.89955e-10	-0.867889	0.000202054	-4.89955e-10	-0.854616
100472606	chr14:100472606:G:A	3.47584e-11	-4.89955e-10	-0.837738	3.31468e-06	-4.89955e-10	-0.829282	0.000210144	-4.89955e-10	-0.815361
100472864	chr14:100472864:T:C	2.31767e-11	-4.89955e-10	-1.24301	2.19052e-06	-4.89955e-10	-1.2435	0.00013682	-4.89955e-10	-1.24449
100473144	chr14:100473144:G:A	2.40805e-11	-4.89955e-10	-1.20476	2.27858e-06	-4.89955e-10	-1.20409	0.000142523	-4.89955e-10	-1.20365
100473221	chr14:100473221:T:C	4.06192e-11	-4.89955e-10	-0.681918	3.86983e-06	-4.89955e-10	-0.674432	0.000245262	-4.89955e-10	-0.660825
100473399	chr14:100473399:G:A	2.74946e-11	-4.89955e-10	-1.07217	2.59365e-06	-4.89955e-10	-1.07458	0.000164474	-4.89955e-10	-1.0604
100473591	chr14:100473591:C:T	2.82632e-11	-4.89955e-10	-1.0446	2.68639e-06	-4.89955e-10	-1.03945	0.00016673	-4.89955e-10	-1.04678
100473915	chr14:100473915:C:T	2.88905e-11	-4.89955e-10	-1.02265	2.71494e-06	-4.89955e-10	-1.02887	0.000169978	-4.89955e-10	-1.02749
100474186	chr14:100474186:C:T	2.9741e-11	-4.89955e-10	-0.993631	2.81668e-06	-4.89955e-10	-0.992085	0.00017557	-4.89955e-10	-0.995116
100474477	chr14:100474477:G:T	2.32178e-11	-4.89955e-10	-1.24124	2.19539e-06	-4.89955e-10	-1.24128	0.000137126	-4.89955e-10	-1.24225
100474506	chr14:100474506:G:A	2.31127e-11	-4.89955e-10	-1.24578	2.18563e-06	-4.89955e-10	-1.24574	0.00013665	-4.89955e-10	-1.24573
100474594	chr14:100474594:C:T	2.9821e-11	-4.89955e-10	-0.990945	2.80994e-06	-4.89955e-10	-0.99448	0.000177274	-4.89955e-10	-0.985456
100474690	chr14:100474690:C:T	2.60439e-11	-4.89955e-10	-1.12638	2.4883e-06	-4.89955e-10	-1.11604	0.000155054	-4.89955e-10	-1.11938
100474960	chr14:100474960:G:A	2.44995e-11	-4.89955e-10	-1.18751	2.31441e-06	-4.89955e-10	-1.18849	0.00014491	-4.89955e-10	-1.18704
100475186	chr14:100475186:A:G	2.31127e-11	-4.89955e-10	-1.24578	2.18608e-06	-4.89955e-10	-1.24553	0.000136661	-4.89955e-10	-1.24565
100475251	chr14:100475251:G:A	2.45176e-11	-4.89955e-10	-1.18677	2.31602e-06	-4.89955e-10	-1.18779	0.000145019	-4.89955e-10	-1.18629
100475379	chr14:100475379:G:A	2.31621e-11	-4.89955e-10	-1.24364	2.19053e-06	-4.89955e-10	-1.2435	0.000137115	-4.89955e-10	-1.24234
100475728	chr14:100475728:C:A	3.29027e-12	-2.28388	-0.911307	3.16025e-07	-2.25613	-0.923452	1.94129e-05	-2.28241	-0.914804
100475833	chr14:100475833:T:C	3.99501e-11	-4.89955e-10	-0.698528	3.78348e-06	-4.89955e-10	-0.697	0.000239825	-4.89955e-10	-0.683244
100476172	chr14:100476172:G:C	2.50307e-11	-4.89955e-10	-1.16606	2.36801e-06	-4.89955e-10	-1.1656	0.000148978	-4.89955e-10	-1.15936
100476914	chr14:100476914:C:T	9.22622e-12	-2.16411	-2.77585e-10	7.68444e-07	-2.29103	-2.77585e-10	4.89422e-05	-2.27251	-2.77585e-10
100477181	chr14:100477181:C:T	3.4599e-11	-4.89955e-10	-0.842333	3.2919e-06	-4.89955e-10	-0.83618	0.000208996	-4.89955e-10	-0.820837
100477494	chr14:100477494:G:A	2.13299e-11	-0.135557	-1.19049	9.00376e-07	-0.942565	-1.19002	4.69714e-05	-1.12961	-1.184
100477605	chr14:100477605:C:T	3.21074e-11	-4.89955e-10	-0.917071	3.04889e-06	-4.89955e-10	-0.912867	0.000192738	-4.89955e-10	-0.901823
100477729	chr14:100477729:G:A	1.91294e-11	-0.227447	-1.20748	8.21163e-07	-1.01782	-1.20686	4.30495e-05	-1.19897	-1.20183
100477955	chr14:100477955:G:T	2.67126e-11	-0.367863	-0.733161	1.28143e-06	-1.04923	-0.730439	6.79882e-05	-1.23198	-0.71184
100478311	chr14:100478311:G:A	2.40449e-11	-4.89955e-10	-1.20623	2.27144e-06	-4.89955e-10	-1.20723	0.000142201	-4.89955e-10	-1.20591
100478684	chr14:100478684:A:G	7.54401e-12	-1.1355	-1.2299	3.1816e-06	0.359482	-1.22974	0.000137203	-0.00966189	-1.23203
100478754	chr14:100478754:C:T	9.39494e-12	-1.05368	-1.09231	3.69737e-07	-1.93158	-1.09103	2.20049e-05	-1.98435	-1.08754
100479016	chr14:100479016:C:G	3.82865e-11	-4.89955e-10	-0.741061	3.60394e-06	-4.89955e-10	-0.745616	0.000230633	-4.89955e-10	-0.722323
100479134	chr14:100479134:G:T	1.856e-10	1.32581	-0.488378	9.1845e-06	0.668011	-0.478138	0.000273579	-0.0664531	-0.485111
100479497	chr14:100479497:G:A	2.31162e-11	-4.89955e-10	-1.24563	2.1859e-06	-4.89955e-10	-1.24562	0.000136646	-4.89955e-10	-1.24576
100479705	chr14:100479705:A:G	8.79662e-12	-1.08196	-1.12983	3.5055e-07	-1.94718	-1.12871	2.08854e-05	-1.99837	-1.12573
100479761	chr14:100479761:A:G	3.35498e-11	-4.89955e-10	-0.873127	3.19151e-06	-4.89955e-10	-0.86715	0.000202491	-4.89955e-10	-0.852456
100479931	chr14:100479931:C:T	2.31547e-11	-4.89955e-10	-1.24396	2.18853e-06	-4.89955e-10	-1.24442	0.000136796	-4.89955e-10	-1.24466
100480796	chr14:100480796:T:C	1.00458e-11	-0.937709	-1.1413	4.32485e-07	-1.72539	-1.14046	2.51395e-05	-1.80552	-1.13319
100480889	chr14:100480889:A:C	2.38047e-11	-4.89955e-10	-1.21628	2.24902e-06	-4.89955e-10	-1.21715	0.000140772	-4.89955e-10	-1.21601
100480942	chr14:100480942:T:C	6.0102e-12	-1.69344	-0.899261	1.54764e-06	-0.698175	-0.892738	7.98475e-05	-0.920085	-0.86295
100480985	chr14:100480985:C:T	2.90951e-11	-4.89955e-10	-1.01559	2.74261e-06	-4.89955e-10	-1.01873	0.000174289	-4.89955e-10	-1.00244
100481304	chr14:100481304:T:C	1.02393e-11	-0.819391	-1.24054	3.52993e-07	-1.82889	-1.24006	2.08711e-05	-1.88433	-1.24046
100482491	chr14:100482491:G:A	1.0799e-11	-0.769632	-1.23708	3.36786e-07	-1.87926	-1.23669	2.01781e-05	-1.92081	-1.23775
100483177	chr14:100483177:A:G	8.15383e-12	-2.28767	-2.77585e-10	8.22576e-07	-2.22296	-2.77585e-10	5.458e-05	-2.16348	-2.77585e-10
100483465	chr14:100483465:A:G	9.66531e-12	-0.875731	-1.24188	3.4027e-07	-1.86416	-1.2415	2.01535e-05	-1.91795	-1.24182
100483630	chr14:100483630:G:A	8.16308e-12	-2.28654	-2.77585e-10	7.70305e-07	-2.28861	-2.77585e-10	5.21304e-05	-2.2094	-2.77585e-10
100484787	chr14:100484787:T:C	1.36075e-11	-0.570187	-1.20535	5.1978e-07	-1.47724	-1.20476	2.98813e-05	-1.56735	-1.19857
100484967	chr14:100484967:C:G	2.74407e-11	-4.89955e-10	-1.07413	2.59779e-06	-4.89955e-10	-1.07298	0.000164729	-4.89955e-10	-1.05885
100485593	chr14:100485593:G:A	6.63364e-11	-4.89955e-10	-0.191421	6.00345e-06	-4.89955e-10	-0.23531	0.000385691	-4.89955e-10	-0.208116
100485606	chr14:100485606:G:A	2.31127e-11	-4.89955e-10	-1.24578	2.18556e-06	-4.89955e-10	-1.24577	0.000136648	-4.89955e-10	-1.24575
100485875	chr14:100485875:T:C	2.3935e-12	-2.27504	-1.23836	2.48379e-07	-2.17831	-1.24213	1.62611e-05	-2.13307	-1.2413
100486009	chr14:100486009:G:A	2.50342e-11	-4.89955e-10	-1.16592	2.37325e-06	-4.89955e-10	-1.16338	0.000148536	-4.89955e-10	-1.16232
100486277	chr14:100486277:G:T	4.20805e-11	-4.89955e-10	-0.646576	4.0726e-06	-4.89955e-10	-0.623364	0.00027327	-4.89955e-10	-0.552693
100486338	chr14:100486338:C:A	2.80543e-11	-4.89955e-10	-1.05202	2.66358e-06	-4.89955e-10	-1.04797	0.000166518	-4.89955e-10	-1.04805
100486656	chr14:100486656:T:C	5.48962e-12	-1.49362	-1.18968	5.87545e-07	-1.35782	-1.20163	3.42537e-05	-1.43652	-1.19284
100486669	chr14:100486669:C:T	2.45952e-11	-4.89955e-10	-1.18361	2.35613e-06	-4.89955e-10	-1.17062	0.000145827	-4.89955e-10	-1.18074
100487294	chr14:100487294:A:T	2.32621e-11	-4.89955e-10	-1.23933	2.20135e-06	-4.89955e-10	-1.23857	0.000137326	-4.89955e-10	-1.24079
100487444	chr14:100487444:C:T	4.17251e-11	-4.89955e-10	-0.655056	3.8276e-06	-4.89955e-10	-0.685407	0.000242924	-4.89955e-10	-0.670405
100487733	chr14:100487733:C:T	2.77341e-11	-4.89955e-10	-1.0635	2.61934e-06	-4.89955e-10	-1.06472	0.000163653	-4.89955e-10	-1.06541
100487876	chr14:100487876:A:C	4.23143e-11	-4.89955e-10	-0.641035	3.99571e-06	-4.89955e-10	-0.642423	0.000257714	-4.89955e-10	-0.611302
100488345	chr14:100488345:C:T	2.33508e-11	-4.89955e-10	-1.23553	2.21017e-06	-4.89955e-10	-1.23458	0.000137793	-4.89955e-10	-1.2374
100488492	chr14:100488492:A:G	2.51094e-11	-4.89955e-10	-1.16292	2.41003e-06	-4.89955e-10	-1.148	0.000148897	-4.89955e-10	-1.1599
100488648	chr14:100488648:G:A	9.8106e-12	-2.1027	-2.77585e-10	8.04646e-07	-2.245	-2.77585e-10	4.87244e-05	-2.27697	-2.77585e-10
100489127	chr14:100489127:T:C	1.00193e-11	-2.08165	-2.77585e-10	1.87188e-06	-1.4007	-2.77585e-10	9.83921e-05	-1.57419	-2.77585e-10
100489192	chr14:100489192:C:T	2.38194e-11	-4.89955e-10	-1.21566	2.25591e-06	-4.89955e-10	-1.21409	0.000141112	-4.89955e-10	-1.2136
100489368	chr14:100489368:C:T	2.46228e-11	-1.18249	-2.77585e-10	2.82648e-06	-0.988612	-2.77585e-10	0.000230492	-0.722936	-2.77585e-10
100489577	chr14:100489577:C:T	4.22922e-11	-4.89955e-10	-0.641556	3.99363e-06	-4.89955e-10	-0.642944	0.000257577	-4.89955e-10	-0.611836
100489859	chr14:100489859:G:A	2.34964e-11	-4.89955e-10	-1.22931	2.22469e-06	-4.89955e-10	-1.22803	0.000138582	-4.89955e-10	-1.23169
100489977	chr14:100489977:C:T	2.38194e-11	-4.89955e-10	-1.21566	2.25591e-06	-4.89955e-10	-1.21409	0.000141112	-4.89955e-10	-1.2136
100490141	chr14:100490141:G:C	4.85696e-11	-4.89955e-10	-0.50316	4.6184e-06	-4.89955e-10	-0.497595	0.000288569	-4.89955e-10	-0.498218
100490998	chr14:100490998:G:A	2.50474e-11	-4.89955e-10	-1.16539	2.38981e-06	-4.89955e-10	-1.15643	0.000148865	-4.89955e-10	-1.16011
100491223	chr14:100491223:A:G	4.22364e-11	-4.89955e-10	-0.642877	3.98836e-06	-4.89955e-10	-0.644263	0.00025723	-4.89955e-10	-0.613183
100491328	chr14:100491328:C:G	3.26944e-10	-4.89955e-10	1.40363	3.30357e-05	-4.89955e-10	1.46995	0.0020497	-4.89955e-10	1.4623
100491931	chr14:100491931:A:G	3.5395e-11	-4.89955e-10	-0.819588	3.26219e-06	-4.89955e-10	-0.845244	0.00020664	-4.89955e-10	-0.832177
100492243	chr14:100492243:T:C	2.67167e-12	-2.20469	-1.19876	6.4061e-07	-1.27821	-1.19477	3.57324e-05	-1.3985	-1.1886
100492316	chr14:100492316:C:T	2.38155e-11	-4.89955e-10	-1.21582	2.25671e-06	-4.89955e-10	-1.21374	0.000141488	-4.89955e-10	-1.21094
100492684	chr14:100492684:TA:T	2.32368e-11	-4.89955e-10	-1.24042	2.19874e-06	-4.89955e-10	-1.23976	0.000137491	-4.89955e-10	-1.23959
100493043	chr14:100493043:T:C	2.46549e-11	-4.89955e-10	-1.18118	2.33323e-06	-4.89955e-10	-1.18039	0.000145149	-4.89955e-10	-1.18539
100493877	chr14:100493877:C:T	3.07406e-11	-4.89955e-10	-0.960574	2.9054e-06	-4.89955e-10	-0.961072	0.000182675	-4.89955e-10	-0.955445
100494253	chr14:100494253:G:A	2.87808e-11	-4.89955e-10	-1.02645	2.71819e-06	-4.89955e-10	-1.02768	0.000169808	-4.89955e-10	-1.02849
100494341	chr14:100494341:A:G	2.81918e-11	-4.89955e-10	-1.04713	2.67032e-06	-4.89955e-10	-1.04544	0.000165841	-4.89955e-10	-1.05212
100494525	chr14:100494525:G:A	9.25056e-12	-2.16148	-2.77585e-10	7.69904e-07	-2.28913	-2.77585e-10	4.84766e-05	-2.28207	-2.77585e-10
100494717	chr14:100494717:A:C	2.3879e-11	-4.89955e-10	-1.21316	2.25652e-06	-4.89955e-10	-1.21382	0.000141649	-4.89955e-10	-1.2098
100495094	chr14:100495094:C:T	2.83395e-11	-4.89955e-10	-1.0419	2.6804e-06	-4.89955e-10	-1.04168	0.00016665	-4.89955e-10	-1.04726
100495561	chr14:100495561:G:C	4.68263e-11	-4.89955e-10	-0.539715	4.42125e-06	-4.89955e-10	-0.541223	0.00028592	-4.89955e-10	-0.507441
100495681	chr14:100495681:T:C	5.1615e-12	-1.89494	-0.849989	2.56983e-06	-0.192676	-0.891128	0.000431998	0.765575	-0.860307
100496030	chr14:100496030:C:T	1.04658e-11	-2.03805	-2.77585e-10	8.21001e-07	-2.22487	-2.77585e-10	4.84014e-05	-2.28363	-2.77585e-10
100496062	chr14:100496062:T:C	2.3164e-11	-4.89955e-10	-1.24356	2.18919e-06	-4.89955e-10	-1.24411	0.000136836	-4.89955e-10	-1.24437
100496074	chr14:100496074:T:C	2.65695e-11	-4.89955e-10	-1.1064	2.50531e-06	-4.89955e-10	-1.10923	0.000158204	-4.89955e-10	-1.09927
100496168	chr14:100496168:G:A	2.91486e-11	-4.89955e-10	-1.01375	2.79463e-06	-4.89955e-10	-0.999943	0.000182805	-4.89955e-10	-0.954735
100496581	chr14:100496581:T:A	2.76564e-11	-4.89955e-10	-1.0663	2.61234e-06	-4.89955e-10	-1.0674	0.000162587	-4.89955e-10	-1.07194
100497058	chr14:100497058:T:A	1.41596e-10	-4.89955e-10	0.566816	1.50628e-05	-4.89955e-10	0.684587	0.000871137	-4.89955e-10	0.606646
100497239	chr14:100497239:G:A	2.62606e-11	-1.11809	-2.77585e-10	1.64477e-06	-1.53004	-2.77585e-10	8.76223e-05	-1.69012	-2.77585e-10
100497299	chr14:100497299:T:C	2.71688e-11	-4.89955e-10	-1.08409	2.56599e-06	-4.89955e-10	-1.0853	0.00016033	-4.89955e-10	-1.08592
100498212	chr14:100498212:C:T	4.2106e-12	-1.9691	-0.979454	1.22011e-06	-0.838027	-0.990671	0.000180148	-0.00859943	-0.960776
100498625	chr14:100498625:C:T	2.38831e-11	-4.89955e-10	-1.21299	2.25969e-06	-4.89955e-10	-1.21242	0.000140734	-4.89955e-10	-1.21628
100498745	chr14:100498745:A:G	2.76595e-12	-2.1671	-1.20168	7.21051e-07	-1.15681	-1.19788	3.96444e-05	-1.29148	-1.19173
100498759	chr14:100498759:T:G	2.84304e-12	-2.16281	-1.17847	7.29524e-07	-1.16468	-1.17833	3.85385e-05	-1.32272	-1.18877
100499045	chr14:100499045:G:T	4.20303e-12	-1.98681	-0.963546	1.19224e-06	-0.876644	-0.975163	0.000174426	-0.0573176	-0.944333
100499376	chr14:100499376:C:T	3.94087e-11	-4.89955e-10	-0.712172	3.72571e-06	-4.89955e-10	-0.712386	0.000239989	-4.89955e-10	-0.682558
100499522	chr14:100499522:G:A	8.91979e-11	-4.89955e-10	0.104698	8.87633e-06	-4.89955e-10	0.155744	0.000533325	-4.89955e-10	0.115978
100499662	chr14:100499662:A:G	2.68717e-11	-4.89955e-10	-1.09509	2.53807e-06	-4.89955e-10	-1.09624	0.000158586	-4.89955e-10	-1.09685
100499945	chr14:100499945:C:G	3.94087e-11	-4.89955e-10	-0.712172	3.72571e-06	-4.89955e-10	-0.712386	0.000239989	-4.89955e-10	-0.682558
100500006	chr14:100500006:T:C	5.72422e-11	-4.89955e-10	-0.338868	5.39924e-06	-4.89955e-10	-0.341386	0.000351107	-4.89955e-10	-0.302063
100500224	chr14:100500224:C:T	7.59714e-12	-1.37698	-0.981408	4.89457e-07	-1.76103	-0.981074	2.26512e-05	-2.0563	-0.986645
100500375	chr14:100500375:G:A	2.84198e-11	-4.89955e-10	-1.03907	2.68685e-06	-4.89955e-10	-1.03927	0.000171075	-4.89955e-10	-1.02105
100500637	chr14:100500637:G:C	2.36869e-11	-4.89955e-10	-1.22124	2.23994e-06	-4.89955e-10	-1.22119	0.000139788	-4.89955e-10	-1.22303
100500826	chr14:100500826:T:C	2.71492e-12	-2.19377	-1.19363	6.65168e-07	-1.24585	-1.18951	3.66883e-05	-1.37782	-1.18287
100500894	chr14:100500894:T:TA	3.94087e-11	-4.89955e-10	-0.712172	3.72571e-06	-4.89955e-10	-0.712386	0.000239989	-4.89955e-10	-0.682558
100500910	chr14:100500910:C:A	1.49136e-11	-1.68388	-2.77585e-10	9.89164e-07	-2.03854	-2.77585e-10	5.86669e-05	-2.09128	-2.77585e-10
100501222	chr14:100501222:CT:C	2.61614e-12	-2.23025	-1.19421	5.8392e-07	-1.37554	-1.1901	3.24968e-05	-1.4985	-1.18352
100501362	chr14:100501362:C:T	2.38408e-11	-4.89955e-10	-1.21476	2.25564e-06	-4.89955e-10	-1.21421	0.0001405	-4.89955e-10	-1.21794
100501541	chr14:100501541:T:C	3.17234e-11	-0.929105	-2.77585e-10	1.77869e-06	-1.45177	-2.77585e-10	9.24021e-05	-1.637	-2.77585e-10
100501811	chr14:100501811:A:G	2.85622e-11	-4.89955e-10	-1.03408	2.69721e-06	-4.89955e-10	-1.03543	0.000168516	-4.89955e-10	-1.03612
100501843	chr14:100501843:A:G	2.70595e-12	-2.19627	-1.19444	6.41624e-07	-1.28106	-1.19034	3.50807e-05	-1.42176	-1.18374
100502564	chr14:100502564:G:T	2.83929e-11	-4.89955e-10	-1.04002	2.68153e-06	-4.89955e-10	-1.04126	0.000167525	-4.89955e-10	-1.04202
100502645	chr14:100502645:G:A	2.92778e-11	-4.89955e-10	-1.00933	2.76791e-06	-4.89955e-10	-1.00955	0.000176472	-4.89955e-10	-0.989988
100502898	chr14:100502898:T:C	5.42878e-12	-1.81859	-0.875857	2.96704e-06	-0.0243504	-0.915727	0.000515097	0.966927	-0.885725
100502949	chr14:100502949:CTG:C	2.55818e-11	-4.89955e-10	-1.14428	2.41547e-06	-4.89955e-10	-1.14575	0.000150794	-4.89955e-10	-1.14724
100503454	chr14:100503454:A:C	8.49675e-12	-2.24647	-2.77585e-10	7.74426e-07	-2.28328	-2.77585e-10	4.87758e-05	-2.27592	-2.77585e-10
100503775	chr14:100503775:C:T	3.04648e-11	-4.89955e-10	-0.969587	2.86436e-06	-4.89955e-10	-0.975298	0.000179294	-4.89955e-10	-0.974126
100503877	chr14:100503877:A:G	2.82166e-11	-4.89955e-10	-1.04625	2.66765e-06	-4.89955e-10	-1.04645	0.000169809	-4.89955e-10	-1.02848
100504228	chr14:100504228:C:A	2.79423e-12	-2.17517	-1.18343	7.17236e-07	-1.18104	-1.17895	3.9543e-05	-1.31404	-1.17173
100504303	chr14:100504303:C:A	2.83929e-11	-4.89955e-10	-1.04002	2.68153e-06	-4.89955e-10	-1.04126	0.000167525	-4.89955e-10	-1.04202
100504532	chr14:100504532:C:T	3.96664e-11	-4.89955e-10	-0.705654	3.87938e-06	-4.89955e-10	-0.671968	0.000236612	-4.89955e-10	-0.696733
100505229	chr14:100505229:G:A	2.34943e-11	-4.89955e-10	-1.2294	2.22329e-06	-4.89955e-10	-1.22866	0.000138608	-4.89955e-10	-1.23151
100505993	chr14:100505993:C:T	4.15719e-11	-4.89955e-10	-0.658735	3.955e-06	-4.89955e-10	-0.652664	0.000248956	-4.89955e-10	-0.645877
100506685	chr14:100506685:A:G	4.47076e-11	-4.89955e-10	-0.586015	4.22124e-06	-4.89955e-10	-0.587515	0.000272679	-4.89955e-10	-0.554857
100507165	chr14:100507165:T:C	3.26349e-11	-4.89955e-10	-0.900775	3.08005e-06	-4.89955e-10	-0.902698	0.000191921	-4.89955e-10	-0.906071
100507222	chr14:100507222:C:T	2.67143e-11	-4.89955e-10	-1.10096	2.49859e-06	-4.89955e-10	-1.11192	0.00015752	-4.89955e-10	-1.1036
100507565	chr14:100507565:G:A	2.42217e-11	-4.89955e-10	-1.19891	2.28607e-06	-4.89955e-10	-1.20081	0.000142888	-4.89955e-10	-1.20109
100507737	chr14:100507737:G:A	5.50436e-12	-1.522	-1.15862	3.28048e-07	-1.98208	-1.16016	1.70106e-05	-2.1881	-1.14122
100508542	chr14:100508542:A:G	3.94157e-11	-4.89955e-10	-0.711996	3.72635e-06	-4.89955e-10	-0.712214	0.000240033	-4.89955e-10	-0.682378
100508950	chr14:100508950:T:G	3.2575e-11	-4.89955e-10	-0.902613	3.04635e-06	-4.89955e-10	-0.913701	0.000192334	-4.89955e-10	-0.903921
100509082	chr14:100509082:G:A	2.41643e-11	-4.89955e-10	-1.20128	2.28782e-06	-4.89955e-10	-1.20005	0.000142362	-4.89955e-10	-1.20478
100509099	chr14:100509099:C:T	2.46003e-12	-2.24026	-1.24572	5.07653e-07	-1.45992	-1.24568	2.74716e-05	-1.60436	-1.24564
100509972	chr14:100509972:TAAAA:T	2.52908e-11	-4.89955e-10	-1.15572	2.39079e-06	-4.89955e-10	-1.15602	0.000149363	-4.89955e-10	-1.15677
100510119	chr14:100510119:A:G	4.56515e-10	1.73746	-2.77585e-10	1.54552e-05	0.7103	-2.77585e-10	0.000892516	0.630892	-2.77585e-10
100510341	chr14:100510341:T:C	4.51569e-11	-4.89955e-10	-0.576015	4.26353e-06	-4.89955e-10	-0.577547	0.000275482	-4.89955e-10	-0.544632
100510446	chr14:100510446:T:A	2.61385e-11	-4.89955e-10	-1.12275	2.46037e-06	-4.89955e-10	-1.12733	0.000154589	-4.89955e-10	-1.12238
100510510	chr14:100510510:C:T	2.57964e-11	-4.89955e-10	-1.13593	2.4596e-06	-4.89955e-10	-1.12764	0.000153497	-4.89955e-10	-1.12947
100510667	chr14:100510667:C:T	4.01274e-11	-4.89955e-10	-0.6941	3.79357e-06	-4.89955e-10	-0.694338	0.000244484	-4.89955e-10	-0.664002
100511258	chr14:100511258:A:T	3.84829e-12	-2.05476	-0.983766	1.01196e-06	-1.02061	-0.995144	0.000143675	-0.230289	-0.96531
100511380	chr14:100511380:T:C	2.78281e-12	-2.17032	-1.19238	6.11452e-07	-1.32841	-1.19115	3.27772e-05	-1.47587	-1.19755
100512435	chr14:100512435:C:G	2.31502e-11	-4.89955e-10	-1.24415	2.18833e-06	-4.89955e-10	-1.24451	0.00013681	-4.89955e-10	-1.24456
100512520	chr14:100512520:T:C	4.22925e-12	-2.00422	-0.939913	1.16509e-06	-0.922476	-0.952374	0.000178622	-0.0578132	-0.920066
100513108	chr14:100513108:T:G	2.59544e-11	-4.89955e-10	-1.12982	2.45223e-06	-4.89955e-10	-1.13065	0.000152751	-4.89955e-10	-1.13434
100514160	chr14:100514160:T:C	2.55088e-11	-4.89955e-10	-1.14714	2.41359e-06	-4.89955e-10	-1.14653	0.000149811	-4.89955e-10	-1.15378
100514185	chr14:100514185:C:G	8.52031e-12	-2.24371	-2.77585e-10	7.70824e-07	-2.28794	-2.77585e-10	6.31577e-05	-2.01752	-2.77585e-10
100514187	chr14:100514187:C:T	8.47589e-12	-2.24893	-2.77585e-10	7.69852e-07	-2.2892	-2.77585e-10	6.23052e-05	-2.03111	-2.77585e-10
100514231	chr14:100514231:C:T	4.18079e-11	-4.89955e-10	-0.653074	4.09607e-06	-4.89955e-10	-0.617617	0.000249497	-4.89955e-10	-0.643705
100514473	chr14:100514473:G:A	4.46535e-11	-4.89955e-10	-0.587227	4.21614e-06	-4.89955e-10	-0.588724	0.000272341	-4.89955e-10	-0.556097
100514889	chr14:100514889:G:A	4.49023e-11	-4.89955e-10	-0.58167	4.23975e-06	-4.89955e-10	-0.58314	0.000273899	-4.89955e-10	-0.550394
100515160	chr14:100515160:T:C	2.37976e-11	-4.89955e-10	-1.21658	2.25185e-06	-4.89955e-10	-1.21589	0.000140811	-4.89955e-10	-1.21574
100515175	chr14:100515175:TTGG:T	2.55952e-11	-4.89955e-10	-1.14375	2.41724e-06	-4.89955e-10	-1.14502	0.000151903	-4.89955e-10	-1.13991
100515636	chr14:100515636:G:T	4.42762e-12	-1.89923	-0.999066	2.24617e-06	-0.188178	-1.03024	0.000357932	0.724115	-1.00692
100515973	chr14:100515973:G:C	4.42667e-11	-4.89955e-10	-0.595927	4.21199e-06	-4.89955e-10	-0.58971	0.000265231	-4.89955e-10	-0.582551
100516663	chr14:100516663:CT:C	9.74523e-12	-2.10938	-2.77585e-10	8.14537e-07	-2.23278	-2.77585e-10	4.88487e-05	-2.27442	-2.77585e-10
100516782	chr14:100516782:A:G	2.34638e-11	-4.89955e-10	-1.2307	2.22277e-06	-4.89955e-10	-1.22889	0.000139411	-4.89955e-10	-1.22572
100517671	chr14:100517671:C:T	1.50619e-10	-4.89955e-10	0.628593	1.60519e-05	-4.89955e-10	0.748185	0.000927149	-4.89955e-10	0.668962
100517863	chr14:100517863:A:G	2.31382e-11	-4.89955e-10	-1.24467	2.18982e-06	-4.89955e-10	-1.24382	0.000136772	-4.89955e-10	-1.24484
100518298	chr14:100518298:G:A	2.37856e-11	-4.89955e-10	-1.21708	2.25484e-06	-4.89955e-10	-1.21457	0.000141573	-4.89955e-10	-1.21033
100518313	chr14:100518313:C:T	2.31683e-11	-4.89955e-10	-1.24337	2.19209e-06	-4.89955e-10	-1.24279	0.000137282	-4.89955e-10	-1.24112
100518357	chr14:100518357:C:G	4.71495e-11	-4.89955e-10	-0.532835	4.48838e-06	-4.89955e-10	-0.526152	0.000282762	-4.89955e-10	-0.518549
100518503	chr14:100518503:CTT:C	3.66198e-12	-2.08011	-1.00804	2.85166e-07	-2.29017	-0.992163	1.77191e-05	-2.29033	-0.998179
100518703	chr14:100518703:C:A	2.49951e-11	-4.89955e-10	-1.16748	2.35445e-06	-4.89955e-10	-1.17134	0.000147821	-4.89955e-10	-1.16715
100518763	chr14:100518763:T:C	4.17553e-12	-1.9141	-1.04282	2.08642e-06	-0.221352	-1.07084	0.000329382	0.683977	-1.04991
100518809	chr14:100518809:G:A	3.3964e-11	-4.89955e-10	-0.860857	3.31317e-06	-4.89955e-10	-0.829739	0.00020271	-4.89955e-10	-0.851377
100519235	chr14:100519235:T:G	2.50859e-11	-4.89955e-10	-1.16385	2.36966e-06	-4.89955e-10	-1.1649	0.000148842	-4.89955e-10	-1.16026
100519355	chr14:100519355:T:G	2.71957e-11	-4.89955e-10	-1.0831	2.59768e-06	-4.89955e-10	-1.07302	0.000162062	-4.89955e-10	-1.07517
100519410	chr14:100519410:A:C	1.07642e-11	-2.00994	-2.77585e-10	8.39298e-07	-2.20283	-2.77585e-10	7.88337e-05	-1.79581	-2.77585e-10
100520167	chr14:100520167:A:G	3.59166e-11	-4.89955e-10	-0.804959	3.51099e-06	-4.89955e-10	-0.771745	0.000214515	-4.89955e-10	-0.794771
100520347	chr14:100520347:C:A	2.98144e-12	-2.155	-1.13875	6.84498e-07	-1.26966	-1.13705	3.63651e-05	-1.42343	-1.14612
100520460	chr14:100520460:G:A	4.04943e-12	-1.91746	-1.07012	2.01665e-06	-0.230026	-1.09618	0.000316492	0.67087	-1.07672
100520538	chr14:100520538:T:C	2.5382e-11	-4.89955e-10	-1.15212	2.39003e-06	-4.89955e-10	-1.15634	0.000150108	-4.89955e-10	-1.1518
100520663	chr14:100520663:G:C	4.57659e-11	-4.89955e-10	-0.56262	4.35609e-06	-4.89955e-10	-0.556069	0.000274384	-4.89955e-10	-0.548625
100521566	chr14:100521566:C:T	4.28438e-11	-4.89955e-10	-0.628599	4.04491e-06	-4.89955e-10	-0.630186	0.000260762	-4.89955e-10	-0.599547
100521894	chr14:100521894:G:A	2.70626e-12	-2.23591	-1.15468	5.23553e-07	-1.52175	-1.15301	2.84126e-05	-1.65487	-1.16145
100522070	chr14:100522070:TTTCTGTAGAGCTA:T	3.1427e-11	-4.89955e-10	-0.938491	2.9596e-06	-4.89955e-10	-0.94259	0.000184896	-4.89955e-10	-0.943362
100522207	chr14:100522207:T:A	2.37226e-11	-4.89955e-10	-1.21973	2.2446e-06	-4.89955e-10	-1.21911	0.000140357	-4.89955e-10	-1.21896
100522585	chr14:100522585:A:G	3.45161e-11	-4.89955e-10	-0.844734	3.2448e-06	-4.89955e-10	-0.850592	0.000202187	-4.89955e-10	-0.853959
100522617	chr14:100522617:C:T	2.6266e-11	-4.89955e-10	-1.11788	2.49023e-06	-4.89955e-10	-1.11527	0.000157289	-4.89955e-10	-1.10507
100522651	chr14:100522651:A:G	3.35805e-11	-4.89955e-10	-0.872213	3.16496e-06	-4.89955e-10	-0.875505	0.000197592	-4.89955e-10	-0.876949
100523692	chr14:100523692:T:C	3.15226e-12	-2.00348	-1.23456	9.72711e-07	-0.818995	-1.23632	5.2464e-05	-0.965569	-1.23746
100523987	chr14:100523987:C:T	2.69159e-11	-4.89955e-10	-1.09344	2.54472e-06	-4.89955e-10	-1.09362	0.000157716	-4.89955e-10	-1.10236
100524515	chr14:100524515:T:C	2.67754e-11	-4.89955e-10	-1.09868	2.53399e-06	-4.89955e-10	-1.09785	0.000157011	-4.89955e-10	-1.10683
100524574	chr14:100524574:C:T	2.53981e-11	-4.89955e-10	-1.15148	2.41236e-06	-4.89955e-10	-1.14704	0.000151915	-4.89955e-10	-1.13983
100524952	chr14:100524952:T:C	4.49271e-11	-4.89955e-10	-0.581117	4.27597e-06	-4.89955e-10	-0.574633	0.000269305	-4.89955e-10	-0.567308
100525030	chr14:100525030:G:C	4.37933e-12	-1.87385	-1.03542	2.29175e-06	-0.134228	-1.0641	0.000366973	0.784774	-1.04264
100525213	chr14:100525213:T:C	3.10451e-12	-2.17417	-1.07914	6.99433e-07	-1.30808	-1.07705	3.70811e-05	-1.46162	-1.08842
100525355	chr14:100525355:A:C	2.41114e-11	-4.89955e-10	-1.20347	2.28e-06	-4.89955e-10	-1.20347	0.000142198	-4.89955e-10	-1.20593
100525818	chr14:100525818:C:T	5.14685e-11	-4.89955e-10	-0.44519	4.84922e-06	-4.89955e-10	-0.448826	0.000314552	-4.89955e-10	-0.412004
100525849	chr14:100525849:G:A	2.97706e-11	-4.89955e-10	-0.992639	2.80551e-06	-4.89955e-10	-0.996059	0.000175264	-4.89955e-10	-0.99686
100526261	chr14:100526261:A:G	2.31401e-11	-4.89955e-10	-1.24459	2.18888e-06	-4.89955e-10	-1.24425	0.00013686	-4.89955e-10	-1.24419
100526491	chr14:100526491:C:T	2.36541e-11	-4.89955e-10	-1.22262	2.2411e-06	-4.89955e-10	-1.22068	0.000139568	-4.89955e-10	-1.2246
100526663	chr14:100526663:C:G	3.67651e-11	-4.89955e-10	-0.78161	3.4953e-06	-4.89955e-10	-0.776225	0.00021996	-4.89955e-10	-0.769706
100527179	chr14:100527179:C:T	5.21772e-11	-4.89955e-10	-0.431514	4.95597e-06	-4.89955e-10	-0.427051	0.000308296	-4.89955e-10	-0.432093
100527356	chr14:100527356:A:G	3.59846e-11	-4.89955e-10	-0.803067	3.37082e-06	-4.89955e-10	-0.812487	0.000211545	-4.89955e-10	-0.808718
100527585	chr14:100527585:A:G	3.26256e-11	-4.89955e-10	-0.901063	3.21656e-06	-4.89955e-10	-0.859331	0.000196628	-4.89955e-10	-0.881841
100527625	chr14:100527625:G:A	4.83345e-12	-1.58091	-1.22969	2.66361e-06	0.179046	-1.22701	0.000140581	0.00520497	-1.22258
100527708	chr14:100527708:C:T	2.42475e-12	-2.28224	-1.21819	3.80764e-07	-1.76819	-1.22503	4.46167e-05	-1.15208	-1.21297
100527991	chr14:100527991:T:C	5.68474e-11	-4.89955e-10	-0.345789	5.37208e-06	-4.89955e-10	-0.346428	0.000349218	-4.89955e-10	-0.307458
100527995	chr14:100527995:G:A	6.24895e-11	-4.89955e-10	-0.25116	5.90702e-06	-4.89955e-10	-0.251503	0.000384691	-4.89955e-10	-0.210712
100528713	chr14:100528713:A:G	4.02881e-11	-4.89955e-10	-0.690102	3.82074e-06	-4.89955e-10	-0.6872	0.000236473	-4.89955e-10	-0.697321
100528786	chr14:100528786:T:C	3.3071e-11	-4.89955e-10	-0.887502	3.13045e-06	-4.89955e-10	-0.886467	0.000199367	-4.89955e-10	-0.868004
100529020	chr14:100529020:A:G	3.90149e-11	-4.89955e-10	-0.722214	3.7003e-06	-4.89955e-10	-0.719231	0.000237774	-4.89955e-10	-0.691834
100529115	chr14:100529115:G:A	3.19428e-11	-4.89955e-10	-0.922212	3.14646e-06	-4.89955e-10	-0.881365	0.000192404	-4.89955e-10	-0.903555
100529222	chr14:100529222:T:C	3.7749e-11	-4.89955e-10	-0.755201	3.5831e-06	-4.89955e-10	-0.751416	0.000224038	-4.89955e-10	-0.751338
100530213	chr14:100530213:G:A	4.81266e-11	-4.89955e-10	-0.512325	4.53962e-06	-4.89955e-10	-0.514801	0.000293952	-4.89955e-10	-0.479738
100530221	chr14:100530221:A:C	2.31149e-11	-4.89955e-10	-1.24568	2.18614e-06	-4.89955e-10	-1.24551	0.000136696	-4.89955e-10	-1.24539
100530345	chr14:100530345:G:A	3.15947e-12	-2.28977	-0.945986	4.66805e-07	-1.86782	-0.921666	4.94446e-05	-1.3166	-0.945702
100530571	chr14:100530571:G:T	2.54629e-11	-4.89955e-10	-1.14894	2.39866e-06	-4.89955e-10	-1.15273	0.000149019	-4.89955e-10	-1.15908
100531282	chr14:100531282:GGC:G	2.39496e-11	-4.89955e-10	-1.21021	2.26201e-06	-4.89955e-10	-1.21139	0.000141539	-4.89955e-10	-1.21058
100531343	chr14:100531343:C:T	4.85423e-11	-4.89955e-10	-0.503724	4.57879e-06	-4.89955e-10	-0.506209	0.000296549	-4.89955e-10	-0.470942
100531614	chr14:100531614:T:A	2.364e-11	-4.89955e-10	-1.22322	2.23355e-06	-4.89955e-10	-1.22405	0.000139775	-4.89955e-10	-1.22312
100531728	chr14:100531728:C:T	2.67489e-11	-4.89955e-10	-1.09966	2.529e-06	-4.89955e-10	-1.09982	0.000156821	-4.89955e-10	-1.10805
100531850	chr14:100531850:T:C	2.63963e-12	-2.22384	-1.19168	5.00401e-07	-1.52391	-1.19608	6.37883e-05	-0.825927	-1.18166
100532064	chr14:100532064:A:G	3.16179e-12	-2.15543	-1.07959	9.6341e-07	-0.959964	-1.10496	0.000137512	-0.15061	-1.08883
100532511	chr14:100532511:A:G	4.0206e-12	-1.99684	-0.997888	1.52944e-06	-0.575181	-1.02756	0.000218625	0.229922	-1.00572
100532946	chr14:100532946:G:A	2.3902e-11	-4.89955e-10	-1.2122	2.2575e-06	-4.89955e-10	-1.21339	0.000141195	-4.89955e-10	-1.21301
100533511	chr14:100533511:G:A	2.61338e-12	-2.24001	-1.18551	4.90813e-07	-1.55896	-1.18038	6.06052e-05	-0.867399	-1.19137
100533839	chr14:100533839:C:T	2.58503e-11	-4.89955e-10	-1.13384	2.42378e-06	-4.89955e-10	-1.14231	0.000152257	-4.89955e-10	-1.13758
100534022	chr14:100534022:G:A	8.22257e-12	-2.27928	-2.77585e-10	7.68969e-07	-2.29035	-2.77585e-10	4.80428e-05	-2.29106	-2.77585e-10
100534363	chr14:100534363:T:C	2.50712e-11	-4.89955e-10	-1.16444	2.37926e-06	-4.89955e-10	-1.16086	0.000148791	-4.89955e-10	-1.16061
100534672	chr14:100534672:T:C	2.46747e-11	-4.89955e-10	-1.18038	2.32215e-06	-4.89955e-10	-1.18515	0.0001456	-4.89955e-10	-1.18229
100534828	chr14:100534828:C:G	3.48373e-11	-4.89955e-10	-0.835469	3.28478e-06	-4.89955e-10	-0.838344	0.00020447	-4.89955e-10	-0.84273
100535021	chr14:100535021:C:T	2.31384e-11	-4.89955e-10	-1.24467	2.18751e-06	-4.89955e-10	-1.24488	0.00013674	-4.89955e-10	-1.24507
100535153	chr14:100535153:A:G	3.48688e-11	-4.89955e-10	-0.834566	3.28768e-06	-4.89955e-10	-0.837462	0.000204651	-4.89955e-10	-0.841846
100535331	chr14:100535331:A:G	3.47727e-11	-4.89955e-10	-0.837326	3.2787e-06	-4.89955e-10	-0.840196	0.000204094	-4.89955e-10	-0.844571
100535340	chr14:100535340:C:T	2.46636e-11	-4.89955e-10	-1.18083	2.32114e-06	-4.89955e-10	-1.18559	0.000145536	-4.89955e-10	-1.18273
100535587	chr14:100535587:G:A	2.32738e-11	-4.89955e-10	-1.23883	2.20413e-06	-4.89955e-10	-1.23731	0.000137762	-4.89955e-10	-1.23763
100535592	chr14:100535592:G:A	2.31947e-11	-4.89955e-10	-1.24224	2.19572e-06	-4.89955e-10	-1.24113	0.000137248	-4.89955e-10	-1.24136
100536015	chr14:100536015:C:T	3.17211e-11	-4.89955e-10	-0.929176	3.01239e-06	-4.89955e-10	-0.92491	0.000187001	-4.89955e-10	-0.932041
100536277	chr14:100536277:A:G	2.66562e-11	-4.89955e-10	-1.10314	2.59257e-06	-4.89955e-10	-1.075	0.000159563	-4.89955e-10	-1.09071
100536654	chr14:100536654:A:G	8.40276e-12	-2.2576	-2.77585e-10	7.83646e-07	-2.27144	-2.77585e-10	4.82973e-05	-2.28578	-2.77585e-10
100537028	chr14:100537028:G:A	2.54834e-11	-4.89955e-10	-1.14813	2.4238e-06	-4.89955e-10	-1.14231	0.000151421	-4.89955e-10	-1.14309
100537118	chr14:100537118:CAGG:C	2.51411e-11	-4.89955e-10	-1.16166	2.38845e-06	-4.89955e-10	-1.157	0.000149592	-4.89955e-10	-1.15524
100537124	chr14:100537124:G:A	5.46445e-11	-4.89955e-10	-0.38531	5.15474e-06	-4.89955e-10	-0.387728	0.00031921	-4.89955e-10	-0.397305
100537557	chr14:100537557:C:T	2.31348e-11	-4.89955e-10	-1.24482	2.18791e-06	-4.89955e-10	-1.2447	0.000136838	-4.89955e-10	-1.24436
100537956	chr14:100537956:T:C	6.67015e-11	-4.89955e-10	-0.185932	6.15306e-06	-4.89955e-10	-0.210695	0.000400216	-4.89955e-10	-0.171149
100538095	chr14:100538095:G:A	4.30809e-11	-4.89955e-10	-0.623078	4.12398e-06	-4.89955e-10	-0.610826	0.000261359	-4.89955e-10	-0.597257
100538878	chr14:100538878:T:C	3.26681e-12	-2.11496	-1.08739	1.59166e-06	-0.449236	-1.11363	0.00024475	0.432866	-1.09578
100538899	chr14:100538899:A:G	3.18162e-12	-2.18502	-1.04375	9.78203e-07	-0.976529	-1.07315	0.000144006	-0.141518	-1.05178
100539094	chr14:100539094:C:T	2.11259e-10	-4.89955e-10	0.966927	1.95686e-05	-4.89955e-10	0.946281	0.00124024	-4.89955e-10	0.95991
100539558	chr14:100539558:C:T	2.58842e-12	-2.28656	-1.14855	4.07726e-07	-1.78088	-1.14392	4.57746e-05	-1.18302	-1.15641
100539691	chr14:100539691:G:A	2.38535e-11	-4.89955e-10	-1.21423	2.2544e-06	-4.89955e-10	-1.21476	0.000141324	-4.89955e-10	-1.2121
100539969	chr14:100539969:G:A	5.56105e-11	-4.89955e-10	-0.367786	5.4282e-06	-4.89955e-10	-0.336036	0.000344849	-4.89955e-10	-0.320046
100539985	chr14:100539985:G:A	3.75329e-11	-4.89955e-10	-0.760942	3.46048e-06	-4.89955e-10	-0.786237	0.00021883	-4.89955e-10	-0.774857
100540026	chr14:100540026:C:G	2.77736e-11	-4.89955e-10	-1.06207	2.62842e-06	-4.89955e-10	-1.06126	0.000164345	-4.89955e-10	-1.06119
100541014	chr14:100541014:A:G	2.64354e-11	-4.89955e-10	-1.11146	2.5014e-06	-4.89955e-10	-1.11079	0.000156073	-4.89955e-10	-1.11283
100541194	chr14:100541194:C:T	5.37746e-11	-4.89955e-10	-0.401357	5.24542e-06	-4.89955e-10	-0.370289	0.000333038	-4.89955e-10	-0.354897
100541326	chr14:100541326:A:G	8.85662e-12	-2.20499	-2.77585e-10	7.6973e-07	-2.28936	-2.77585e-10	4.89002e-05	-2.27337	-2.77585e-10
100541518	chr14:100541518:C:T	2.61752e-11	-4.89955e-10	-1.12135	2.47661e-06	-4.89955e-10	-1.12075	0.000154537	-4.89955e-10	-1.12272
100541607	chr14:100541607:A:G	3.2777e-12	-2.1606	-1.03841	1.06804e-06	-0.893506	-1.06831	0.000160702	-0.0370776	-1.04653
100541702	chr14:100541702:G:C	1.32438e-10	-4.89955e-10	0.499956	1.25001e-05	-4.89955e-10	0.498092	0.000828799	-4.89955e-10	0.556825
100541866	chr14:100541866:G:A	2.53142e-11	-4.89955e-10	-1.1548	2.40668e-06	-4.89955e-10	-1.14939	0.000150209	-4.89955e-10	-1.15113
100542139	chr14:100542139:C:A	2.52659e-11	-4.89955e-10	-1.15671	2.40206e-06	-4.89955e-10	-1.15132	0.000149914	-4.89955e-10	-1.15309
100542528	chr14:100542528:G:A	2.67109e-11	-4.89955e-10	-1.10109	2.52736e-06	-4.89955e-10	-1.10047	0.000157669	-4.89955e-10	-1.10266
100542949	chr14:100542949:T:C	1.10069e-11	-1.98763	-2.77585e-10	8.04423e-07	-2.24527	-2.77585e-10	4.83648e-05	-2.28438	-2.77585e-10
100543162	chr14:100543162:G:GA	5.84342e-11	-4.89955e-10	-0.318258	5.55101e-06	-4.89955e-10	-0.313665	0.000345122	-4.89955e-10	-0.319254
100543301	chr14:100543301:T:TTG	2.52293e-11	-4.89955e-10	-1.15815	2.39872e-06	-4.89955e-10	-1.15271	0.000149692	-4.89955e-10	-1.15457
100543311	chr14:100543311:T:G	2.34655e-11	-4.89955e-10	-1.23063	2.22228e-06	-4.89955e-10	-1.22911	0.000139231	-4.89955e-10	-1.22702
100543530	chr14:100543530:A:G	2.71473e-11	-4.89955e-10	-1.08488	2.55596e-06	-4.89955e-10	-1.08922	0.00015985	-4.89955e-10	-1.08892
100543618	chr14:100543618:G:T	3.03936e-11	-4.89955e-10	-0.971927	2.87514e-06	-4.89955e-10	-0.971541	0.000183687	-4.89955e-10	-0.949922
100543867	chr14:100543867:T:C	2.35955e-11	-4.89955e-10	-1.2251	2.22885e-06	-4.89955e-10	-1.22616	0.000139302	-4.89955e-10	-1.22651
100543918	chr14:100543918:A:C	3.31515e-11	-4.89955e-10	-0.885071	3.12523e-06	-4.89955e-10	-0.888135	0.000198819	-4.89955e-10	-0.870758
100544027	chr14:100544027:G:A	2.52261e-11	-4.89955e-10	-1.15828	2.39786e-06	-4.89955e-10	-1.15307	0.000149976	-4.89955e-10	-1.15268
100544042	chr14:100544042:C:A	2.54949e-11	-4.89955e-10	-1.14768	2.42441e-06	-4.89955e-10	-1.14206	0.000151871	-4.89955e-10	-1.14012
100544082	chr14:100544082:A:T	3.66715e-11	-4.89955e-10	-0.784159	3.47266e-06	-4.89955e-10	-0.782722	0.000216681	-4.89955e-10	-0.784727
100544393	chr14:100544393:T:C	2.65614e-12	-2.29071	-1.11858	4.01528e-07	-1.82675	-1.11338	4.4893e-05	-1.23136	-1.12751
100544478	chr14:100544478:C:T	8.12593e-12	-2.2911	-2.77585e-10	7.94218e-07	-2.25804	-2.77585e-10	5.20583e-05	-2.21079	-2.77585e-10
100544522	chr14:100544522:G:A	5.04312e-11	-4.89955e-10	-0.465548	4.91634e-06	-4.89955e-10	-0.43508	0.000312032	-4.89955e-10	-0.420048
100544671	chr14:100544671:C:T	2.65464e-12	-2.29104	-1.11881	3.83664e-07	-1.87199	-1.11365	4.1695e-05	-1.30501	-1.12776
100544689	chr14:100544689:C:T	3.08648e-11	-4.89955e-10	-0.956543	2.91502e-06	-4.89955e-10	-0.957767	0.000182222	-4.89955e-10	-0.957926
100544872	chr14:100544872:A:G	2.96172e-12	-2.23521	-1.06518	8.03762e-07	-1.15303	-1.09307	0.0001136	-0.357695	-1.07277
100544982	chr14:100544982:G:A	2.97797e-11	-4.89955e-10	-0.992333	2.80264e-06	-4.89955e-10	-0.997082	0.000175287	-4.89955e-10	-0.996726
100545863	chr14:100545863:C:T	9.32574e-12	-2.15338	-2.77585e-10	8.217e-07	-2.22402	-2.77585e-10	4.92228e-05	-2.2668	-2.77585e-10
100546117	chr14:100546117:C:G	6.32414e-11	-4.89955e-10	-0.2392	6.00924e-06	-4.89955e-10	-0.234346	0.000373661	-4.89955e-10	-0.239803
100546131	chr14:100546131:AC:A	1.28237e-10	-4.89955e-10	0.467725	1.21098e-05	-4.89955e-10	0.466371	0.000801979	-4.89955e-10	0.523929
100546272	chr14:100546272:G:A	2.34153e-11	-4.89955e-10	-1.23277	2.21714e-06	-4.89955e-10	-1.23143	0.000138585	-4.89955e-10	-1.23167
100546290	chr14:100546290:G:A	2.46423e-11	-4.89955e-10	-1.18169	2.34112e-06	-4.89955e-10	-1.17701	0.000146093	-4.89955e-10	-1.17891
100546885	chr14:100546885:C:T	4.81929e-11	-4.89955e-10	-0.510947	4.57673e-06	-4.89955e-10	-0.50666	0.000284753	-4.89955e-10	-0.511532
100547059	chr14:100547059:C:G	2.90437e-11	-4.89955e-10	-1.01736	2.73193e-06	-4.89955e-10	-1.02264	0.000170813	-4.89955e-10	-1.02258
100547492	chr14:100547492:T:G	5.61686e-11	0.00573447	-0.363536	4.65276e-05	2.18322	-0.370816	0.00232964	1.95652	-0.366203
100547653	chr14:100547653:G:A	2.28164e-10	-4.89955e-10	1.04391	2.10059e-05	-4.89955e-10	1.01716	0.00132799	-4.89955e-10	1.02827
100547796	chr14:100547796:T:C	2.23853e-09	3.32742	-2.77585e-10	8.02192e-05	2.35712	-2.77585e-10	0.00579019	2.50077	-2.77585e-10
100548255	chr14:100548255:A:T	4.38798e-11	-4.89955e-10	-0.604704	4.26096e-06	-4.89955e-10	-0.57815	0.000270299	-4.89955e-10	-0.563624
100548296	chr14:100548296:A:AG	3.10491e-12	-2.22419	-1.02898	8.50586e-07	-1.13012	-1.05936	0.000119692	-0.340975	-1.03726
100548364	chr14:100548364:G:A	2.53241e-11	-1.1544	-2.77585e-10	7.91895e-07	-2.26097	-2.77585e-10	4.93745e-05	-2.26372	-2.77585e-10
100548539	chr14:100548539:C:G	2.44128e-11	-4.89955e-10	-1.19105	2.30254e-06	-4.89955e-10	-1.19363	0.000144042	-4.89955e-10	-1.19304
100548824	chr14:100548824:C:A	2.54246e-11	-4.89955e-10	-1.15044	2.41675e-06	-4.89955e-10	-1.14522	0.00015147	-4.89955e-10	-1.14276
100548907	chr14:100548907:C:A	2.31385e-11	-4.89955e-10	-1.24466	2.18711e-06	-4.89955e-10	-1.24506	0.000136802	-4.89955e-10	-1.24462
100549043	chr14:100549043:T:C	2.97458e-12	-2.2903	-1.00575	5.01117e-07	-1.73549	-0.983068	5.68318e-05	-1.12198	-1.00108
100549044	chr14:100549044:C:T	2.45567e-11	-4.89955e-10	-1.18517	2.32028e-06	-4.89955e-10	-1.18596	0.000144449	-4.89955e-10	-1.19022
100549099	chr14:100549099:G:A	2.8904e-11	-4.89955e-10	-1.02218	2.69737e-06	-4.89955e-10	-1.03537	0.000169793	-4.89955e-10	-1.02857
100549128	chr14:100549128:A:C	3.32245e-11	-4.89955e-10	-0.882871	3.14167e-06	-4.89955e-10	-0.88289	0.000200635	-4.89955e-10	-0.861668
100549847	chr14:100549847:A:G	9.95777e-11	-4.89955e-10	0.214779	9.38661e-06	-4.89955e-10	0.21164	0.000617587	-4.89955e-10	0.262668
100549853	chr14:100549853:G:A	1.36294e-11	-0.660333	-1.1136	5.28136e-07	-1.55124	-1.1148	2.1094e-05	-2.02148	-1.09269
100549906	chr14:100549906:A:G	3.10018e-11	-4.89955e-10	-0.952113	3.04299e-06	-4.89955e-10	-0.914803	0.000185394	-4.89955e-10	-0.940671
100549970	chr14:100549970:C:T	2.49264e-11	-4.89955e-10	-1.17023	2.34368e-06	-4.89955e-10	-1.17592	0.00014623	-4.89955e-10	-1.17797
100550163	chr14:100550163:G:A	2.31221e-11	-4.89955e-10	-1.24537	2.18632e-06	-4.89955e-10	-1.24542	0.00013668	-4.89955e-10	-1.24551
100550230	chr14:100550230:A:G	3.96455e-12	-2.09284	-0.915929	1.42172e-06	-0.72497	-0.950808	0.000238207	0.233089	-0.923104
100550659	chr14:100550659:C:CTTG	4.26148e-11	-4.89955e-10	-0.633958	4.15289e-06	-4.89955e-10	-0.603839	0.000262386	-4.89955e-10	-0.593335
100551734	chr14:100551734:A:G	3.64822e-11	-4.89955e-10	-0.789335	3.47317e-06	-4.89955e-10	-0.782575	0.000219915	-4.89955e-10	-0.769911
100552002	chr14:100552002:C:T	3.24957e-11	-4.89955e-10	-0.90505	3.10571e-06	-4.89955e-10	-0.894402	0.000195061	-4.89955e-10	-0.889839
100552159	chr14:100552159:G:A	2.87339e-11	-4.89955e-10	-1.02808	2.73026e-06	-4.89955e-10	-1.02325	0.000173318	-4.89955e-10	-1.00803
100552491	chr14:100552491:A:C	8.27992e-12	-2.27233	-2.77585e-10	7.69656e-07	-2.28946	-2.77585e-10	4.80755e-05	-2.29038	-2.77585e-10
100552526	chr14:100552526:C:T	1.10604e-10	-4.89955e-10	0.319796	1.03298e-05	-4.89955e-10	0.307384	0.000640289	-4.89955e-10	0.298766
100552600	chr14:100552600:G:T	4.79366e-12	-2.10302	-0.715841	4.82832e-07	-2.06942	-0.686313	2.37131e-05	-2.28808	-0.70905
100552752	chr14:100552752:C:T	2.329e-11	-4.89955e-10	-1.23814	2.19855e-06	-4.89955e-10	-1.23984	0.000137716	-4.89955e-10	-1.23796
100552959	chr14:100552959:G:T	8.42861e-12	-2.25453	-2.77585e-10	1.25174e-06	-1.80311	-2.77585e-10	6.86758e-05	-1.93376	-2.77585e-10
100553092	chr14:100553092:C:T	2.64028e-11	-4.89955e-10	-1.11269	2.50168e-06	-4.89955e-10	-1.11068	0.000156019	-4.89955e-10	-1.11317
100553108	chr14:100553108:C:T	9.08185e-12	-2.17988	-2.77585e-10	8.03174e-07	-2.24683	-2.77585e-10	4.86066e-05	-2.27939	-2.77585e-10
100553991	chr14:100553991:AG:A	8.71158e-12	-2.22151	-2.77585e-10	1.40719e-06	-1.68605	-2.77585e-10	7.42609e-05	-1.85557	-2.77585e-10
100554114	chr14:100554114:C:T	8.37767e-12	-2.26059	-2.77585e-10	7.73314e-07	-2.28471	-2.77585e-10	4.8259e-05	-2.28657	-2.77585e-10
100554182	chr14:100554182:G:A	5.90492e-11	-4.89955e-10	-0.307788	5.4769e-06	-4.89955e-10	-0.327104	0.00035236	-4.89955e-10	-0.298499
100554322	chr14:100554322:G:A	3.09514e-11	-4.89955e-10	-0.953742	2.95644e-06	-4.89955e-10	-0.943657	0.00018567	-4.89955e-10	-0.93918
100554463	chr14:100554463:C:T	8.12883e-12	-1.80596	-0.484786	5.14405e-07	-2.20055	-0.491836	3.01684e-05	-2.29101	-0.465348
100554532	chr14:100554532:C:T	2.90768e-11	-4.89955e-10	-1.01622	2.73204e-06	-4.89955e-10	-1.0226	0.000173144	-4.89955e-10	-1.00903
100554883	chr14:100554883:C:T	5.2063e-11	-4.89955e-10	-0.433704	4.98526e-06	-4.89955e-10	-0.421158	0.000310287	-4.89955e-10	-0.425654
100555147	chr14:100555147:C:T	4.85422e-11	-0.503726	-2.77585e-10	8.36794e-06	0.0967639	-2.77585e-10	0.000648226	0.311086	-2.77585e-10
100555221	chr14:100555221:C:T	1.40234e-11	-1.82001	0.0745808	8.90414e-07	-2.20397	0.0602523	5.45839e-05	-2.2908	0.127383
100555879	chr14:100555879:A:G	8.38066e-12	-2.26023	-2.77585e-10	8.60602e-07	-2.17777	-2.77585e-10	4.9736e-05	-2.25642	-2.77585e-10
100555940	chr14:100555940:T:G	8.31058e-12	-2.26863	-2.77585e-10	7.74592e-07	-2.28306	-2.77585e-10	4.84284e-05	-2.28307	-2.77585e-10
100556004	chr14:100556004:T:G	3.01943e-11	-4.89955e-10	-0.978506	2.87363e-06	-4.89955e-10	-0.972069	0.000180835	-4.89955e-10	-0.965565
100556238	chr14:100556238:C:G	4.39866e-11	-4.89955e-10	-0.602274	4.1534e-06	-4.89955e-10	-0.603717	0.000256649	-4.89955e-10	-0.615444
100556942	chr14:100556942:C:T	3.99134e-11	-4.89955e-10	-0.699446	3.81261e-06	-4.89955e-10	-0.68933	0.000238224	-4.89955e-10	-0.689942
100556971	chr14:100556971:C:T	2.83187e-10	-4.89955e-10	1.25995	3.0541e-05	-4.89955e-10	1.39143	0.00174527	-4.89955e-10	1.30151
100557195	chr14:100557195:T:C	3.98591e-11	-4.89955e-10	-0.700808	3.77514e-06	-4.89955e-10	-0.699205	0.000235974	-4.89955e-10	-0.699431
100557273	chr14:100557273:G:A	4.48104e-11	-4.89955e-10	-0.583718	4.44407e-06	-4.89955e-10	-0.536073	0.000270497	-4.89955e-10	-0.562894
100557286	chr14:100557286:G:A	4.54702e-11	-4.89955e-10	-0.569101	4.51215e-06	-4.89955e-10	-0.520871	0.000274575	-4.89955e-10	-0.547928
100557287	chr14:100557287:G:A	4.54702e-11	-4.89955e-10	-0.569101	4.51215e-06	-4.89955e-10	-0.520871	0.000274575	-4.89955e-10	-0.547928
100557369	chr14:100557369:C:T	1.8221e-11	-1.81766	0.334071	1.11834e-06	-2.23968	0.323877	6.88405e-05	-2.28583	0.354468
100557458	chr14:100557458:C:T	2.38889e-11	-1.71973	0.506988	1.38873e-06	-2.19958	0.500324	8.20475e-05	-2.2911	0.535243
100557592	chr14:100557592:A:G	2.6248e-11	-4.89955e-10	-1.11857	2.4979e-06	-4.89955e-10	-1.11219	0.000156668	-4.89955e-10	-1.10903
100557956	chr14:100557956:G:C	2.31234e-11	-4.89955e-10	-1.24532	2.18669e-06	-4.89955e-10	-1.24526	0.00013672	-4.89955e-10	-1.24522
100557960	chr14:100557960:C:T	2.64552e-11	-4.89955e-10	-1.11071	2.51812e-06	-4.89955e-10	-1.10413	0.000157951	-4.89955e-10	-1.10087
100558075	chr14:100558075:C:G	2.39607e-11	-4.89955e-10	-1.20974	2.26516e-06	-4.89955e-10	-1.21	0.000141097	-4.89955e-10	-1.2137
100558205	chr14:100558205:T:C	2.31132e-11	-4.89955e-10	-1.24576	2.18591e-06	-4.89955e-10	-1.24561	0.000136648	-4.89955e-10	-1.24574
100558844	chr14:100558844:C:T	2.4683e-11	-4.89955e-10	-1.18004	2.37221e-06	-4.89955e-10	-1.16382	0.000146973	-4.89955e-10	-1.1729
100558945	chr14:100558945:C:T	1.3516e-11	-1.78228	-2.77585e-10	9.0217e-07	-2.1306	-2.77585e-10	5.05259e-05	-2.24067	-2.77585e-10
100559210	chr14:100559210:C:T	2.37246e-11	-4.89955e-10	-1.21965	2.23679e-06	-4.89955e-10	-1.2226	0.00014032	-4.89955e-10	-1.21923
100559381	chr14:100559381:T:A	3.08596e-12	-2.2909	-0.968398	2.91851e-07	-2.28237	-0.976788	1.84418e-05	-2.28703	-0.961501
100559721	chr14:100559721:A:G	2.5381e-11	-4.89955e-10	-1.15216	2.3871e-06	-4.89955e-10	-1.15757	0.000150233	-4.89955e-10	-1.15097
100559810	chr14:100559810:C:T	7.22683e-11	-4.89955e-10	-0.105774	6.91329e-06	-4.89955e-10	-0.0941989	0.000431003	-4.89955e-10	-0.0970372
100559915	chr14:100559915:G:A	7.22683e-11	-4.89955e-10	-0.105774	6.91329e-06	-4.89955e-10	-0.0941989	0.000431003	-4.89955e-10	-0.0970372
100559962	chr14:100559962:A:G	2.27493e-11	-1.515	0.253375	1.15474e-06	-2.11802	0.234258	6.38584e-05	-2.27924	0.272759
100559974	chr14:100559974:G:A	8.7474e-12	-2.2174	-2.77585e-10	1.00642e-06	-2.02125	-2.77585e-10	5.35083e-05	-2.18332	-2.77585e-10
100560129	chr14:100560129:T:C	2.54341e-11	-4.89955e-10	-1.15007	2.41486e-06	-4.89955e-10	-1.146	0.000150541	-4.89955e-10	-1.14892
100560259	chr14:100560259:C:T	2.9553e-11	-4.89955e-10	-0.999973	2.81086e-06	-4.89955e-10	-0.994154	0.000175913	-4.89955e-10	-0.993161
100560453	chr14:100560453:C:T	4.64816e-11	-4.89955e-10	-0.547102	4.52522e-06	-4.89955e-10	-0.517978	0.000297234	-4.89955e-10	-0.468635
100560796	chr14:100560796:T:C	2.39069e-11	-4.89955e-10	-1.21199	2.26851e-06	-4.89955e-10	-1.20852	0.000141662	-4.89955e-10	-1.20971
100560922	chr14:100560922:C:T	4.02259e-11	-4.89955e-10	-0.691648	3.84414e-06	-4.89955e-10	-0.681093	0.000238704	-4.89955e-10	-0.687928
100560964	chr14:100560964:C:T	2.70342e-11	-4.89955e-10	-1.08906	2.54593e-06	-4.89955e-10	-1.09315	0.000160067	-4.89955e-10	-1.08756
100561036	chr14:100561036:TG:T	7.87824e-12	-1.24328	-1.07878	6.8978e-06	1.00388	-1.10032	0.00250744	2.74549	-1.08163
100561104	chr14:100561104:G:A	2.35112e-11	-4.89955e-10	-1.22868	2.22669e-06	-4.89955e-10	-1.22713	0.000138978	-4.89955e-10	-1.22884
100561195	chr14:100561195:C:T	9.29889e-12	-2.15626	-2.77585e-10	7.75546e-07	-2.28183	-2.77585e-10	4.8041e-05	-2.2911	-2.77585e-10
100561454	chr14:100561454:G:A	3.51191e-11	-4.89955e-10	-0.827414	3.34151e-06	-4.89955e-10	-0.821221	0.000213489	-4.89955e-10	-0.799567
100561497	chr14:100561497:C:G	2.69184e-11	-4.89955e-10	-1.09335	2.55617e-06	-4.89955e-10	-1.08913	0.000161546	-4.89955e-10	-1.07836
100561557	chr14:100561557:T:C	2.82364e-11	-4.89955e-10	-1.04555	2.70273e-06	-4.89955e-10	-1.03338	0.000170391	-4.89955e-10	-1.02506
100561669	chr14:100561669:T:C	2.98513e-11	-4.89955e-10	-0.989932	2.86066e-06	-4.89955e-10	-0.976592	0.000180532	-4.89955e-10	-0.967247
100562062	chr14:100562062:A:G	2.34085e-11	-4.89955e-10	-1.23306	2.20735e-06	-4.89955e-10	-1.23585	0.000137782	-4.89955e-10	-1.23748
100562081	chr14:100562081:A:G	2.70646e-11	-4.89955e-10	-1.08793	2.56994e-06	-4.89955e-10	-1.08376	0.00016247	-4.89955e-10	-1.07266
100562481	chr14:100562481:G:A	5.03341e-12	-1.7026	-1.06746	2.9313e-06	0.138175	-1.09037	0.000936066	1.74941	-1.07088
100562503	chr14:100562503:T:C	8.86231e-12	-1.39263	-0.811722	7.48764e-06	0.843147	-0.857537	0.00293414	2.64275	-0.821737
100562512	chr14:100562512:G:A	2.69467e-11	-4.89955e-10	-1.0923	2.54538e-06	-4.89955e-10	-1.09336	0.000158154	-4.89955e-10	-1.09958
100562866	chr14:100562866:G:A	8.01518e-12	-1.05921	-1.24561	2.99606e-07	-1.98716	-1.24577	1.39398e-05	-2.28283	-1.24557
100562963	chr14:100562963:C:CA	9.19635e-12	-1.30596	-0.861397	6.33772e-06	0.701612	-0.882737	0.00246904	2.50292	-0.854488
100563412	chr14:100563412:A:G	1.21445e-11	-0.987606	-0.901678	9.64686e-06	1.15495	-0.915964	0.00398457	3.01897	-0.89194
100563522	chr14:100563522:G:A	5.64839e-11	-4.89955e-10	-0.352203	5.3827e-06	-4.89955e-10	-0.344454	0.000347937	-4.89955e-10	-0.311133
100563544	chr14:100563544:A:G	2.39145e-11	-4.89955e-10	-1.21167	2.27176e-06	-4.89955e-10	-1.20709	0.000142187	-4.89955e-10	-1.20601
100563547	chr14:100563547:C:T	3.24335e-11	-4.89955e-10	-0.906966	3.04945e-06	-4.89955e-10	-0.912684	0.000192881	-4.89955e-10	-0.901078
100563673	chr14:100563673:C:T	1.3817e-11	-1.76026	-2.77585e-10	9.64834e-07	-2.06344	-2.77585e-10	5.39441e-05	-2.1752	-2.77585e-10
100563855	chr14:100563855:C:T	2.45247e-11	-4.89955e-10	-1.18648	2.3183e-06	-4.89955e-10	-1.18681	0.000144976	-4.89955e-10	-1.18659
100563860	chr14:100563860:A:G	4.41431e-11	-4.89955e-10	-0.598722	4.27293e-06	-4.89955e-10	-0.575345	0.000271689	-4.89955e-10	-0.558495
100564064	chr14:100564064:G:A	2.45319e-11	-4.89955e-10	-1.18618	2.31865e-06	-4.89955e-10	-1.18666	0.000145036	-4.89955e-10	-1.18617
100564242	chr14:100564242:G:A	1.16933e-11	-1.11515	-0.811993	5.01759e-07	-1.89125	-0.826033	2.2167e-05	-2.26894	-0.795608
100564723	chr14:100564723:G:A	2.42197e-11	-4.89955e-10	-1.19899	2.28073e-06	-4.89955e-10	-1.20315	0.000142591	-4.89955e-10	-1.20317
100564915	chr14:100564915:C:T	2.93362e-11	-4.89955e-10	-1.00734	2.77846e-06	-4.89955e-10	-1.00575	0.000175064	-4.89955e-10	-0.998002
100565373	chr14:100565373:G:T	1.03487e-11	-1.26914	-0.780158	4.7287e-07	-1.98287	-0.793706	2.25196e-05	-2.28573	-0.763036
100565529	chr14:100565529:C:T	1.1663e-11	-1.92974	-2.77585e-10	1.24109e-06	-1.81165	-2.77585e-10	9.21052e-05	-1.64022	-2.77585e-10
100565857	chr14:100565857:AG:A	2.67758e-11	-4.89955e-10	-1.09866	2.51641e-06	-4.89955e-10	-1.10481	0.000158134	-4.89955e-10	-1.09971
100566327	chr14:100566327:C:T	2.3675e-11	-4.89955e-10	-1.22174	2.24953e-06	-4.89955e-10	-1.21692	0.000140858	-4.89955e-10	-1.2154
100566370	chr14:100566370:A:G	8.34517e-12	-1.02131	-1.24316	9.3036e-06	1.448	-1.24524	0.00450791	3.49429	-1.24385
100566858	chr14:100566858:C:T	3.13718e-11	-4.89955e-10	-0.940249	2.9551e-06	-4.89955e-10	-0.944112	0.000186382	-4.89955e-10	-0.935357
100567083	chr14:100567083:C:T	8.16944e-12	-1.05984	-1.22592	8.78752e-06	1.3786	-1.23291	0.00417696	3.40205	-1.22786
100567098	chr14:100567098:A:G	7.5976e-12	-1.13564	-1.22269	7.75555e-06	1.25105	-1.23029	0.00358108	3.24505	-1.22478
100567281	chr14:100567281:C:A	6.80215e-11	-4.89955e-10	-0.166335	6.67727e-06	-4.89955e-10	-0.128935	0.000456998	-4.89955e-10	-0.0384745
100567573	chr14:100567573:G:A	1.074e-11	-2.01219	-2.77585e-10	1.24566e-06	-1.80798	-2.77585e-10	6.40024e-05	-2.00423	-2.77585e-10
100567627	chr14:100567627:G:C	2.57344e-11	-4.89955e-10	-1.13833	2.42858e-06	-4.89955e-10	-1.14034	0.00015151	-4.89955e-10	-1.1425
100567628	chr14:100567628:G:A	2.57547e-11	-4.89955e-10	-1.13754	2.43047e-06	-4.89955e-10	-1.13956	0.000151626	-4.89955e-10	-1.14174
100567853	chr14:100567853:G:A	6.49883e-12	-1.64219	-0.872342	3.66737e-07	-2.14855	-0.882205	2.07076e-05	-2.28006	-0.852591
100568115	chr14:100568115:G:A	8.17769e-12	-2.28475	-2.77585e-10	1.45664e-06	-1.65151	-2.77585e-10	7.05106e-05	-1.90739	-2.77585e-10
100568662	chr14:100568662:C:T	2.45981e-11	-4.89955e-10	-1.18349	2.32526e-06	-4.89955e-10	-1.18381	0.000145373	-4.89955e-10	-1.18385
100569179	chr14:100569179:A:G	2.84079e-11	-4.89955e-10	-1.03949	2.67528e-06	-4.89955e-10	-1.04359	0.000168693	-4.89955e-10	-1.03507
100569204	chr14:100569204:A:C	9.93087e-12	-2.09051	-2.77585e-10	1.96053e-06	-1.35443	-2.77585e-10	9.74246e-05	-1.58407	-2.77585e-10
100569498	chr14:100569498:C:G	2.38005e-12	-2.29051	-1.22853	2.5506e-07	-2.16101	-1.23289	1.74224e-05	-2.07527	-1.23012
100569737	chr14:100569737:C:G	2.31132e-11	-4.89955e-10	-1.24575	2.18613e-06	-4.89955e-10	-1.24551	0.000136675	-4.89955e-10	-1.24555
100569915	chr14:100569915:A:G	3.96994e-11	-4.89955e-10	-0.704823	3.75904e-06	-4.89955e-10	-0.703481	0.000233079	-4.89955e-10	-0.711776
100570121	chr14:100570121:C:A	1.23207e-11	-1.37435	-0.500522	5.78055e-07	-2.05863	-0.517099	2.9749e-05	-2.2911	-0.479261
100570303	chr14:100570303:T:C	3.98479e-11	-4.89955e-10	-0.70109	3.76494e-06	-4.89955e-10	-0.701911	0.000237109	-4.89955e-10	-0.694632
100570360	chr14:100570360:A:G	4.66076e-11	-4.89955e-10	-0.544395	4.45032e-06	-4.89955e-10	-0.534668	0.000286415	-4.89955e-10	-0.505712
100570487	chr14:100570487:A:G	1.45348e-11	-0.952375	-0.757239	1.71136e-05	1.59419	-0.781966	0.00908277	3.69224	-0.741263
100570495	chr14:100570495:T:C	2.33905e-11	-4.89955e-10	-1.23383	2.21262e-06	-4.89955e-10	-1.23347	0.000138231	-4.89955e-10	-1.23422
100570507	chr14:100570507:T:A	3.85469e-11	-4.89955e-10	-0.734284	3.67131e-06	-4.89955e-10	-0.727094	0.00023416	-4.89955e-10	-0.70715
100570665	chr14:100570665:A:G	5.60677e-12	-2.20329	-0.458895	5.24061e-07	-2.21247	-0.461323	3.24691e-05	-2.25049	-0.432373
100570687	chr14:100570687:A:G	2.31127e-11	-4.89955e-10	-1.24578	2.18564e-06	-4.89955e-10	-1.24573	0.000136646	-4.89955e-10	-1.24576
100570691	chr14:100570691:T:C	2.31158e-11	-4.89955e-10	-1.24564	2.18561e-06	-4.89955e-10	-1.24575	0.000136681	-4.89955e-10	-1.2455
100570964	chr14:100570964:A:G	2.80031e-11	-4.89955e-10	-1.05384	2.64641e-06	-4.89955e-10	-1.05444	0.00016541	-4.89955e-10	-1.05473
100571262	chr14:100571262:A:G	6.93391e-12	-1.30669	-1.14305	7.93548e-06	1.20866	-1.16496	0.00399818	3.27846	-1.14802
100571270	chr14:100571270:C:G	2.33522e-11	-4.89955e-10	-1.23547	2.20358e-06	-4.89955e-10	-1.23756	0.000138009	-4.89955e-10	-1.23583
100571284	chr14:100571284:C:T	2.37372e-11	-4.89955e-10	-1.21911	2.25122e-06	-4.89955e-10	-1.21617	0.000141012	-4.89955e-10	-1.21431
100571312	chr14:100571312:C:T	3.94096e-11	-4.89955e-10	-0.71215	3.7568e-06	-4.89955e-10	-0.704076	0.000239671	-4.89955e-10	-0.683886
100571372	chr14:100571372:C:T	2.3156e-11	-4.89955e-10	-1.2439	2.18937e-06	-4.89955e-10	-1.24403	0.000136898	-4.89955e-10	-1.24392
100571389	chr14:100571389:T:C	7.08293e-12	-1.28965	-1.13882	8.1527e-06	1.23194	-1.16123	0.00415656	3.3131	-1.14381
100572105	chr14:100572105:G:A	2.56667e-11	-4.89955e-10	-1.14097	2.41733e-06	-4.89955e-10	-1.14498	0.000152214	-4.89955e-10	-1.13787
100572152	chr14:100572152:G:A	2.3202e-11	-4.89955e-10	-1.24192	2.19487e-06	-4.89955e-10	-1.24152	0.00013721	-4.89955e-10	-1.24164
100572651	chr14:100572651:G:A	2.31213e-11	-4.89955e-10	-1.24541	2.18587e-06	-4.89955e-10	-1.24563	0.000136717	-4.89955e-10	-1.24524
100572817	chr14:100572817:T:A	2.49845e-11	-4.89955e-10	-1.1679	2.36581e-06	-4.89955e-10	-1.16653	0.000148155	-4.89955e-10	-1.1649
100573672	chr14:100573672:A:G	1.22665e-11	-1.87928	-2.77585e-10	8.94097e-07	-2.13959	-2.77585e-10	5.11764e-05	-2.22788	-2.77585e-10
100573817	chr14:100573817:C:T	1.2794e-10	-4.89955e-10	0.465401	1.14341e-05	-4.89955e-10	0.408957	0.000734356	-4.89955e-10	0.435842
100574370	chr14:100574370:T:C	2.71674e-11	-4.89955e-10	-1.08414	2.56677e-06	-4.89955e-10	-1.085	0.000160474	-4.89955e-10	-1.08502
100574432	chr14:100574432:C:T	4.13106e-11	-4.89955e-10	-0.66504	3.93952e-06	-4.89955e-10	-0.656586	0.000251419	-4.89955e-10	-0.636031
100574443	chr14:100574443:G:A	3.47581e-12	-2.28511	-0.855216	3.29496e-07	-2.28676	-0.851079	2.08088e-05	-2.28208	-0.845704
100574869	chr14:100574869:C:T	2.9508e-11	-4.89955e-10	-1.0015	2.79105e-06	-4.89955e-10	-1.00122	0.000174513	-4.89955e-10	-1.00115
100574873	chr14:100574873:A:T	2.88163e-11	-4.89955e-10	-1.02522	2.74779e-06	-4.89955e-10	-1.01685	0.000172834	-4.89955e-10	-1.01082
100575016	chr14:100575016:A:G	1.28374e-11	-1.8338	-2.77585e-10	1.0536e-06	-1.97544	-2.77585e-10	6.14517e-05	-2.0449	-2.77585e-10
100575861	chr14:100575861:G:T	2.43285e-11	-4.89955e-10	-1.19451	2.32566e-06	-4.89955e-10	-1.18364	0.000144173	-4.89955e-10	-1.19214
100576002	chr14:100576002:G:A	3.0466e-11	-4.89955e-10	-0.969549	2.87772e-06	-4.89955e-10	-0.970647	0.000179817	-4.89955e-10	-0.971215
100576050	chr14:100576050:C:T	2.78721e-11	-4.89955e-10	-1.05853	2.60683e-06	-4.89955e-10	-1.06951	0.00016468	-4.89955e-10	-1.05915
100576148	chr14:100576148:C:T	1.11331e-11	-1.97624	-2.77585e-10	8.45229e-07	-2.19579	-2.77585e-10	4.94675e-05	-2.26184	-2.77585e-10
100576464	chr14:100576464:C:T	3.48002e-11	-4.89955e-10	-0.836537	3.31168e-06	-4.89955e-10	-0.830189	0.000210855	-4.89955e-10	-0.811984
100576637	chr14:100576637:C:T	3.1378e-11	-2.27045	1.3304	3.14806e-06	-2.29108	1.41022	0.000186143	-2.28728	1.35065
100576726	chr14:100576726:C:T	2.5071e-11	-4.89955e-10	-1.16445	2.36891e-06	-4.89955e-10	-1.16521	0.000148098	-4.89955e-10	-1.16528
100577508	chr14:100577508:G:C	4.96758e-11	-4.89955e-10	-0.480641	4.58322e-06	-4.89955e-10	-0.505241	0.000293933	-4.89955e-10	-0.4798
100577641	chr14:100577641:C:T	3.91849e-11	-4.89955e-10	-0.717867	3.70291e-06	-4.89955e-10	-0.718525	0.000231747	-4.89955e-10	-0.717505
100577849	chr14:100577849:T:C	2.33377e-11	-4.89955e-10	-1.23609	2.20754e-06	-4.89955e-10	-1.23577	0.00013797	-4.89955e-10	-1.23611
100577900	chr14:100577900:CT:C	3.91849e-11	-4.89955e-10	-0.717867	3.70291e-06	-4.89955e-10	-0.718525	0.000231747	-4.89955e-10	-0.717505
100579175	chr14:100579175:C:T	2.66779e-11	-4.89955e-10	-1.10232	2.50011e-06	-4.89955e-10	-1.11131	0.000157028	-4.89955e-10	-1.10673
100579509	chr14:100579509:G:A	2.47583e-11	-4.89955e-10	-1.177	2.33347e-06	-4.89955e-10	-1.18029	0.000145932	-4.89955e-10	-1.18002
100579677	chr14:100579677:T:C	2.46092e-11	-4.89955e-10	-1.18304	2.32757e-06	-4.89955e-10	-1.18282	0.000145375	-4.89955e-10	-1.18384
100579706	chr14:100579706:G:A	6.43324e-12	-1.36495	-1.15973	7.14356e-06	1.11835	-1.17979	0.00362861	3.19777	-1.16432
100579747	chr14:100579747:A:G	2.99e-11	-4.89955e-10	-0.988299	2.79981e-06	-4.89955e-10	-0.998092	0.000175844	-4.89955e-10	-0.993557
100579749	chr14:100579749:G:C	3.0104e-11	-4.89955e-10	-0.981501	2.85591e-06	-4.89955e-10	-0.978253	0.000180995	-4.89955e-10	-0.964682
100579963	chr14:100579963:G:A	2.92906e-11	-4.89955e-10	-1.00889	2.78855e-06	-4.89955e-10	-1.00212	0.000173491	-4.89955e-10	-1.00703
100580032	chr14:100580032:C:T	3.03254e-11	-4.89955e-10	-0.974172	2.87071e-06	-4.89955e-10	-0.973084	0.000181476	-4.89955e-10	-0.96203
100580173	chr14:100580173:C:T	2.92721e-11	-4.89955e-10	-1.00953	2.72874e-06	-4.89955e-10	-1.0238	0.000171985	-4.89955e-10	-1.01575
100580975	chr14:100580975:G:A	2.99814e-11	-4.89955e-10	-0.985581	2.83496e-06	-4.89955e-10	-0.985617	0.000177319	-4.89955e-10	-0.985204
100580979	chr14:100580979:C:T	2.43124e-11	-4.89955e-10	-1.19517	2.28511e-06	-4.89955e-10	-1.20123	0.000143753	-4.89955e-10	-1.19505
100581199	chr14:100581199:AG:A	5.8347e-11	-4.89955e-10	-0.319752	5.72694e-06	-4.89955e-10	-0.282463	0.000388977	-4.89955e-10	-0.199633
100581208	chr14:100581208:T:A	2.52321e-11	-4.89955e-10	-1.15804	2.40955e-06	-4.89955e-10	-1.1482	0.000149967	-4.89955e-10	-1.15274
100581232	chr14:100581232:G:A	2.31225e-11	-4.89955e-10	-1.24535	2.18652e-06	-4.89955e-10	-1.24533	0.000136701	-4.89955e-10	-1.24536
100581557	chr14:100581557:G:A	2.44192e-11	-4.89955e-10	-1.19079	2.31637e-06	-4.89955e-10	-1.18764	0.000144709	-4.89955e-10	-1.18843
100582024	chr14:100582024:G:A	2.42902e-11	-4.89955e-10	-1.19608	2.30376e-06	-4.89955e-10	-1.1931	0.000143917	-4.89955e-10	-1.19392
100582051	chr14:100582051:G:A	2.31221e-11	-4.89955e-10	-1.24537	2.18589e-06	-4.89955e-10	-1.24562	0.000136701	-4.89955e-10	-1.24536
100582057	chr14:100582057:G:A	6.27149e-11	-4.89955e-10	-0.24756	5.74501e-06	-4.89955e-10	-0.279313	0.000371544	-4.89955e-10	-0.245486
100582084	chr14:100582084:G:A	3.786e-12	-2.27695	-0.777898	3.55249e-07	-2.28363	-0.778953	2.23969e-05	-2.28374	-0.770491
100582127	chr14:100582127:A:AT	2.44389e-11	-4.89955e-10	-1.18998	2.30912e-06	-4.89955e-10	-1.19078	0.000144356	-4.89955e-10	-1.19087
100582354	chr14:100582354:G:A	2.33225e-11	-4.89955e-10	-1.23674	2.2011e-06	-4.89955e-10	-1.23869	0.000137798	-4.89955e-10	-1.23736
100582439	chr14:100582439:A:G	2.31158e-11	-4.89955e-10	-1.24564	2.18571e-06	-4.89955e-10	-1.2457	0.000136651	-4.89955e-10	-1.24573
100582717	chr14:100582717:C:T	2.98775e-11	-4.89955e-10	-0.989053	2.83553e-06	-4.89955e-10	-0.985415	0.000177717	-4.89955e-10	-0.982961
100582870	chr14:100582870:A:T	4.59758e-11	-4.89955e-10	-0.558043	4.34672e-06	-4.89955e-10	-0.558221	0.000279588	-4.89955e-10	-0.529835
100583069	chr14:100583069:T:C	1.5404e-11	-0.483731	-1.1678	3.90533e-07	-1.79273	-1.17516	1.58546e-05	-2.23135	-1.16834
100583335	chr14:100583335:T:C	3.0983e-11	-4.89955e-10	-0.95272	2.93799e-06	-4.89955e-10	-0.94992	0.000184418	-4.89955e-10	-0.945951
100584390	chr14:100584390:G:A	2.88392e-11	-4.89955e-10	-1.02442	2.72358e-06	-4.89955e-10	-1.0257	0.000170163	-4.89955e-10	-1.0264
100584641	chr14:100584641:T:G	2.72156e-11	-4.89955e-10	-1.08237	2.5556e-06	-4.89955e-10	-1.08936	0.000160561	-4.89955e-10	-1.08448
100585904	chr14:100585904:C:G	2.37967e-11	-4.89955e-10	-1.21661	2.24992e-06	-4.89955e-10	-1.21675	0.000140936	-4.89955e-10	-1.21484
100586073	chr14:100586073:G:A	4.53644e-11	-4.89955e-10	-0.571432	4.16584e-06	-4.89955e-10	-0.600727	0.000269285	-4.89955e-10	-0.567384
100587070	chr14:100587070:C:A	8.46243e-12	-2.25052	-2.77585e-10	7.70989e-07	-2.28773	-2.77585e-10	4.96449e-05	-2.25826	-2.77585e-10
100587348	chr14:100587348:C:T	8.36267e-12	-2.26238	-2.77585e-10	7.76245e-07	-2.28093	-2.77585e-10	4.80852e-05	-2.29018	-2.77585e-10
100587692	chr14:100587692:T:G	4.1609e-12	-1.93884	-1.02158	2.01163e-06	-0.32111	-1.00759	0.000453126	0.97069	-1.01767
100587818	chr14:100587818:T:C	3.12957e-11	0.106883	-1.04956	6.12754e-07	-1.45991	-1.05752	2.0181e-05	-2.10919	-1.04923
100588028	chr14:100588028:A:G	4.94789e-11	-4.89955e-10	-0.484612	4.69708e-06	-4.89955e-10	-0.480704	0.000297387	-4.89955e-10	-0.468118
100588305	chr14:100588305:G:A	2.31184e-11	-4.89955e-10	-1.24553	2.1861e-06	-4.89955e-10	-1.24552	0.000136709	-4.89955e-10	-1.2453
100588337	chr14:100588337:C:G	3.01049e-11	-4.89955e-10	-0.98147	2.80755e-06	-4.89955e-10	-0.995333	0.000177733	-4.89955e-10	-0.982869
100588895	chr14:100588895:C:T	2.72096e-12	-2.22204	-1.16314	8.86261e-07	-1.00231	-1.14607	0.000224602	0.407761	-1.15658
100588959	chr14:100588959:CA:C	2.64115e-11	-4.89955e-10	-1.11236	2.57522e-06	-4.89955e-10	-1.08171	0.000157037	-4.89955e-10	-1.10667
100589943	chr14:100589943:G:T	1.86484e-11	-0.264519	-1.19588	4.55988e-07	-1.61549	-1.19744	1.61604e-05	-2.18603	-1.19456
100590067	chr14:100590067:A:G	2.43655e-11	-4.89955e-10	-1.19299	2.30546e-06	-4.89955e-10	-1.19236	0.000144197	-4.89955e-10	-1.19197
100590562	chr14:100590562:C:T	2.35439e-11	-4.89955e-10	-1.22729	2.21906e-06	-4.89955e-10	-1.23056	0.000138991	-4.89955e-10	-1.22874
100590761	chr14:100590761:G:A	2.37926e-11	-4.89955e-10	-1.21679	2.23852e-06	-4.89955e-10	-1.22183	0.000140708	-4.89955e-10	-1.21647
100591646	chr14:100591646:CA:C	3.40692e-11	-4.89955e-10	-0.857765	3.2859e-06	-4.89955e-10	-0.838004	0.000205124	-4.89955e-10	-0.839538
100591731	chr14:100591731:C:T	5.75349e-11	-4.89955e-10	-0.333768	5.51915e-06	-4.89955e-10	-0.31942	0.000357278	-4.89955e-10	-0.284638
100591778	chr14:100591778:C:T	5.30772e-11	-4.89955e-10	-0.414412	5.08651e-06	-4.89955e-10	-0.401053	0.000328684	-4.89955e-10	-0.368056
100592708	chr14:100592708:C:T	2.63865e-11	-4.89955e-10	-1.11331	2.50049e-06	-4.89955e-10	-1.11116	0.000155579	-4.89955e-10	-1.116
100592883	chr14:100592883:C:T	2.96055e-11	-4.89955e-10	-0.9982	2.824e-06	-4.89955e-10	-0.989489	0.000177396	-4.89955e-10	-0.984766
100592927	chr14:100592927:C:T	2.55337e-11	-4.89955e-10	-1.14616	2.41951e-06	-4.89955e-10	-1.14408	0.00015175	-4.89955e-10	-1.14092
100593138	chr14:100593138:C:T	2.70066e-11	-4.89955e-10	-1.09008	2.53112e-06	-4.89955e-10	-1.09898	0.000158778	-4.89955e-10	-1.09565
100593146	chr14:100593146:C:T	3.46328e-11	-4.89955e-10	-0.841359	3.21571e-06	-4.89955e-10	-0.859594	0.000205358	-4.89955e-10	-0.838399
100593195	chr14:100593195:TGCTGAG:T	1.46563e-11	-1.70129	-2.77585e-10	1.68695e-06	-1.50472	-2.77585e-10	5.25396e-05	-2.20159	-2.77585e-10
100593269	chr14:100593269:C:T	4.64398e-12	-1.73651	-1.11408	1.45715e-06	-0.543442	-1.10772	7.31201e-05	-0.766578	-1.10447
100593410	chr14:100593410:T:C	2.63576e-10	-4.89955e-10	1.18818	2.57782e-05	-4.89955e-10	1.22188	0.0016996	-4.89955e-10	1.27499
100593906	chr14:100593906:A:G	2.39889e-11	-4.89955e-10	-1.20857	2.25141e-06	-4.89955e-10	-1.21609	0.000141737	-4.89955e-10	-1.20918
100594088	chr14:100594088:C:A	2.55007e-11	-4.89955e-10	-1.14745	2.40706e-06	-4.89955e-10	-1.14924	0.000150497	-4.89955e-10	-1.14921
100594268	chr14:100594268:G:A	9.80656e-12	-1.18549	-0.917614	2.99798e-07	-2.27594	-0.956354	3.3565e-05	-1.71856	-0.931107
100594510	chr14:100594510:T:C	8.12634e-12	-2.29105	-2.77585e-10	8.49025e-07	-2.19131	-2.77585e-10	5.24333e-05	-2.20361	-2.77585e-10
100594585	chr14:100594585:C:A	5.06738e-11	-4.89955e-10	-0.460751	4.73197e-06	-4.89955e-10	-0.473302	0.000299027	-4.89955e-10	-0.462619
100594871	chr14:100594871:C:G	9.00936e-12	-1.21012	-0.97777	2.83952e-07	-2.27393	-1.01267	3.19614e-05	-1.70777	-0.990858
100595069	chr14:100595069:C:T	2.5166e-11	-4.89955e-10	-1.16067	2.36229e-06	-4.89955e-10	-1.16801	0.00014831	-4.89955e-10	-1.16385
100595163	chr14:100595163:A:G	2.91774e-11	-4.89955e-10	-1.01276	2.75265e-06	-4.89955e-10	-1.01508	0.000172187	-4.89955e-10	-1.01457
100595212	chr14:100595212:G:C	3.68874e-11	-4.89955e-10	-0.778288	3.51709e-06	-4.89955e-10	-0.770011	0.000219858	-4.89955e-10	-0.770172
100595265	chr14:100595265:T:C	2.47638e-11	-4.89955e-10	-1.17678	2.32605e-06	-4.89955e-10	-1.18347	0.000145988	-4.89955e-10	-1.17963
100595307	chr14:100595307:T:C	2.51712e-11	-4.89955e-10	-1.16046	2.36274e-06	-4.89955e-10	-1.16782	0.00014834	-4.89955e-10	-1.16365
100595514	chr14:100595514:A:G	9.75958e-12	-1.10891	-0.999003	2.7572e-07	-2.28354	-1.03248	2.94053e-05	-1.77036	-1.01162
100595700	chr14:100595700:G:A	2.92667e-11	-4.89955e-10	-1.00971	2.79088e-06	-4.89955e-10	-1.00129	0.000175313	-4.89955e-10	-0.99658
100596269	chr14:100596269:C:T	4.05279e-11	-4.89955e-10	-0.684168	3.94306e-06	-4.89955e-10	-0.655687	0.000250324	-4.89955e-10	-0.640398
100596329	chr14:100596329:G:A	2.49999e-11	-4.89955e-10	-1.16729	2.35328e-06	-4.89955e-10	-1.17183	0.000147896	-4.89955e-10	-1.16664
100596362	chr14:100596362:C:T	3.12781e-11	-4.89955e-10	-0.94324	2.91047e-06	-4.89955e-10	-0.95933	0.000185538	-4.89955e-10	-0.939893
100596557	chr14:100596557:C:T	2.58123e-11	-4.89955e-10	-1.13531	2.42751e-06	-4.89955e-10	-1.14078	0.000152722	-4.89955e-10	-1.13454
100596810	chr14:100596810:C:T	2.48078e-11	-4.89955e-10	-1.175	2.33029e-06	-4.89955e-10	-1.18165	0.000146248	-4.89955e-10	-1.17785
100596843	chr14:100596843:T:C	4.14403e-11	-4.89955e-10	-0.661906	3.96205e-06	-4.89955e-10	-0.650883	0.000254502	-4.89955e-10	-0.623844
100596892	chr14:100596892:C:T	8.72765e-12	-1.26044	-0.959221	2.91017e-07	-2.26668	-0.995335	3.39473e-05	-1.66566	-0.972682
100597051	chr14:100597051:C:T	8.73512e-12	-1.25383	-0.964972	2.87233e-07	-2.26579	-1.00932	3.38395e-05	-1.66183	-0.979689
100597581	chr14:100597581:G:T	2.62092e-11	-4.89955e-10	-1.12005	2.4631e-06	-4.89955e-10	-1.12622	0.000155078	-4.89955e-10	-1.11923
100597721	chr14:100597721:T:C	2.82036e-11	-4.89955e-10	-1.04671	2.68511e-06	-4.89955e-10	-1.03992	0.000168054	-4.89955e-10	-1.03887
100597847	chr14:100597847:A:G	9.69485e-12	-0.974473	-1.14009	2.59162e-07	-2.26252	-1.11543	2.02297e-05	-2.02998	-1.12602
100598364	chr14:100598364:A:G	5.32015e-11	-4.89955e-10	-0.412072	5.14628e-06	-4.89955e-10	-0.389371	0.000328504	-4.89955e-10	-0.368605
100598964	chr14:100598964:C:T	2.97815e-11	-4.89955e-10	-0.992271	2.78261e-06	-4.89955e-10	-1.00425	0.000174792	-4.89955e-10	-0.999555
100598981	chr14:100598981:A:G	2.34389e-11	-4.89955e-10	-1.23176	2.24301e-06	-4.89955e-10	-1.21982	0.00013898	-4.89955e-10	-1.22883
100599177	chr14:100599177:A:G	2.37799e-11	-4.89955e-10	-1.21732	2.2457e-06	-4.89955e-10	-1.21863	0.000140161	-4.89955e-10	-1.22036
100599186	chr14:100599186:C:G	2.0578e-11	-1.36193	-2.77585e-10	1.31353e-06	-1.75492	-2.77585e-10	7.14688e-05	-1.89389	-2.77585e-10
100599200	chr14:100599200:T:C	2.31946e-11	-4.89955e-10	-1.24224	2.19484e-06	-4.89955e-10	-1.24154	0.000137194	-4.89955e-10	-1.24176
100599239	chr14:100599239:T:C	5.02754e-11	-4.89955e-10	-0.468643	4.85915e-06	-4.89955e-10	-0.446779	0.00030996	-4.89955e-10	-0.426709
100599519	chr14:100599519:T:C	2.31798e-11	-4.89955e-10	-1.24288	2.18911e-06	-4.89955e-10	-1.24415	0.000136962	-4.89955e-10	-1.24345
100599650	chr14:100599650:T:C	9.57189e-12	-1.06373	-1.0636	2.77223e-07	-2.27715	-1.03343	2.30828e-05	-1.97759	-1.04648
100599749	chr14:100599749:G:A	1.1774e-10	-4.89955e-10	0.382316	1.15749e-05	-4.89955e-10	0.421194	0.000787746	-4.89955e-10	0.506023
100599902	chr14:100599902:C:A	5.37065e-11	-4.89955e-10	-0.402624	5.14282e-06	-4.89955e-10	-0.390042	0.000332075	-4.89955e-10	-0.357794
100600017	chr14:100600017:G:T	8.98956e-12	-1.11589	-1.0742	2.72785e-07	-2.28197	-1.04475	2.33778e-05	-1.9539	-1.05746
100600211	chr14:100600211:T:A	5.26718e-11	-4.89955e-10	-0.422079	5.09439e-06	-4.89955e-10	-0.399504	0.000325174	-4.89955e-10	-0.378794
100600217	chr14:100600217:G:A	2.36636e-11	-4.89955e-10	-1.22222	2.24e-06	-4.89955e-10	-1.22117	0.000140128	-4.89955e-10	-1.2206
100600319	chr14:100600319:A:C	9.28086e-12	-1.16566	-0.992548	2.78854e-07	-2.27737	-1.02734	3.10425e-05	-1.72226	-1.00554
100600497	chr14:100600497:T:A	5.44966e-11	-4.89955e-10	-0.388021	5.27285e-06	-4.89955e-10	-0.365073	0.000336722	-4.89955e-10	-0.343896
100600776	chr14:100600776:C:T	5.15268e-11	-4.89955e-10	-0.444057	4.98148e-06	-4.89955e-10	-0.421918	0.000317891	-4.89955e-10	-0.401446
100600823	chr14:100600823:C:T	5.2514e-11	-4.89955e-10	-0.425079	5.07823e-06	-4.89955e-10	-0.402682	0.000324141	-4.89955e-10	-0.381973
100600935	chr14:100600935:T:C	5.03807e-11	-4.89955e-10	-0.46655	4.86805e-06	-4.89955e-10	-0.444952	0.000310626	-4.89955e-10	-0.424565
100601121	chr14:100601121:C:T	5.71595e-11	-4.89955e-10	-0.340314	5.47596e-06	-4.89955e-10	-0.327276	0.000354009	-4.89955e-10	-0.29383
100601436	chr14:100601436:T:G	1.30434e-11	-0.755134	-1.06274	2.79567e-07	-2.27207	-1.03009	2.21864e-05	-2.02757	-1.0361
100601873	chr14:100601873:C:T	5.08359e-11	-4.89955e-10	-0.457557	4.91416e-06	-4.89955e-10	-0.435523	0.000313525	-4.89955e-10	-0.415273
100601895	chr14:100601895:C:T	4.6771e-11	-4.89955e-10	-0.540897	4.37702e-06	-4.89955e-10	-0.551275	0.000277038	-4.89955e-10	-0.538998
100601939	chr14:100601939:T:C	5.15305e-11	-4.89955e-10	-0.443985	4.93547e-06	-4.89955e-10	-0.431196	0.000318865	-4.89955e-10	-0.398385
100602247	chr14:100602247:A:T	2.3178e-11	-4.89955e-10	-1.24295	2.18899e-06	-4.89955e-10	-1.2442	0.000136953	-4.89955e-10	-1.24352
100602389	chr14:100602389:A:C	2.31749e-11	-4.89955e-10	-1.24309	2.19265e-06	-4.89955e-10	-1.24253	0.000137068	-4.89955e-10	-1.24268
100602616	chr14:100602616:G:A	2.6054e-11	-4.89955e-10	-1.12599	2.45933e-06	-4.89955e-10	-1.12776	0.000153819	-4.89955e-10	-1.12738
100602705	chr14:100602705:G:A	3.81631e-11	-4.89955e-10	-0.744289	3.65502e-06	-4.89955e-10	-0.731542	0.000231706	-4.89955e-10	-0.717682
100602748	chr14:100602748:G:A	4.16944e-11	-4.89955e-10	-0.655791	3.98589e-06	-4.89955e-10	-0.644883	0.000255732	-4.89955e-10	-0.619025
100602821	chr14:100602821:G:A	4.15596e-11	-4.89955e-10	-0.65903	3.95814e-06	-4.89955e-10	-0.651871	0.000246792	-4.89955e-10	-0.654606
100602894	chr14:100602894:C:T	3.85944e-11	-4.89955e-10	-0.733051	3.68601e-06	-4.89955e-10	-0.723099	0.00023577	-4.89955e-10	-0.700297
100603014	chr14:100603014:G:A	5.89573e-11	-4.89955e-10	-0.309346	5.70971e-06	-4.89955e-10	-0.285476	0.00036518	-4.89955e-10	-0.262763
100603132	chr14:100603132:C:T	7.15166e-12	-1.56885	-0.849962	1.89897e-06	-0.556471	-0.82986	9.89809e-05	-0.744712	-0.823514
100603186	chr14:100603186:G:A	6.83546e-12	-1.61026	-0.853772	1.77154e-06	-0.62218	-0.833612	9.2781e-05	-0.805547	-0.827364
100603367	chr14:100603367:A:G	1.19452e-11	-0.665007	-1.24082	2.41895e-07	-2.21411	-1.23278	1.6336e-05	-2.13259	-1.23719
100603508	chr14:100603508:A:G	1.63594e-11	-0.733948	-0.85741	3.60547e-07	-2.24737	-0.800408	2.62017e-05	-2.082	-0.815328
100603552	chr14:100603552:CT:C	1.17925e-11	-0.69911	-1.21958	2.3773e-07	-2.26007	-1.20419	1.80364e-05	-2.06167	-1.2091
100603617	chr14:100603617:T:A	1.12436e-11	-0.757348	-1.20901	2.34537e-07	-2.25622	-1.22157	1.78724e-05	-2.06494	-1.21496
100604081	chr14:100604081:C:T	2.32765e-11	-4.89955e-10	-1.23871	2.20202e-06	-4.89955e-10	-1.23827	0.000137701	-4.89955e-10	-1.23807
100604432	chr14:100604432:G:A	4.02e-11	-4.89955e-10	-0.692292	3.76661e-06	-4.89955e-10	-0.701468	0.000237874	-4.89955e-10	-0.691412
100605032	chr14:100605032:T:C	4.11041e-11	-4.89955e-10	-0.670051	3.87626e-06	-4.89955e-10	-0.672772	0.000243011	-4.89955e-10	-0.670046
100605218	chr14:100605218:A:G	3.18201e-11	-4.89955e-10	-0.92606	3.02917e-06	-4.89955e-10	-0.919356	0.000192915	-4.89955e-10	-0.900905
100605690	chr14:100605690:T:C	2.31588e-11	-4.89955e-10	-1.24378	2.18764e-06	-4.89955e-10	-1.24482	0.000136853	-4.89955e-10	-1.24425
100605828	chr14:100605828:C:G	3.51474e-11	-4.89955e-10	-0.826607	3.36307e-06	-4.89955e-10	-0.814789	0.000211444	-4.89955e-10	-0.809195
100606000	chr14:100606000:T:C	3.62201e-11	-4.89955e-10	-0.796545	3.45954e-06	-4.89955e-10	-0.786507	0.000220828	-4.89955e-10	-0.765768
100606539	chr14:100606539:C:T	1.18415e-11	-1.91455	-2.77585e-10	8.64836e-07	-2.17286	-2.77585e-10	5.01604e-05	-2.24793	-2.77585e-10
100606885	chr14:100606885:T:G	2.31296e-11	-4.89955e-10	-1.24505	2.18688e-06	-4.89955e-10	-1.24517	0.000136717	-4.89955e-10	-1.24524
100607281	chr14:100607281:T:G	2.31213e-11	-4.89955e-10	-1.2454	2.18622e-06	-4.89955e-10	-1.24547	0.000136678	-4.89955e-10	-1.24553
100607583	chr14:100607583:C:T	3.89153e-12	-1.78158	-1.24578	2.52934e-07	-2.1568	-1.24548	1.49589e-05	-2.21212	-1.24573
100608809	chr14:100608809:G:A	2.39259e-11	-4.89955e-10	-1.2112	2.27105e-06	-4.89955e-10	-1.2074	0.000141876	-4.89955e-10	-1.2082
100609259	chr14:100609259:C:A	1.20857e-10	-0.0516219	0.460068	1.46456e-06	-2.00425	0.35816	7.34271e-05	-2.28864	0.421781
100609792	chr14:100609792:G:A	3.89921e-12	-2.05975	-0.965633	1.11333e-06	-0.975557	-0.944732	5.53478e-05	-1.20239	-0.947125
100609809	chr14:100609809:G:A	3.71467e-11	-4.89955e-10	-0.771285	3.55982e-06	-4.89955e-10	-0.757935	0.000224	-4.89955e-10	-0.751508
100610064	chr14:100610064:T:C	2.31573e-11	-4.89955e-10	-1.24385	2.18975e-06	-4.89955e-10	-1.24386	0.000136871	-4.89955e-10	-1.24412
100610085	chr14:100610085:T:C	5.8268e-11	-4.89955e-10	-0.321106	5.41544e-06	-4.89955e-10	-0.33839	0.00034073	-4.89955e-10	-0.332062
100610341	chr14:100610341:T:C	3.92474e-11	-4.89955e-10	-0.716274	3.60652e-06	-4.89955e-10	-0.744901	0.000230237	-4.89955e-10	-0.724042
100610501	chr14:100610501:C:T	2.31489e-11	-4.89955e-10	-1.24421	2.18834e-06	-4.89955e-10	-1.2445	0.000136809	-4.89955e-10	-1.24457
100610502	chr14:100610502:G:A	2.25587e-10	0.399284	0.633265	1.96383e-06	-1.89078	0.53804	9.05749e-05	-2.28776	0.63078
100611047	chr14:100611047:C:T	2.31966e-11	-4.89955e-10	-1.24215	2.1936e-06	-4.89955e-10	-1.2421	0.000137197	-4.89955e-10	-1.24174
100611230	chr14:100611230:A:G	2.50347e-11	-4.89955e-10	-1.16589	2.38885e-06	-4.89955e-10	-1.15683	0.000148822	-4.89955e-10	-1.1604
100611445	chr14:100611445:G:A	2.9667e-11	-4.89955e-10	-0.996125	2.82608e-06	-4.89955e-10	-0.988755	0.000182973	-4.89955e-10	-0.953814
100611810	chr14:100611810:G:A	4.32032e-11	-4.89955e-10	-0.620245	4.04835e-06	-4.89955e-10	-0.629334	0.000253927	-4.89955e-10	-0.626107
100612060	chr14:100612060:G:A	3.77648e-11	-4.89955e-10	-0.754783	3.53368e-06	-4.89955e-10	-0.765304	0.000221639	-4.89955e-10	-0.762102
100612094	chr14:100612094:A:G	4.00427e-11	-4.89955e-10	-0.696212	3.73946e-06	-4.89955e-10	-0.708703	0.000235001	-4.89955e-10	-0.703565
100612437	chr14:100612437:T:G	1.35851e-10	-0.03249	0.557892	1.63545e-06	-2.00428	0.468553	8.38909e-05	-2.29083	0.557197
100612814	chr14:100612814:T:C	3.08605e-11	-4.89955e-10	-0.956681	2.84972e-06	-4.89955e-10	-0.980423	0.000179681	-4.89955e-10	-0.971969
100612950	chr14:100612950:G:A	4.24186e-11	-4.89955e-10	-0.638571	4.12885e-06	-4.89955e-10	-0.609645	0.000270636	-4.89955e-10	-0.562379
100613016	chr14:100613016:C:T	1.24249e-10	-4.89955e-10	0.436126	1.11003e-05	-4.89955e-10	0.379324	0.000705666	-4.89955e-10	0.395989
100613247	chr14:100613247:C:T	2.59109e-11	-4.89955e-10	-1.13149	2.41573e-06	-4.89955e-10	-1.14564	0.000152283	-4.89955e-10	-1.13741
100613248	chr14:100613248:G:A	1.24183e-10	-4.89955e-10	0.435601	1.1601e-05	-4.89955e-10	0.423449	0.000734512	-4.89955e-10	0.436053
100613327	chr14:100613327:T:C	3.98322e-11	-4.89955e-10	-0.701483	3.72314e-06	-4.89955e-10	-0.713078	0.000234492	-4.89955e-10	-0.705732
100613522	chr14:100613522:T:C	3.07566e-11	0.0568251	-1.01688	4.67906e-07	-1.75164	-1.0355	1.77341e-05	-2.27258	-1.01508
100613537	chr14:100613537:C:T	1.61872e-10	0.113234	0.587414	1.79958e-06	-1.93641	0.496316	8.64205e-05	-2.29071	0.586779
100613980	chr14:100613980:A:G	5.89378e-12	-2.27274	-0.339518	9.32441e-07	-1.75959	-0.338005	5.56564e-05	-1.83434	-0.30962
100613982	chr14:100613982:T:A	3.05052e-11	-4.89955e-10	-0.968261	2.86938e-06	-4.89955e-10	-0.973549	0.000179952	-4.89955e-10	-0.970461
100614091	chr14:100614091:A:G	8.33678e-12	-2.26548	-2.77585e-10	7.76314e-07	-2.28084	-2.77585e-10	5.16516e-05	-2.21863	-2.77585e-10
100614457	chr14:100614457:C:A	2.52506e-11	-4.89955e-10	-1.15731	2.38014e-06	-4.89955e-10	-1.16049	0.000149201	-4.89955e-10	-1.15786
100614601	chr14:100614601:G:A	2.63612e-11	-4.89955e-10	-1.11426	2.47199e-06	-4.89955e-10	-1.12262	0.000155334	-4.89955e-10	-1.11758
100614959	chr14:100614959:A:G	2.95611e-12	-2.25258	-1.04971	3.01022e-07	-2.18203	-1.04619	1.82212e-05	-2.21204	-1.04853
100614973	chr14:100614973:C:A	2.94261e-12	-2.2527	-1.05416	2.99728e-07	-2.18183	-1.05069	1.81429e-05	-2.21188	-1.053
100615115	chr14:100615115:C:T	1.58317e-10	0.390024	0.28842	1.43602e-06	-1.85327	0.187507	6.25354e-05	-2.28285	0.255426
100615135	chr14:100615135:T:A	4.83188e-11	-4.89955e-10	-0.508338	4.74563e-06	-4.89955e-10	-0.470419	0.000318475	-4.89955e-10	-0.399608
100615162	chr14:100615162:C:T	2.95022e-12	-2.25516	-1.04912	3.02537e-07	-2.17758	-1.04562	1.83008e-05	-2.20825	-1.04796
100615442	chr14:100615442:A:G	2.75667e-12	-2.286	-1.08613	3.17409e-07	-2.08403	-1.09118	1.9202e-05	-2.11941	-1.08873
100615739	chr14:100615739:G:A	3.32797e-11	-4.89955e-10	-0.881211	3.19309e-06	-4.89955e-10	-0.866655	0.000198506	-4.89955e-10	-0.872333
100615981	chr14:100615981:C:A	4.21136e-11	-4.89955e-10	-0.645788	3.9306e-06	-4.89955e-10	-0.658852	0.000247092	-4.89955e-10	-0.653391
100617621	chr14:100617621:C:A	6.19875e-10	1.17174	0.871615	3.50653e-06	-1.54565	0.772636	0.000123579	-2.21582	0.86955
100617631	chr14:100617631:G:A	2.31526e-11	-4.89955e-10	-1.24405	2.18942e-06	-4.89955e-10	-1.24401	0.000136917	-4.89955e-10	-1.24378
100617875	chr14:100617875:G:C	9.92693e-11	-4.89955e-10	0.211677	9.5255e-06	-4.89955e-10	0.226329	0.000588344	-4.89955e-10	0.214159
100618423	chr14:100618423:G:T	2.31321e-11	-4.89955e-10	-1.24494	2.18798e-06	-4.89955e-10	-1.24467	0.0001368	-4.89955e-10	-1.24463
100618521	chr14:100618521:G:A	2.68889e-11	-4.89955e-10	-1.09445	2.53844e-06	-4.89955e-10	-1.09609	0.000158346	-4.89955e-10	-1.09837
100618593	chr14:100618593:G:A	2.70632e-11	-4.89955e-10	-1.08798	2.52709e-06	-4.89955e-10	-1.10058	0.000158706	-4.89955e-10	-1.0961
100618829	chr14:100618829:C:A	2.4505e-11	-4.89955e-10	-1.18728	2.33111e-06	-4.89955e-10	-1.1813	0.00014544	-4.89955e-10	-1.18339
100619014	chr14:100619014:C:T	2.68141e-11	-4.89955e-10	-1.09723	2.5315e-06	-4.89955e-10	-1.09883	0.000157915	-4.89955e-10	-1.1011
100619038	chr14:100619038:A:C	2.33988e-11	-4.89955e-10	-1.23347	2.22069e-06	-4.89955e-10	-1.22983	0.000138639	-4.89955e-10	-1.23128
100619131	chr14:100619131:G:T	2.36518e-11	-4.89955e-10	-1.22272	2.24763e-06	-4.89955e-10	-1.21777	0.00014025	-4.89955e-10	-1.21973
100619157	chr14:100619157:A:G	2.31128e-11	-4.89955e-10	-1.24577	2.18566e-06	-4.89955e-10	-1.24572	0.000136652	-4.89955e-10	-1.24572
100619223	chr14:100619223:T:C	2.73771e-11	-4.89955e-10	-1.07645	2.55708e-06	-4.89955e-10	-1.08878	0.000160671	-4.89955e-10	-1.08379
100619303	chr14:100619303:A:G	1.35662e-11	-1.31525	-0.463326	5.74684e-07	-2.0873	-0.494281	3.72151e-05	-2.06585	-0.480593
100619319	chr14:100619319:G:A	2.67146e-11	-4.89955e-10	-1.10095	2.49559e-06	-4.89955e-10	-1.11312	0.000156711	-4.89955e-10	-1.10875
100619457	chr14:100619457:C:T	2.67082e-11	-4.89955e-10	-1.10119	2.4952e-06	-4.89955e-10	-1.11327	0.000156688	-4.89955e-10	-1.1089
100619624	chr14:100619624:C:T	3.17817e-11	-4.89955e-10	-0.927268	3.08026e-06	-4.89955e-10	-0.902629	0.000201672	-4.89955e-10	-0.856509
100619751	chr14:100619751:A:G	2.43271e-11	-4.89955e-10	-1.19457	2.29801e-06	-4.89955e-10	-1.1956	0.000143165	-4.89955e-10	-1.19915
100620288	chr14:100620288:G:T	7.72288e-11	-4.89955e-10	-0.0393865	7.66035e-06	-4.89955e-10	0.00841411	0.000475298	-4.89955e-10	0.000789706
100620585	chr14:100620585:A:G	8.23317e-10	1.4869	0.840286	4.19958e-06	-1.32895	0.736285	0.000125257	-2.16176	0.828981
100621007	chr14:100621007:C:T	2.93338e-11	-4.89955e-10	-1.00742	2.76912e-06	-4.89955e-10	-1.00911	0.00017489	-4.89955e-10	-0.998996
100621260	chr14:100621260:G:C	3.28327e-11	-4.89955e-10	-0.894735	3.05245e-06	-4.89955e-10	-0.911701	0.000192899	-4.89955e-10	-0.900985
100621262	chr14:100621262:G:C	2.85777e-11	-4.89955e-10	-1.03353	2.69907e-06	-4.89955e-10	-1.03474	0.000170078	-4.89955e-10	-1.0269
100622025	chr14:100622025:A:T	7.44569e-11	-4.89955e-10	-0.0759389	7.02746e-06	-4.89955e-10	-0.0778181	0.000435608	-4.89955e-10	-0.0864101
100622162	chr14:100622162:A:G	2.37602e-11	-4.89955e-10	-1.21815	2.25824e-06	-4.89955e-10	-1.21306	0.000140844	-4.89955e-10	-1.2155
100622247	chr14:100622247:G:A	2.46971e-11	-4.89955e-10	-1.17947	2.3207e-06	-4.89955e-10	-1.18578	0.000145652	-4.89955e-10	-1.18193
100622445	chr14:100622445:T:C	3.61097e-11	-4.89955e-10	-0.799598	3.26747e-06	-4.89955e-10	-0.843627	0.000208772	-4.89955e-10	-0.821911
100623002	chr14:100623002:C:T	5.84043e-11	-4.89955e-10	-0.31877	5.70717e-06	-4.89955e-10	-0.285921	0.000356805	-4.89955e-10	-0.285963
100623213	chr14:100623213:T:G	2.35634e-11	-4.89955e-10	-1.22646	2.21091e-06	-4.89955e-10	-1.23424	0.000138845	-4.89955e-10	-1.22979
100623521	chr14:100623521:C:A	2.71284e-11	-4.89955e-10	-1.08558	2.56804e-06	-4.89955e-10	-1.0845	0.000163421	-4.89955e-10	-1.06683
100623616	chr14:100623616:G:T	2.41591e-11	-4.89955e-10	-1.2015	2.26903e-06	-4.89955e-10	-1.20829	0.000142358	-4.89955e-10	-1.20481
100624114	chr14:100624114:G:A	2.74904e-11	-4.89955e-10	-1.07232	2.59949e-06	-4.89955e-10	-1.07233	0.000162554	-4.89955e-10	-1.07214
100624134	chr14:100624134:C:G	2.49662e-11	-4.89955e-10	-1.16864	2.33956e-06	-4.89955e-10	-1.17768	0.000146798	-4.89955e-10	-1.17409
100624488	chr14:100624488:CCGGTGCCA:C	4.36585e-11	-4.89955e-10	-0.60976	4.1743e-06	-4.89955e-10	-0.598697	0.000257856	-4.89955e-10	-0.610752
100624503	chr14:100624503:C:T	8.79499e-12	-2.21198	-2.77585e-10	1.23676e-06	-1.81515	-2.77585e-10	6.06822e-05	-2.0575	-2.77585e-10
100624824	chr14:100624824:T:C	1.14875e-08	4.96286	-2.77585e-10	0.000178491	3.15689	-2.77585e-10	0.00662758	2.63584	-2.77585e-10
100625025	chr14:100625025:G:A	2.32823e-11	-4.89955e-10	-1.23847	2.20893e-06	-4.89955e-10	-1.23514	0.000138803	-4.89955e-10	-1.2301
100625291	chr14:100625291:C:A	2.45267e-11	-4.89955e-10	-1.1864	2.3106e-06	-4.89955e-10	-1.19014	0.000143857	-4.89955e-10	-1.19433
100625318	chr14:100625318:T:C	5.4948e-11	-4.89955e-10	-0.379772	5.22041e-06	-4.89955e-10	-0.375068	0.000323789	-4.89955e-10	-0.38306
100625372	chr14:100625372:A:G	2.42136e-11	-4.89955e-10	-1.19925	2.28957e-06	-4.89955e-10	-1.19928	0.00014284	-4.89955e-10	-1.20143
100625675	chr14:100625675:A:T	2.60299e-11	-4.89955e-10	-1.12691	2.44589e-06	-4.89955e-10	-1.13323	0.000152319	-4.89955e-10	-1.13717
100625740	chr14:100625740:T:C	2.31766e-11	-4.89955e-10	-1.24302	2.18777e-06	-4.89955e-10	-1.24476	0.000137003	-4.89955e-10	-1.24315
100625988	chr14:100625988:A:G	3.90481e-11	-4.89955e-10	-0.721365	3.68184e-06	-4.89955e-10	-0.724232	0.000229385	-4.89955e-10	-0.727752
100626473	chr14:100626473:C:A	9.17791e-11	-4.89955e-10	0.133226	8.69789e-06	-4.89955e-10	0.135436	0.0005439	-4.89955e-10	0.135612
100626613	chr14:100626613:A:G	3.26938e-12	-1.95641	-1.24514	2.52519e-07	-2.16073	-1.24318	1.39445e-05	-2.28309	-1.24497
100626688	chr14:100626688:A:G	2.45282e-12	-2.24748	-1.24144	2.37634e-07	-2.2281	-1.23656	1.50648e-05	-2.2102	-1.24059
100627173	chr14:100627173:C:T	2.78425e-11	-4.89955e-10	-1.0596	2.61016e-06	-4.89955e-10	-1.06823	0.000163377	-4.89955e-10	-1.06709
100627223	chr14:100627223:C:T	2.43732e-11	-4.89955e-10	-1.19267	2.29409e-06	-4.89955e-10	-1.19731	0.000143813	-4.89955e-10	-1.19464
100627412	chr14:100627412:T:C	8.16258e-12	-2.2866	-2.77585e-10	7.80413e-07	-2.27558	-2.77585e-10	4.80632e-05	-2.29064	-2.77585e-10
100627469	chr14:100627469:C:T	1.76605e-11	-1.51483	-2.77585e-10	3.63297e-06	-0.737594	-2.77585e-10	6.8105e-05	-1.9421	-2.77585e-10
100627531	chr14:100627531:G:T	6.95737e-11	-4.89955e-10	-0.143772	6.49479e-06	-4.89955e-10	-0.156643	0.000410677	-4.89955e-10	-0.145347
100627774	chr14:100627774:C:T	2.3309e-11	-4.89955e-10	-1.23732	2.20493e-06	-4.89955e-10	-1.23695	0.000137733	-4.89955e-10	-1.23784
100627840	chr14:100627840:C:T	2.63461e-12	-2.17846	-1.23896	2.28867e-07	-2.26935	-1.23291	1.5854e-05	-2.1624	-1.23733
100627968	chr14:100627968:C:A	2.74321e-12	-2.14128	-1.23574	2.34131e-07	-2.2509	-1.22862	1.53619e-05	-2.19749	-1.23378
100628220	chr14:100628220:T:A	7.98949e-11	-4.89955e-10	-0.00544752	7.7607e-06	-4.89955e-10	0.0214289	0.000480669	-4.89955e-10	0.0120266
100628370	chr14:100628370:G:A	2.34128e-11	-4.89955e-10	-1.23288	2.21563e-06	-4.89955e-10	-1.23211	0.000139131	-4.89955e-10	-1.22774
100628685	chr14:100628685:T:TC	2.99289e-11	-4.89955e-10	-0.987334	2.7541e-06	-4.89955e-10	-1.01455	0.000174292	-4.89955e-10	-1.00242
100628691	chr14:100628691:T:C	2.99289e-11	-4.89955e-10	-0.987334	2.7541e-06	-4.89955e-10	-1.01455	0.000174292	-4.89955e-10	-1.00242
100628894	chr14:100628894:C:T	2.38909e-11	-4.89955e-10	-1.21266	2.26211e-06	-4.89955e-10	-1.21135	0.000142388	-4.89955e-10	-1.2046
100629010	chr14:100629010:T:C	2.71091e-12	-2.16171	-1.22716	2.34113e-07	-2.26179	-1.21781	1.57859e-05	-2.17952	-1.22452
100629023	chr14:100629023:T:G	2.73732e-12	-2.15289	-1.22629	2.35357e-07	-2.25756	-1.21674	1.56753e-05	-2.18748	-1.22359
100629055	chr14:100629055:G:A	2.64691e-11	-4.89955e-10	-1.11018	2.49036e-06	-4.89955e-10	-1.11522	0.000155729	-4.89955e-10	-1.11504
100629058	chr14:100629058:G:A	2.71828e-12	-2.15793	-1.22823	2.34219e-07	-2.26003	-1.21912	1.57127e-05	-2.18302	-1.22566
100629082	chr14:100629082:C:T	2.98222e-11	-4.89955e-10	-0.990905	2.7451e-06	-4.89955e-10	-1.01783	0.000173698	-4.89955e-10	-1.00583
100629119	chr14:100629119:G:A	2.71594e-12	-2.15901	-1.22801	2.34171e-07	-2.2605	-1.21884	1.57294e-05	-2.1822	-1.22542
100629327	chr14:100629327:T:G	2.40656e-11	-4.89955e-10	-1.20538	2.27715e-06	-4.89955e-10	-1.20472	0.000142535	-4.89955e-10	-1.20357
100629548	chr14:100629548:C:T	6.3163e-11	-4.89955e-10	-0.24044	6.00829e-06	-4.89955e-10	-0.234503	0.000377759	-4.89955e-10	-0.228897
100629572	chr14:100629572:C:G	5.2194e-11	-4.89955e-10	-0.431192	4.97735e-06	-4.89955e-10	-0.422747	0.000319082	-4.89955e-10	-0.397706
100629664	chr14:100629664:T:C	2.60787e-12	-2.20032	-1.2273	2.30361e-07	-2.2778	-1.21796	1.64399e-05	-2.13878	-1.22466
100629855	chr14:100629855:G:A	3.63415e-12	-1.88397	-1.21181	3.44626e-07	-1.88392	-1.20902	2.68264e-05	-1.67508	-1.19869
100630077	chr14:100630077:C:T	9.70314e-12	-0.956925	-1.15678	2.57037e-07	-2.24823	-1.13795	1.52551e-05	-2.28903	-1.14921
100630104	chr14:100630104:C:T	2.44762e-11	-4.89955e-10	-1.18846	2.31977e-06	-4.89955e-10	-1.18618	0.00014644	-4.89955e-10	-1.17653
100630191	chr14:100630191:C:T	4.66617e-12	-1.72714	-1.11868	2.79442e-07	-2.18567	-1.11694	1.66977e-05	-2.22109	-1.12679
100630192	chr14:100630192:G:A	2.32642e-11	-4.89955e-10	-1.23924	2.20064e-06	-4.89955e-10	-1.2389	0.000137637	-4.89955e-10	-1.23853
100630218	chr14:100630218:AC:A	2.36502e-11	-4.89955e-10	-1.22279	2.24156e-06	-4.89955e-10	-1.22047	0.000140011	-4.89955e-10	-1.22143
100630269	chr14:100630269:A:G	9.6851e-12	-0.952236	-1.16333	2.55257e-07	-2.24797	-1.14516	1.51524e-05	-2.28896	-1.15603
100630288	chr14:100630288:C:T	2.6605e-11	-4.89955e-10	-1.10506	2.50757e-06	-4.89955e-10	-1.10833	0.0001559	-4.89955e-10	-1.11394
100630529	chr14:100630529:T:C	5.32121e-12	-1.54659	-1.16787	1.09019e-06	-0.784058	-1.15723	2.06976e-05	-1.96572	-1.16742
100631087	chr14:100631087:G:A	1.61731e-11	-1.60281	-2.77585e-10	1.4172e-06	-1.67896	-2.77585e-10	0.000113899	-1.42784	-2.77585e-10
100631148	chr14:100631148:G:A	1.06353e-11	-1.66689	-0.355093	1.20804e-06	-1.49965	-0.338993	3.80342e-05	-2.18751	-0.337155
100631226	chr14:100631226:C:T	2.34848e-11	-4.89955e-10	-1.2298	2.22515e-06	-4.89955e-10	-1.22782	0.000139004	-4.89955e-10	-1.22865
100631505	chr14:100631505:G:A	4.07382e-12	-1.79764	-1.18394	4.05684e-07	-1.74656	-1.18326	3.251e-05	-1.51054	-1.17106
100631535	chr14:100631535:A:G	1.4683e-11	-1.31375	-0.385723	1.86635e-06	-1.0266	-0.377059	4.45269e-05	-1.99564	-0.371415
100631601	chr14:100631601:C:G	6.64518e-12	-1.38896	-1.10331	2.56426e-07	-2.27577	-1.11279	1.60377e-05	-2.28781	-1.1004
100632236	chr14:100632236:T:C	3.83903e-12	-1.79654	-1.24439	3.62717e-07	-1.7979	-1.24388	2.8648e-05	-1.56709	-1.24098
100632458	chr14:100632458:G:A	2.33603e-11	-4.89955e-10	-1.23512	2.20775e-06	-4.89955e-10	-1.23567	0.000138173	-4.89955e-10	-1.23465
100632532	chr14:100632532:C:T	8.12596e-12	-2.2911	-2.77585e-10	1.15301e-06	-1.88527	-2.77585e-10	6.16426e-05	-2.0418	-2.77585e-10
100632584	chr14:100632584:T:C	2.76124e-11	-4.89955e-10	-1.06789	2.58891e-06	-4.89955e-10	-1.07641	0.000162165	-4.89955e-10	-1.07454
100632969	chr14:100632969:A:T	2.3113e-11	-4.89955e-10	-1.24576	2.18555e-06	-4.89955e-10	-1.24578	0.000136644	-4.89955e-10	-1.24578
100632995	chr14:100632995:G:A	2.87762e-11	-4.89955e-10	-1.02661	2.70706e-06	-4.89955e-10	-1.03178	0.000169942	-4.89955e-10	-1.0277
100633051	chr14:100633051:G:A	2.75869e-11	-4.89955e-10	-1.06882	2.58657e-06	-4.89955e-10	-1.07731	0.000162018	-4.89955e-10	-1.07545
100633056	chr14:100633056:A:G	3.17826e-11	-4.89955e-10	-0.927242	2.92379e-06	-4.89955e-10	-0.954762	0.000188142	-4.89955e-10	-0.925957
100633150	chr14:100633150:C:T	2.31128e-11	-4.89955e-10	-1.24577	2.1856e-06	-4.89955e-10	-1.24575	0.00013665	-4.89955e-10	-1.24573
100633384	chr14:100633384:T:C	2.24904e-11	-0.441733	-0.831337	4.07845e-07	-2.12459	-0.799918	2.1777e-05	-2.26819	-0.814109
100633461	chr14:100633461:C:T	4.12282e-12	-1.77194	-1.19768	3.83129e-07	-1.78863	-1.1984	3.02259e-05	-1.54615	-1.2083
100633561	chr14:100633561:G:A	3.76645e-12	-1.81662	-1.2434	3.6302e-07	-1.79698	-1.24396	2.85221e-05	-1.56726	-1.24521
100633567	chr14:100633567:C:T	5.4524e-11	-0.387518	-2.77585e-10	8.91501e-06	0.160093	-2.77585e-10	0.000946881	0.690021	-2.77585e-10
100633866	chr14:100633866:A:T	2.40599e-12	-2.27275	-1.23544	2.52943e-07	-2.1668	-1.23544	1.44612e-05	-2.25197	-1.23972
100634249	chr14:100634249:G:A	4.77208e-12	-1.7173	-1.10608	6.31958e-07	-1.39344	-1.09314	1.80258e-05	-2.17822	-1.09313
100634519	chr14:100634519:T:C	2.31336e-11	-4.89955e-10	-1.24487	2.18829e-06	-4.89955e-10	-1.24453	0.000136821	-4.89955e-10	-1.24448
100634701	chr14:100634701:CT:C	3.67849e-12	-1.84461	-1.23904	3.63618e-07	-1.7987	-1.24059	2.87268e-05	-1.5688	-1.23652
100634783	chr14:100634783:T:C	6.60505e-11	0.676306	-0.872046	3.99585e-07	-2.07357	-0.871405	3.20259e-05	-1.83467	-0.861935
100634871	chr14:100634871:C:G	2.53848e-11	-1.15201	-2.77585e-10	3.04888e-06	-0.91287	-2.77585e-10	6.36221e-05	-2.01019	-2.77585e-10
100634885	chr14:100634885:G:A	1.81116e-11	-0.547071	-0.942533	3.57963e-07	-2.14011	-0.914855	1.94564e-05	-2.26859	-0.926386
100635085	chr14:100635085:G:T	8.37288e-12	-2.26116	-2.77585e-10	7.73354e-07	-2.28466	-2.77585e-10	5.06626e-05	-2.23797	-2.77585e-10
100635125	chr14:100635125:G:A	3.65386e-12	-1.84999	-1.24039	3.61338e-07	-1.80382	-1.24176	2.84962e-05	-1.57528	-1.2381
100635232	chr14:100635232:A:G	3.55259e-12	-1.87798	-1.2405	3.47443e-07	-1.84293	-1.24187	2.70502e-05	-1.62721	-1.23825
100635409	chr14:100635409:G:A	5.83457e-12	-1.37741	-1.24495	7.95558e-07	-1.01286	-1.24349	1.81481e-05	-2.02104	-1.24355
100635476	chr14:100635476:C:T	3.56248e-12	-1.8743	-1.2414	3.48479e-07	-1.83919	-1.24263	2.71183e-05	-1.62364	-1.23931
100635629	chr14:100635629:T:C	3.47379e-12	-1.91985	-1.22106	3.37936e-07	-1.88828	-1.22426	2.60863e-05	-1.68531	-1.21643
100636713	chr14:100636713:G:A	9.95636e-12	-0.848062	-1.23988	2.49221e-06	0.122813	-1.23729	3.02317e-05	-1.51429	-1.23998
100637034	chr14:100637034:G:GGCATCATATT	3.59065e-12	-2.0536	-1.05422	2.96808e-07	-2.20881	-1.0335	1.75637e-05	-2.2536	-1.04372
100637494	chr14:100637494:C:T	1.21779e-11	-1.88654	-2.77585e-10	1.72112e-06	-1.48467	-2.77585e-10	0.000147522	-1.16917	-2.77585e-10
100637514	chr14:100637514:C:T	1.11598e-11	-0.728868	-1.24497	2.82702e-06	0.257143	-1.24557	3.31364e-05	-1.41761	-1.24491
100638055	chr14:100638055:C:T	5.76932e-11	-4.89955e-10	-0.33102	5.30812e-06	-4.89955e-10	-0.358406	0.000337466	-4.89955e-10	-0.341689
100638600	chr14:100638600:A:G	2.52299e-11	-4.89955e-10	-1.15813	2.37943e-06	-4.89955e-10	-1.16078	0.000148752	-4.89955e-10	-1.16087
100639020	chr14:100639020:C:A	2.56167e-11	-4.89955e-10	-1.14291	2.39856e-06	-4.89955e-10	-1.15277	0.000150671	-4.89955e-10	-1.14806
100639247	chr14:100639247:T:C	2.33797e-12	-2.2911	-1.24578	2.85562e-07	-2.03587	-1.24507	2.04559e-05	-1.89924	-1.24564
100639297	chr14:100639297:C:A	8.75088e-12	-2.217	-2.77585e-10	7.68407e-07	-2.29108	-2.77585e-10	4.87963e-05	-2.2755	-2.77585e-10
100639343	chr14:100639343:G:A	4.81263e-11	-4.89955e-10	-0.51233	4.53212e-06	-4.89955e-10	-0.516454	0.000291384	-4.89955e-10	-0.488512
100639369	chr14:100639369:T:G	2.49972e-11	-4.89955e-10	-1.1674	2.35626e-06	-4.89955e-10	-1.17057	0.000147575	-4.89955e-10	-1.16882
100639393	chr14:100639393:G:A	6.09745e-11	-4.89955e-10	-0.275702	6.06803e-06	-4.89955e-10	-0.22461	0.000404252	-4.89955e-10	-0.161115
100639576	chr14:100639576:G:A	2.7358e-12	-2.29093	-1.0888	3.08965e-07	-2.12696	-1.07521	2.18156e-05	-1.99654	-1.08399
100639618	chr14:100639618:G:A	2.47486e-11	-4.89955e-10	-1.17739	2.33386e-06	-4.89955e-10	-1.18012	0.000146128	-4.89955e-10	-1.17867
100639794	chr14:100639794:C:T	3.98118e-11	-4.89955e-10	-0.701996	3.75793e-06	-4.89955e-10	-0.703777	0.000238403	-4.89955e-10	-0.689188
100640182	chr14:100640182:G:A	2.34714e-11	-4.89955e-10	-1.23038	2.21619e-06	-4.89955e-10	-1.23186	0.000138457	-4.89955e-10	-1.23259
100640325	chr14:100640325:T:C	4.08004e-12	-2.27214	-0.707914	6.76404e-07	-1.74066	-0.677948	4.94457e-05	-1.58466	-0.677616
100640373	chr14:100640373:G:A	2.76008e-11	-4.89955e-10	-1.06831	2.56956e-06	-4.89955e-10	-1.08391	0.00016204	-4.89955e-10	-1.07531
100641007	chr14:100641007:G:A	2.77983e-11	-4.89955e-10	-1.06119	2.58649e-06	-4.89955e-10	-1.07734	0.000163126	-4.89955e-10	-1.06863
100641026	chr14:100641026:C:T	2.41911e-12	-2.26551	-1.23725	2.23553e-07	-2.28912	-1.23663	1.44626e-05	-2.25453	-1.23705
100641112	chr14:100641112:C:T	2.53406e-11	-4.89955e-10	-1.15375	2.38973e-06	-4.89955e-10	-1.15647	0.000149405	-4.89955e-10	-1.15649
100641435	chr14:100641435:CTAA:C	2.92865e-12	-2.13458	-1.17704	3.39401e-07	-1.92403	-1.18419	3.5604e-05	-1.41333	-1.17737
100641601	chr14:100641601:G:A	3.19577e-11	-4.89955e-10	-0.921747	2.94398e-06	-4.89955e-10	-0.947881	0.000186615	-4.89955e-10	-0.934105
100641704	chr14:100641704:C:T	2.71883e-12	-2.27577	-1.11019	2.5618e-07	-2.28056	-1.10896	1.58817e-05	-2.28835	-1.10963
100641802	chr14:100641802:T:G	3.23963e-11	-4.89955e-10	-0.908114	3.02954e-06	-4.89955e-10	-0.919232	0.000189558	-4.89955e-10	-0.918459
100641934	chr14:100641934:C:T	2.42387e-11	-4.89955e-10	-1.19821	2.28674e-06	-4.89955e-10	-1.20052	0.000143152	-4.89955e-10	-1.19924
100641937	chr14:100641937:C:T	3.00116e-12	-2.12835	-1.15881	3.50884e-07	-1.90811	-1.16684	3.71978e-05	-1.38775	-1.15915
100642277	chr14:100642277:C:T	4.30066e-11	-4.89955e-10	-0.624805	4.07152e-06	-4.89955e-10	-0.623629	0.00025242	-4.89955e-10	-0.63206
100642398	chr14:100642398:C:T	2.61161e-11	-4.89955e-10	-1.12361	2.43728e-06	-4.89955e-10	-1.13676	0.0001534	-4.89955e-10	-1.1301
100642451	chr14:100642451:C:A	4.64e-11	-4.89955e-10	-0.548859	4.39809e-06	-4.89955e-10	-0.546475	0.000278122	-4.89955e-10	-0.535091
100642459	chr14:100642459:G:A	4.26294e-11	-4.89955e-10	-0.633615	4.00759e-06	-4.89955e-10	-0.639454	0.000253346	-4.89955e-10	-0.628398
100642612	chr14:100642612:A:G	9.24361e-12	-1.04887	-1.11335	2.53577e-07	-2.28681	-1.11293	1.61726e-05	-2.27574	-1.10409
100643415	chr14:100643415:A:G	9.74827e-11	1.12936	-0.935848	1.34192e-06	-0.787445	-0.946101	3.39564e-05	-1.71113	-0.92695
100643654	chr14:100643654:C:T	2.7502e-11	-4.89955e-10	-1.0719	2.58784e-06	-4.89955e-10	-1.07682	0.000161574	-4.89955e-10	-1.07819
100643663	chr14:100643663:G:A	4.16351e-11	-4.89955e-10	-0.657215	3.87628e-06	-4.89955e-10	-0.672768	0.000242507	-4.89955e-10	-0.672121
100643678	chr14:100643678:A:G	2.75727e-11	-4.89955e-10	-1.06933	2.60121e-06	-4.89955e-10	-1.07167	0.000161371	-4.89955e-10	-1.07945
100644056	chr14:100644056:G:A	2.47092e-11	-4.89955e-10	-1.17898	2.31284e-06	-4.89955e-10	-1.18917	0.000145298	-4.89955e-10	-1.18437
100644111	chr14:100644111:A:G	6.30073e-11	1.00234	-1.24525	7.05876e-07	-1.13249	-1.24347	2.01896e-05	-1.91353	-1.24446
100644213	chr14:100644213:G:A	2.94717e-12	-2.09082	-1.2145	3.92881e-07	-1.7516	-1.21029	4.33734e-05	-1.17876	-1.21454
100644251	chr14:100644251:T:C	2.46669e-11	-4.89955e-10	-1.18069	2.30919e-06	-4.89955e-10	-1.19075	0.000145058	-4.89955e-10	-1.18602
100644288	chr14:100644288:G:A	1.64762e-11	-0.49873	-1.08551	3.44723e-06	0.311723	-1.1018	3.96298e-05	-1.39178	-1.0918
100644443	chr14:100644443:C:T	1.03388e-11	-2.05026	-2.77585e-10	1.17038e-06	-1.87031	-2.77585e-10	6.3414e-05	-2.01347	-2.77585e-10
100644572	chr14:100644572:A:T	1.53148e-11	-0.577136	-1.0802	3.15288e-06	0.217696	-1.09702	3.76796e-05	-1.44718	-1.08685
100644723	chr14:100644723:G:A	1.77479e-11	-0.442041	-1.06785	3.74e-06	0.3767	-1.08526	4.18015e-05	-1.35549	-1.07473
100645212	chr14:100645212:A:C	1.13451e-11	-1.95737	-2.77585e-10	9.88852e-07	-2.03885	-2.77585e-10	7.32015e-05	-1.86994	-2.77585e-10
100645310	chr14:100645310:A:C	1.22923e-11	-0.946316	-0.930873	3.83694e-06	0.269512	-0.952481	0.000150891	-0.202588	-0.944011
100645337	chr14:100645337:G:A	2.5395e-11	-4.89955e-10	-1.15161	2.39704e-06	-4.89955e-10	-1.15341	0.000149651	-4.89955e-10	-1.15485
100645579	chr14:100645579:C:T	2.41642e-10	2.20387	-1.10257	1.16511e-05	1.54475	-1.11699	0.000114122	-0.307395	-1.11849
100645590	chr14:100645590:G:C	1.2293e-11	-0.633487	-1.24364	2.54795e-06	0.152049	-1.2444	0.000124875	-0.0909776	-1.24486
100645815	chr14:100645815:C:T	2.50752e-11	-4.89955e-10	-1.16428	2.36777e-06	-4.89955e-10	-1.16569	0.000148495	-4.89955e-10	-1.1626
100646088	chr14:100646088:T:C	3.55075e-12	-1.9555	-1.1635	2.95985e-07	-2.09243	-1.15266	1.55843e-05	-2.26641	-1.15048
100646171	chr14:100646171:CCT:C	2.33166e-11	-4.89955e-10	-1.23699	2.20902e-06	-4.89955e-10	-1.2351	0.000138434	-4.89955e-10	-1.23276
100646375	chr14:100646375:T:C	3.46704e-11	-4.89955e-10	-0.840272	3.12112e-06	-4.89955e-10	-0.889453	0.00020524	-4.89955e-10	-0.838975
100646521	chr14:100646521:C:T	2.31236e-11	-4.89955e-10	-1.24531	2.18714e-06	-4.89955e-10	-1.24505	0.0001368	-4.89955e-10	-1.24463
100646866	chr14:100646866:T:C	8.62458e-11	-4.89955e-10	0.0710426	8.80349e-06	-4.89955e-10	0.147504	0.000592843	-4.89955e-10	0.221777
100646882	chr14:100646882:A:C	6.68238e-11	-4.89955e-10	-0.1841	6.28016e-06	-4.89955e-10	-0.190249	0.000405742	-4.89955e-10	-0.157436
100646887	chr14:100646887:C:T	2.8131e-11	-1.04929	-2.77585e-10	1.50154e-06	-1.62115	-2.77585e-10	7.90073e-05	-1.79361	-2.77585e-10
100646993	chr14:100646993:G:A	2.31772e-11	-4.89955e-10	-1.24299	2.19459e-06	-4.89955e-10	-1.24165	0.000137093	-4.89955e-10	-1.2425
100647009	chr14:100647009:G:T	2.66901e-11	-1.10187	-2.77585e-10	1.44657e-06	-1.65845	-2.77585e-10	7.65658e-05	-1.825	-2.77585e-10
100647072	chr14:100647072:C:T	8.50373e-12	-2.24565	-2.77585e-10	7.86087e-07	-2.26833	-2.77585e-10	4.80411e-05	-2.2911	-2.77585e-10
100647379	chr14:100647379:A:G	5.20458e-11	0.799952	-1.23399	4.04473e-07	-1.69306	-1.23975	1.72789e-05	-2.07583	-1.23784
100648047	chr14:100648047:T:C	3.10602e-11	-4.89955e-10	-0.950232	2.95601e-06	-4.89955e-10	-0.943805	0.00018593	-4.89955e-10	-0.937783
100648126	chr14:100648126:A:G	2.35971e-11	-4.89955e-10	-1.22503	2.2242e-06	-4.89955e-10	-1.22825	0.000139697	-4.89955e-10	-1.22368
100648387	chr14:100648387:C:T	3.09283e-11	-4.89955e-10	-0.954488	2.86485e-06	-4.89955e-10	-0.975128	0.000181474	-4.89955e-10	-0.962041
100648401	chr14:100648401:A:G	1.11208e-10	-4.89955e-10	0.325242	1.07676e-05	-4.89955e-10	0.348895	0.000677864	-4.89955e-10	0.355794
100649042	chr14:100649042:G:T	2.38778e-10	1.08938	-2.77585e-10	5.76699e-05	2.02709	-2.77585e-10	0.000216451	-0.785791	-2.77585e-10
100649053	chr14:100649053:C:T	3.59986e-11	-4.89955e-10	-0.80268	3.23172e-06	-4.89955e-10	-0.85463	0.000213132	-4.89955e-10	-0.80124
100649133	chr14:100649133:T:C	2.46501e-11	-4.89955e-10	-1.18138	2.33665e-06	-4.89955e-10	-1.17893	0.000146277	-4.89955e-10	-1.17765
100649196	chr14:100649196:G:A	5.35486e-12	-1.51419	-1.19396	4.45329e-07	-1.64339	-1.1932	3.25338e-05	-1.49032	-1.19056
100649915	chr14:100649915:A:T	3.41858e-11	-4.89955e-10	-0.854349	3.15378e-06	-4.89955e-10	-0.879042	0.000200205	-4.89955e-10	-0.863813
100650054	chr14:100650054:T:C	3.00836e-11	-4.89955e-10	-0.982177	2.86163e-06	-4.89955e-10	-0.976253	0.000180067	-4.89955e-10	-0.969823
100650073	chr14:100650073:C:T	3.26204e-11	-4.89955e-10	-0.901222	2.9487e-06	-4.89955e-10	-0.946281	0.000193156	-4.89955e-10	-0.899656
100650090	chr14:100650090:T:C	3.9325e-11	-4.89955e-10	-0.7143	3.91501e-06	-4.89955e-10	-0.662826	0.000247217	-4.89955e-10	-0.652888
100650547	chr14:100650547:G:C	6.70272e-12	-1.40182	-1.08182	5.51097e-07	-1.54359	-1.0799	4.19181e-05	-1.35217	-1.07527
100651184	chr14:100651184:C:T	2.46494e-11	-4.89955e-10	-1.1814	2.30658e-06	-4.89955e-10	-1.19188	0.000144768	-4.89955e-10	-1.18802
100652118	chr14:100652118:T:C	3.74222e-11	-4.89955e-10	-0.763895	3.56833e-06	-4.89955e-10	-0.755546	0.000225079	-4.89955e-10	-0.746703
100652365	chr14:100652365:C:T	2.31127e-11	-4.89955e-10	-1.24578	2.18585e-06	-4.89955e-10	-1.24564	0.000136646	-4.89955e-10	-1.24576
100653498	chr14:100653498:C:T	2.33183e-11	-4.89955e-10	-1.23692	2.19681e-06	-4.89955e-10	-1.24064	0.000137576	-4.89955e-10	-1.23897
100653695	chr14:100653695:C:T	5.89267e-11	-4.89955e-10	-0.309865	5.45258e-06	-4.89955e-10	-0.331556	0.000337576	-4.89955e-10	-0.341362
100653897	chr14:100653897:T:G	2.56512e-11	-4.89955e-10	-1.14157	2.42641e-06	-4.89955e-10	-1.14123	0.000151911	-4.89955e-10	-1.13986
100654029	chr14:100654029:G:T	2.3807e-11	-4.89955e-10	-1.21618	2.2513e-06	-4.89955e-10	-1.21614	0.000141208	-4.89955e-10	-1.21292
100654937	chr14:100654937:T:C	2.84915e-11	-4.89955e-10	-1.03655	2.6989e-06	-4.89955e-10	-1.0348	0.000169727	-4.89955e-10	-1.02896
100655034	chr14:100655034:G:T	4.02831e-11	-4.89955e-10	-0.690226	3.88147e-06	-4.89955e-10	-0.67143	0.000239478	-4.89955e-10	-0.684692
100655192	chr14:100655192:G:C	2.42284e-11	-4.89955e-10	-1.19863	2.28622e-06	-4.89955e-10	-1.20074	0.000142649	-4.89955e-10	-1.20277
100655307	chr14:100655307:T:C	2.32857e-11	-4.89955e-10	-1.23832	2.1987e-06	-4.89955e-10	-1.23978	0.000137519	-4.89955e-10	-1.23939
100655817	chr14:100655817:A:G	1.61026e-10	-4.89955e-10	0.695406	1.52002e-05	-4.89955e-10	0.693664	0.000986813	-4.89955e-10	0.731328
100656849	chr14:100656849:C:T	4.44592e-11	-4.89955e-10	-0.591588	4.17225e-06	-4.89955e-10	-0.599187	0.000267454	-4.89955e-10	-0.574204
100656920	chr14:100656920:C:T	1.27271e-08	5.06533	-2.77585e-10	9.73948e-05	2.55113	-2.77585e-10	0.00200363	1.43956	-2.77585e-10
100656941	chr14:100656941:C:A	8.29003e-11	-4.89955e-10	0.0314797	8.44335e-06	-4.89955e-10	0.105736	0.000561344	-4.89955e-10	0.167182
100656999	chr14:100656999:C:T	2.17253e-10	-4.89955e-10	0.994902	2.01866e-05	-4.89955e-10	0.977376	0.00133525	-4.89955e-10	1.03372
100657173	chr14:100657173:G:A	1.43347e-10	1.77958	-1.20047	2.93535e-05	2.54933	-1.19756	5.99521e-05	-0.872235	-1.19737
100657531	chr14:100657531:G:A	5.25667e-11	-4.89955e-10	-0.424076	4.94769e-06	-4.89955e-10	-0.428724	0.000313337	-4.89955e-10	-0.415873
100657774	chr14:100657774:C:T	6.62309e-11	-4.89955e-10	-0.193012	6.02042e-06	-4.89955e-10	-0.232487	0.000386853	-4.89955e-10	-0.205107
100657941	chr14:100657941:G:A	2.8359e-11	-4.89955e-10	-1.04121	2.65804e-06	-4.89955e-10	-1.05005	0.000166083	-4.89955e-10	-1.05067
100658539	chr14:100658539:G:A	2.40659e-11	-4.89955e-10	-1.20536	2.25288e-06	-4.89955e-10	-1.21543	0.000141362	-4.89955e-10	-1.21183
100658955	chr14:100658955:G:A	3.69269e-11	-4.89955e-10	-0.777218	3.35458e-06	-4.89955e-10	-0.817318	0.000218526	-4.89955e-10	-0.776247
100658976	chr14:100658976:G:A	5.51332e-11	-4.89955e-10	-0.376407	4.95708e-06	-4.89955e-10	-0.426828	0.000325048	-4.89955e-10	-0.379181
100659218	chr14:100659218:G:A	3.14668e-11	-4.89955e-10	-0.937225	2.95324e-06	-4.89955e-10	-0.944743	0.000185797	-4.89955e-10	-0.938498
100659219	chr14:100659219:C:T	2.86832e-11	-4.89955e-10	-1.02985	2.64103e-06	-4.89955e-10	-1.05648	0.000166938	-4.89955e-10	-1.04553
100659628	chr14:100659628:C:T	5.65166e-11	-4.89955e-10	-0.351625	5.04759e-06	-4.89955e-10	-0.408734	0.000324018	-4.89955e-10	-0.382354
100659653	chr14:100659653:G:A	2.39938e-11	-4.89955e-10	-1.20836	2.27061e-06	-4.89955e-10	-1.20759	0.000142313	-4.89955e-10	-1.20512
100659884	chr14:100659884:GC:G	1.02398e-11	-2.05987	-2.77585e-10	1.68115e-06	-1.50817	-2.77585e-10	5.27896e-05	-2.19684	-2.77585e-10
100660224	chr14:100660224:G:A	2.93435e-11	-4.89955e-10	-1.00709	2.81085e-06	-4.89955e-10	-0.994156	0.000173839	-4.89955e-10	-1.00502
100660335	chr14:100660335:G:T	2.47027e-11	-4.89955e-10	-1.17925	2.31768e-06	-4.89955e-10	-1.18708	0.000144879	-4.89955e-10	-1.18725
100660498	chr14:100660498:A:G	2.77511e-11	-4.89955e-10	-1.06288	2.59569e-06	-4.89955e-10	-1.07379	0.000159973	-4.89955e-10	-1.08815
100660628	chr14:100660628:C:T	4.95292e-12	-2.10845	-0.677727	6.13285e-07	-1.82834	-0.688233	0.000148772	-0.474297	-0.686439
100660678	chr14:100660678:G:A	6.61898e-12	-2.07285	-0.42337	7.54345e-07	-1.88203	-0.427516	0.000179003	-0.545083	-0.430669
100660684	chr14:100660684:A:C	9.07769e-12	-2.18034	-2.77585e-10	7.6879e-07	-2.29058	-2.77585e-10	4.80429e-05	-2.29106	-2.77585e-10
100660757	chr14:100660757:G:A	2.39749e-11	-4.89955e-10	-1.20915	2.27416e-06	-4.89955e-10	-1.20603	0.000142516	-4.89955e-10	-1.2037
100660981	chr14:100660981:C:T	2.35436e-11	-4.89955e-10	-1.2273	2.23349e-06	-4.89955e-10	-1.22408	0.000139416	-4.89955e-10	-1.22569
100660987	chr14:100660987:C:T	2.38387e-11	-4.89955e-10	-1.21485	2.26312e-06	-4.89955e-10	-1.2109	0.000141214	-4.89955e-10	-1.21287
100661111	chr14:100661111:C:T	2.33492e-11	-4.89955e-10	-1.23559	2.20974e-06	-4.89955e-10	-1.23477	0.000138258	-4.89955e-10	-1.23403
100661202	chr14:100661202:G:A	6.17869e-12	-2.0845	-0.480556	7.68478e-07	-1.8065	-0.484484	0.000191485	-0.421385	-0.48696
100661237	chr14:100661237:C:T	3.3489e-11	-4.89955e-10	-0.874941	3.05075e-06	-4.89955e-10	-0.912256	0.000198061	-4.89955e-10	-0.874578
100661647	chr14:100661647:G:A	2.62986e-11	-4.89955e-10	-1.11664	2.43633e-06	-4.89955e-10	-1.13715	0.000153621	-4.89955e-10	-1.12866
100662167	chr14:100662167:C:T	3.82475e-12	-2.13559	-0.909075	5.63665e-07	-1.71243	-0.888514	0.000139874	-0.329743	-0.89267
100662187	chr14:100662187:G:A	6.26169e-12	-2.03948	-0.512231	7.2232e-07	-1.83703	-0.515902	0.000179836	-0.452585	-0.518522
100662504	chr14:100662504:G:A	5.35672e-09	4.72073	-0.520779	2.93408e-05	1.82902	-0.477687	0.000589142	0.709357	-0.493844
100663092	chr14:100663092:A:G	5.30561e-12	-2.07828	-0.639113	6.61047e-07	-1.79831	-0.643267	0.000166806	-0.401509	-0.644813
100663145	chr14:100663145:G:C	2.81472e-11	-4.89955e-10	-1.04871	2.59373e-06	-4.89955e-10	-1.07455	0.000163909	-4.89955e-10	-1.06384
100663178	chr14:100663178:G:C	8.07197e-11	0.993285	-0.988461	1.79672e-05	1.82112	-0.960219	4.60345e-05	-1.38048	-0.953278
100663198	chr14:100663198:GC:G	2.31127e-11	-4.89955e-10	-1.24578	2.18669e-06	-4.89955e-10	-1.24526	0.000136695	-4.89955e-10	-1.2454
100663622	chr14:100663622:A:G	2.50703e-11	-4.89955e-10	-1.16447	2.33262e-06	-4.89955e-10	-1.18065	0.000146523	-4.89955e-10	-1.17597
100663648	chr14:100663648:T:C	6.27346e-09	5.428	-1.07008	1.48452e-06	-0.565041	-1.06751	0.000227538	0.343842	-1.07968
100663688	chr14:100663688:T:C	3.50124e-12	-2.24972	-0.883317	5.38203e-07	-1.78685	-0.86031	0.000141186	-0.34602	-0.867058
100663819	chr14:100663819:A:G	2.46333e-11	-4.89955e-10	-1.18206	2.29649e-06	-4.89955e-10	-1.19626	0.000144163	-4.89955e-10	-1.19221
100663997	chr14:100663997:T:G	3.62953e-12	-2.28901	-0.808048	4.74959e-07	-1.98995	-0.782225	9.92238e-05	-0.778523	-0.787252
100664142	chr14:100664142:G:A	2.46215e-11	-4.89955e-10	-1.18254	2.32137e-06	-4.89955e-10	-1.18549	0.000144333	-4.89955e-10	-1.19103
100664239	chr14:100664239:T:C	3.52103e-12	-2.27618	-0.851223	4.97068e-07	-1.89991	-0.826761	0.000114865	-0.587891	-0.831502
100664362	chr14:100664362:C:T	4.36073e-09	5.01752	-1.02328	1.20903e-06	-0.815628	-1.0222	0.000175714	0.0347457	-1.02904
100664376	chr14:100664376:C:T	4.04402e-09	4.95398	-1.03514	1.16224e-06	-0.843195	-1.0341	0.000167642	-0.000483862	-1.04084
100664442	chr14:100664442:T:G	2.44969e-11	-4.89955e-10	-1.18761	2.28534e-06	-4.89955e-10	-1.20113	0.000143435	-4.89955e-10	-1.19727
100664445	chr14:100664445:C:T	2.37361e-11	-4.89955e-10	-1.21916	2.24701e-06	-4.89955e-10	-1.21804	0.000140674	-4.89955e-10	-1.2167
100664610	chr14:100664610:G:A	3.77579e-11	-4.89955e-10	-0.754964	3.54793e-06	-4.89955e-10	-0.76128	0.000220064	-4.89955e-10	-0.769234
100664797	chr14:100664797:G:C	8.28935e-11	-4.89955e-10	0.0313981	7.62693e-06	-4.89955e-10	0.00404093	0.000461693	-4.89955e-10	-0.0282536
100664916	chr14:100664916:C:T	2.57206e-11	-4.89955e-10	-1.13887	2.47201e-06	-4.89955e-10	-1.12261	0.000153212	-4.89955e-10	-1.13133
100665140	chr14:100665140:A:G	5.45875e-12	-2.25617	-0.432765	6.3295e-07	-2.05335	-0.431654	0.000136839	-0.808587	-0.435761
100665265	chr14:100665265:A:G	2.69704e-11	-4.89955e-10	-1.09142	2.53519e-06	-4.89955e-10	-1.09738	0.000158554	-4.89955e-10	-1.09706
100665892	chr14:100665892:T:C	2.47075e-12	-2.27684	-1.20479	3.22908e-07	-1.95601	-1.20202	6.4706e-05	-0.786784	-1.20651
100665989	chr14:100665989:C:T	2.59816e-11	-4.89955e-10	-1.12877	2.49884e-06	-4.89955e-10	-1.11182	0.000154817	-4.89955e-10	-1.12091
100666103	chr14:100666103:AG:A	4.24318e-11	-4.89955e-10	-0.63826	3.98508e-06	-4.89955e-10	-0.645088	0.000249479	-4.89955e-10	-0.64378
100666110	chr14:100666110:C:T	2.33011e-11	-4.89955e-10	-1.23766	2.19946e-06	-4.89955e-10	-1.23943	0.000137616	-4.89955e-10	-1.23869
100666622	chr14:100666622:C:T	8.93107e-12	-2.19662	-2.77585e-10	7.69377e-07	-2.28982	-2.77585e-10	4.8735e-05	-2.27676	-2.77585e-10
100666735	chr14:100666735:T:C	1.04101e-11	-2.04338	-2.77585e-10	9.60127e-07	-2.06833	-2.77585e-10	5.22596e-05	-2.20693	-2.77585e-10
100667433	chr14:100667433:T:C	2.44256e-11	-4.89955e-10	-1.19053	2.30339e-06	-4.89955e-10	-1.19326	0.000145273	-4.89955e-10	-1.18454
100667798	chr14:100667798:C:T	2.74458e-11	-4.89955e-10	-1.07395	2.53371e-06	-4.89955e-10	-1.09796	0.000160001	-4.89955e-10	-1.08797
100667821	chr14:100667821:C:T	2.31211e-11	-4.89955e-10	-1.24541	2.18556e-06	-4.89955e-10	-1.24577	0.000136644	-4.89955e-10	-1.24578
100668475	chr14:100668475:C:T	2.36376e-11	-4.89955e-10	-1.22332	2.23747e-06	-4.89955e-10	-1.2223	0.000140068	-4.89955e-10	-1.22103
100668647	chr14:100668647:G:A	2.34745e-11	-4.89955e-10	-1.23025	2.21457e-06	-4.89955e-10	-1.23258	0.000138787	-4.89955e-10	-1.23021
100669244	chr14:100669244:C:T	1.95302e-11	-1.4142	-2.77585e-10	1.1079e-06	-1.92518	-2.77585e-10	5.78596e-05	-2.10513	-2.77585e-10
100669539	chr14:100669539:C:T	2.10386e-09	4.34964	-1.08427	8.79834e-07	-1.07383	-1.08184	0.000118516	-0.294585	-1.09352
100669541	chr14:100669541:A:T	2.16079e-09	4.37687	-1.0848	8.89782e-07	-1.06205	-1.08237	0.00012025	-0.279549	-1.09403
100669628	chr14:100669628:C:T	2.42983e-11	-4.89955e-10	-1.19575	2.28699e-06	-4.89955e-10	-1.20041	0.000143448	-4.89955e-10	-1.19718
100669637	chr14:100669637:A:G	7.72917e-11	-0.0385722	-2.77585e-10	1.54805e-05	0.711939	-2.77585e-10	9.12304e-05	-1.64976	-2.77585e-10
100669749	chr14:100669749:A:T	2.31381e-11	-4.89955e-10	-1.24468	2.19097e-06	-4.89955e-10	-1.2433	0.000136994	-4.89955e-10	-1.24321
100669808	chr14:100669808:A:G	5.06845e-12	-2.25531	-0.507814	5.95984e-07	-2.03937	-0.505814	0.000130377	-0.784006	-0.508719
100669813	chr14:100669813:C:T	2.65993e-11	-4.89955e-10	-1.10527	2.5021e-06	-4.89955e-10	-1.11051	0.000155903	-4.89955e-10	-1.11392
100670272	chr14:100670272:C:T	7.76808e-11	-4.89955e-10	-0.0335503	7.26236e-06	-4.89955e-10	-0.0449395	0.000469518	-4.89955e-10	-0.0114464
100670448	chr14:100670448:T:C	2.3535e-11	-4.89955e-10	-1.22767	2.22031e-06	-4.89955e-10	-1.23	0.000139221	-4.89955e-10	-1.22709
100670893	chr14:100670893:T:C	2.443e-11	-4.89955e-10	-1.19035	2.30352e-06	-4.89955e-10	-1.19321	0.000143731	-4.89955e-10	-1.19521
100670952	chr14:100670952:T:C	2.42648e-11	-4.89955e-10	-1.19713	2.2925e-06	-4.89955e-10	-1.198	0.000142845	-4.89955e-10	-1.2014
100671047	chr14:100671047:T:C	3.30618e-12	-2.28486	-0.905506	4.77469e-07	-1.86208	-0.904825	0.000102018	-0.63703	-0.900971
100671051	chr14:100671051:C:T	2.58457e-11	-4.89955e-10	-1.13401	2.44031e-06	-4.89955e-10	-1.13552	0.000152007	-4.89955e-10	-1.13922
100671093	chr14:100671093:A:G	3.67739e-11	-4.89955e-10	-0.781372	3.49272e-06	-4.89955e-10	-0.776964	0.000219553	-4.89955e-10	-0.771559
100671206	chr14:100671206:A:G	3.30605e-11	-4.89955e-10	-0.887821	3.13801e-06	-4.89955e-10	-0.884054	0.000197075	-4.89955e-10	-0.879567
100671213	chr14:100671213:G:A	1.89621e-11	-1.44372	-2.77585e-10	3.13782e-06	-0.884116	-2.77585e-10	0.000308685	-0.430831	-2.77585e-10
100671242	chr14:100671242:A:G	3.47143e-11	-4.89955e-10	-0.839006	3.2957e-06	-4.89955e-10	-0.835026	0.000207056	-4.89955e-10	-0.830163
100671851	chr14:100671851:C:T	8.61948e-12	-2.23213	-2.77585e-10	3.24931e-06	-0.849201	-2.77585e-10	0.000157028	-1.10673	-2.77585e-10
100671893	chr14:100671893:A:C	2.33831e-11	-4.89955e-10	-1.23415	2.20772e-06	-4.89955e-10	-1.23569	0.000138207	-4.89955e-10	-1.2344
100672169	chr14:100672169:C:T	3.05066e-12	-2.21012	-1.06068	3.95881e-07	-1.89901	-1.05528	9.99264e-05	-0.485979	-1.07274
100672268	chr14:100672268:C:T	2.37313e-11	-4.89955e-10	-1.21936	2.2512e-06	-4.89955e-10	-1.21618	0.000140287	-4.89955e-10	-1.21946
100672336	chr14:100672336:T:C	2.35516e-11	-4.89955e-10	-1.22697	2.23314e-06	-4.89955e-10	-1.22424	0.000139228	-4.89955e-10	-1.22704
100672407	chr14:100672407:G:A	2.65035e-11	-4.89955e-10	-1.10888	2.49134e-06	-4.89955e-10	-1.11482	0.000155352	-4.89955e-10	-1.11746
100672499	chr14:100672499:C:T	4.13108e-12	-2.29075	-0.676873	5.71544e-07	-1.86153	-0.725527	7.50427e-05	-1.1483	-0.696793
100672670	chr14:100672670:T:C	1.04965e-08	6.11692	-1.24428	1.17668e-06	-0.621022	-1.24393	0.000205602	0.407908	-1.24512
100672675	chr14:100672675:A:G	3.66443e-11	-4.89955e-10	-0.784901	3.48866e-06	-4.89955e-10	-0.778126	0.000216579	-4.89955e-10	-0.785198
100672941	chr14:100672941:A:G	3.69262e-11	-4.89955e-10	-0.777237	3.51536e-06	-4.89955e-10	-0.770502	0.000218238	-4.89955e-10	-0.777565
100673199	chr14:100673199:C:T	6.39937e-09	5.57345	-1.19566	9.6634e-07	-0.867785	-1.1941	0.000159035	0.107658	-1.20169
100673310	chr14:100673310:G:A	2.41836e-11	-4.89955e-10	-1.20048	2.29027e-06	-4.89955e-10	-1.19898	0.00014342	-4.89955e-10	-1.19738
100673440	chr14:100673440:C:T	2.31178e-11	-4.89955e-10	-1.24555	2.18705e-06	-4.89955e-10	-1.24509	0.000136702	-4.89955e-10	-1.24535
100673767	chr14:100673767:G:A	2.38245e-11	-4.89955e-10	-1.21545	2.25125e-06	-4.89955e-10	-1.21616	0.000140365	-4.89955e-10	-1.21891
100673811	chr14:100673811:T:C	2.38088e-11	-4.89955e-10	-1.2161	2.2498e-06	-4.89955e-10	-1.2168	0.000140278	-4.89955e-10	-1.21953
100673837	chr14:100673837:A:G	3.69448e-11	-4.89955e-10	-0.776734	3.51717e-06	-4.89955e-10	-0.769986	0.000218307	-4.89955e-10	-0.777252
100674326	chr14:100674326:C:T	1.06723e-08	6.1285	-1.23925	1.1714e-06	-0.63104	-1.23841	0.000207371	0.412585	-1.24123
100674437	chr14:100674437:G:A	2.31239e-11	-4.89955e-10	-1.24529	2.18583e-06	-4.89955e-10	-1.24565	0.000136781	-4.89955e-10	-1.24477
100674455	chr14:100674455:T:G	3.19111e-12	-2.24648	-0.979312	4.10793e-07	-1.92959	-0.987716	9.87931e-05	-0.598379	-0.971747
100674753	chr14:100674753:C:T	3.63069e-11	-4.89955e-10	-0.794151	3.36232e-06	-4.89955e-10	-0.815012	0.000208219	-4.89955e-10	-0.824562
100674959	chr14:100674959:G:A	3.75529e-11	-4.89955e-10	-0.760408	3.51142e-06	-4.89955e-10	-0.771624	0.000217138	-4.89955e-10	-0.78262
100675207	chr14:100675207:G:T	4.75819e-12	-2.23246	-0.593829	6.33066e-07	-1.94531	-0.539515	0.000239312	-0.0979257	-0.58746
100675389	chr14:100675389:G:A	2.32373e-11	-4.89955e-10	-1.2404	2.21257e-06	-4.89955e-10	-1.23349	0.000137943	-4.89955e-10	-1.23631
100675572	chr14:100675572:G:A	4.12503e-12	-2.17744	-0.791651	5.21112e-07	-1.93686	-0.742579	0.000212208	-0.0214138	-0.78417
100675713	chr14:100675713:C:T	3.75757e-11	0.456198	-1.216	2.1124e-06	-0.066588	-1.21323	1.98233e-05	-1.9666	-1.2097
100676181	chr14:100676181:T:A	2.33243e-11	-4.89955e-10	-1.23666	2.20212e-06	-4.89955e-10	-1.23822	0.000137835	-4.89955e-10	-1.2371
100676553	chr14:100676553:G:A	2.78229e-11	-4.89955e-10	-1.0603	2.6116e-06	-4.89955e-10	-1.06768	0.000162529	-4.89955e-10	-1.07229
100676998	chr14:100676998:C:T	2.42757e-11	-4.89955e-10	-1.19668	2.28559e-06	-4.89955e-10	-1.20102	0.000143443	-4.89955e-10	-1.19722
100677975	chr14:100677975:T:C	6.92804e-11	-4.89955e-10	-0.147997	6.64553e-06	-4.89955e-10	-0.1337	0.000452433	-4.89955e-10	-0.0485138
100678020	chr14:100678020:G:A	3.37671e-11	-4.89955e-10	-0.866672	3.29583e-06	-4.89955e-10	-0.834987	0.000202583	-4.89955e-10	-0.852004
100678373	chr14:100678373:C:A	2.51692e-08	6.95295	-1.20573	1.36346e-06	-0.513726	-1.20389	0.000260386	0.613651	-1.21464
100678426	chr14:100678426:G:A	2.52652e-11	-4.89955e-10	-1.15673	2.41294e-06	-4.89955e-10	-1.1468	0.000150954	-4.89955e-10	-1.14618
100678529	chr14:100678529:C:T	2.3605e-11	-4.89955e-10	-1.2247	2.22529e-06	-4.89955e-10	-1.22776	0.000139435	-4.89955e-10	-1.22555
100678724	chr14:100678724:A:G	2.61763e-11	-4.89955e-10	-1.1213	2.49634e-06	-4.89955e-10	-1.11282	0.000155455	-4.89955e-10	-1.1168
100678729	chr14:100678729:G:A	1.89017e-06	11.1118	-1.04583	2.96493e-05	2.3943	-1.0325	0.000762224	1.52096	-1.04787
100678842	chr14:100678842:A:G	5.80001e-11	0.7261	-1.05181	6.26939e-06	0.851196	-1.04316	2.95058e-05	-1.74301	-1.03556
100678895	chr14:100678895:A:G	8.42805e-11	-4.89955e-10	0.0479914	7.95701e-06	-4.89955e-10	0.0464096	0.000503098	-4.89955e-10	0.0576318
100679211	chr14:100679211:T:C	6.80027e-11	0.893513	-1.06012	6.65565e-06	0.916506	-1.04868	3.09702e-05	-1.68676	-1.04337
100679408	chr14:100679408:T:G	3.04047e-11	-4.89955e-10	-0.971562	2.87983e-06	-4.89955e-10	-0.969911	0.000178767	-4.89955e-10	-0.977069
100679762	chr14:100679762:C:T	3.24377e-11	-4.89955e-10	-0.906836	3.10984e-06	-4.89955e-10	-0.893072	0.00019386	-4.89955e-10	-0.896018
100679926	chr14:100679926:G:A	4.04323e-06	11.6118	-0.785454	4.82504e-05	2.60581	-0.757049	0.00122592	1.73318	-0.784885
100680177	chr14:100680177:T:C	4.06385e-12	-2.16488	-0.819152	3.74706e-07	-2.28452	-0.724741	0.000154749	-0.317501	-0.803849
100680504	chr14:100680504:C:T	2.33217e-11	-4.89955e-10	-1.23678	2.20732e-06	-4.89955e-10	-1.23586	0.000138126	-4.89955e-10	-1.23499
100681007	chr14:100681007:A:C	2.31626e-11	-4.89955e-10	-1.24362	2.18888e-06	-4.89955e-10	-1.24425	0.000136989	-4.89955e-10	-1.24326
100681655	chr14:100681655:T:G	2.31236e-11	-4.89955e-10	-1.2453	2.1856e-06	-4.89955e-10	-1.24575	0.000136671	-4.89955e-10	-1.24557
100681711	chr14:100681711:T:C	2.33951e-11	-4.89955e-10	-1.23363	2.22373e-06	-4.89955e-10	-1.22846	0.000137874	-4.89955e-10	-1.23682
100681898	chr14:100681898:A:G	4.1163e-12	-1.88815	-1.08306	2.59372e-07	-2.28273	-1.09441	1.64393e-05	-2.29088	-1.0726
100681937	chr14:100681937:G:A	2.35839e-11	-4.89955e-10	-1.2256	2.22282e-06	-4.89955e-10	-1.22887	0.000138682	-4.89955e-10	-1.23097
100682224	chr14:100682224:C:G	2.41747e-11	-4.89955e-10	-1.20085	2.28722e-06	-4.89955e-10	-1.20031	0.000144032	-4.89955e-10	-1.19312
100682420	chr14:100682420:G:A	2.31275e-11	-4.89955e-10	-1.24514	2.19089e-06	-4.89955e-10	-1.24334	0.000136905	-4.89955e-10	-1.24387
100682495	chr14:100682495:AGCCTGGAG:A	0.000181788	15.8143	-1.18206	1.25593e-05	1.71901	-1.21619	1.88084e-05	-2.03194	-1.19691
100682589	chr14:100682589:C:T	2.31174e-11	-4.89955e-10	-1.24557	2.18557e-06	-4.89955e-10	-1.24577	0.000136696	-4.89955e-10	-1.2454
100683174	chr14:100683174:T:C	3.10613e-12	-2.19406	-1.05872	3.41849e-07	-2.03996	-1.06107	5.14098e-05	-1.18873	-1.0346
100683268	chr14:100683268:G:C	8.16484e-05	15.0362	-1.20446	8.50441e-06	1.34363	-1.23069	1.68853e-05	-2.12042	-1.2163
100683369	chr14:100683369:G:A	2.62563e-11	-4.89955e-10	-1.11825	2.52576e-06	-4.89955e-10	-1.1011	0.000155596	-4.89955e-10	-1.11589
100683465	chr14:100683465:T:C	2.33704e-11	-4.89955e-10	-1.23469	2.22126e-06	-4.89955e-10	-1.22957	0.000138689	-4.89955e-10	-1.23092
100683599	chr14:100683599:A:G	2.75884e-11	-4.89955e-10	-1.06876	2.5595e-06	-4.89955e-10	-1.08783	0.000160772	-4.89955e-10	-1.08317
100683975	chr14:100683975:C:T	3.41022e-11	-4.89955e-10	-0.856796	3.32204e-06	-4.89955e-10	-0.827065	0.000206389	-4.89955e-10	-0.833388
100683985	chr14:100683985:C:T	6.27155e-11	-4.89955e-10	-0.24755	6.05836e-06	-4.89955e-10	-0.226205	0.000387148	-4.89955e-10	-0.204345
100684392	chr14:100684392:C:T	3.23354e-12	-2.16676	-1.04583	2.99255e-07	-2.15859	-1.07551	3.1516e-05	-1.65393	-1.05873
100684494	chr14:100684494:A:G	4.21482e-11	-4.89955e-10	-0.644968	4.0153e-06	-4.89955e-10	-0.637533	0.000242153	-4.89955e-10	-0.673583
100684686	chr14:100684686:C:T	2.58094e-11	-4.89955e-10	-1.13542	2.4319e-06	-4.89955e-10	-1.13897	0.000152705	-4.89955e-10	-1.13465
100685162	chr14:100685162:G:A	3.15991e-11	-4.89955e-10	-0.933029	2.9508e-06	-4.89955e-10	-0.945568	0.000188422	-4.89955e-10	-0.924468
100685362	chr14:100685362:G:A	7.51187e-11	-4.89955e-10	-0.0670896	7.24081e-06	-4.89955e-10	-0.0479111	0.000464994	-4.89955e-10	-0.0211275
100685439	chr14:100685439:T:C	2.93242e-11	-4.89955e-10	-1.00775	2.76401e-06	-4.89955e-10	-1.01096	0.000171106	-4.89955e-10	-1.02087
100685487	chr14:100685487:T:C	9.60664e-12	-2.1237	-2.77585e-10	7.7876e-07	-2.2777	-2.77585e-10	4.81381e-05	-2.28908	-2.77585e-10
100685521	chr14:100685521:G:A	2.31279e-11	-4.89955e-10	-1.24512	2.18561e-06	-4.89955e-10	-1.24575	0.000136665	-4.89955e-10	-1.24562
100686863	chr14:100686863:G:T	3.85275e-11	-4.89955e-10	-0.734788	3.77128e-06	-4.89955e-10	-0.700228	0.000234065	-4.89955e-10	-0.707553
100686889	chr14:100686889:G:T	3.67553e-11	-4.89955e-10	-0.781878	3.76579e-06	-4.89955e-10	-0.701686	0.000237448	-4.89955e-10	-0.693204
100687288	chr14:100687288:C:T	2.72089e-11	-4.89955e-10	-1.08262	2.53642e-06	-4.89955e-10	-1.09689	0.000158885	-4.89955e-10	-1.09497
100687735	chr14:100687735:T:C	1.81459e-07	8.54061	-0.817982	4.28282e-06	0.15332	-0.726353	2.13273e-05	-2.27174	-0.831421
100688095	chr14:100688095:G:A	4.39991e-11	-4.89955e-10	-0.60199	4.19558e-06	-4.89955e-10	-0.593614	0.000261798	-4.89955e-10	-0.595579
100688215	chr14:100688215:C:T	3.00855e-11	-4.89955e-10	-0.982117	2.89429e-06	-4.89955e-10	-0.964903	0.000178005	-4.89955e-10	-0.981341
100688377	chr14:100688377:C:A	2.31569e-11	-4.89955e-10	-1.24386	2.19068e-06	-4.89955e-10	-1.24343	0.00013668	-4.89955e-10	-1.24551
100688513	chr14:100688513:C:T	3.75725e-11	-4.89955e-10	-0.759888	3.51346e-06	-4.89955e-10	-0.771042	0.000227441	-4.89955e-10	-0.73626
100688559	chr14:100688559:A:T	2.39272e-12	-2.28443	-1.22929	4.5157e-07	-1.59427	-1.2284	2.34366e-05	-1.77402	-1.23483
100688657	chr14:100688657:G:A	3.74902e-11	-4.89955e-10	-0.76208	3.50603e-06	-4.89955e-10	-0.77316	0.000226937	-4.89955e-10	-0.738479
100688730	chr14:100688730:G:A	2.43995e-11	-4.89955e-10	-1.1916	2.3055e-06	-4.89955e-10	-1.19235	0.000143396	-4.89955e-10	-1.19754
100688914	chr14:100688914:A:G	2.64433e-11	-4.89955e-10	-1.11116	2.54155e-06	-4.89955e-10	-1.09487	0.000162272	-4.89955e-10	-1.07388
100688958	chr14:100688958:C:G	9.04291e-11	0.118407	-2.77585e-10	3.25606e-06	-0.847127	-2.77585e-10	0.000127759	-1.31301	-2.77585e-10
100689095	chr14:100689095:A:G	3.435e-12	-1.96363	-1.18851	2.69451e-07	-2.13528	-1.20373	4.27434e-05	-1.21089	-1.19705
100689199	chr14:100689199:C:T	2.18252e-07	8.516	-0.608756	1.85396e-06	-0.66054	-0.749783	3.0799e-05	-2.06195	-0.67372
100689200	chr14:100689200:C:G	2.9389e-11	-4.89955e-10	-1.00554	2.76012e-06	-4.89955e-10	-1.01237	0.000170141	-4.89955e-10	-1.02653
100689968	chr14:100689968:G:T	2.93341e-11	-4.89955e-10	-1.00741	2.75823e-06	-4.89955e-10	-1.01306	0.000170527	-4.89955e-10	-1.02426
100689981	chr14:100689981:T:G	2.95871e-11	-4.89955e-10	-0.998819	2.77686e-06	-4.89955e-10	-1.00632	0.000171208	-4.89955e-10	-1.02027
100690079	chr14:100690079:T:C	2.71816e-12	-2.21931	-1.16689	2.67487e-07	-2.18879	-1.15754	3.55548e-05	-1.42647	-1.16561
100690248	chr14:100690248:G:A	4.32259e-10	1.99457	-0.311705	0.000932185	4.84312	-0.0332323	4.53593e-05	-2.07825	-0.27029
100690277	chr14:100690277:A:G	3.6556e-11	-4.89955e-10	-0.787315	3.40919e-06	-4.89955e-10	-0.801169	0.000207125	-4.89955e-10	-0.829829
100690279	chr14:100690279:C:A	2.42029e-11	-4.89955e-10	-1.19969	2.304e-06	-4.89955e-10	-1.193	0.000144134	-4.89955e-10	-1.19241
100690513	chr14:100690513:C:T	3.10035e-12	-2.01862	-1.23602	2.74285e-07	-2.07958	-1.24165	4.63665e-05	-1.08721	-1.23936
100690540	chr14:100690540:T:G	2.33754e-11	-4.89955e-10	-1.23448	2.1958e-06	-4.89955e-10	-1.2411	0.000137497	-4.89955e-10	-1.23955
100690587	chr14:100690587:G:A	3.16192e-12	-2.05033	-1.18465	2.96658e-07	-2.04266	-1.20016	5.28419e-05	-1.00235	-1.1935
100690732	chr14:100690732:C:T	1.73373e-08	5.37446	-2.77585e-10	9.09603e-05	2.48278	-2.77585e-10	0.00163226	1.23457	-2.77585e-10
100691355	chr14:100691355:C:G	2.99747e-11	-4.89955e-10	-0.985805	2.95852e-06	-4.89955e-10	-0.942956	0.00017817	-4.89955e-10	-0.980413
100691497	chr14:100691497:C:T	3.02786e-11	-4.89955e-10	-0.975718	2.84357e-06	-4.89955e-10	-0.982584	0.000175729	-4.89955e-10	-0.994208
100691529	chr14:100691529:C:T	2.47721e-11	-4.89955e-10	-1.17644	2.40995e-06	-4.89955e-10	-1.14804	0.000151095	-4.89955e-10	-1.14524
100691626	chr14:100691626:C:T	2.39382e-11	-4.89955e-10	-1.21069	2.2346e-06	-4.89955e-10	-1.22358	0.000140425	-4.89955e-10	-1.21848
100691895	chr14:100691895:C:T	2.74391e-12	-2.18397	-1.19281	3.12352e-07	-1.98456	-1.20671	6.28309e-05	-0.823323	-1.19938
100692248	chr14:100692248:C:T	3.1749e-11	-4.89955e-10	-0.928296	3.01524e-06	-4.89955e-10	-0.923964	0.000190611	-4.89955e-10	-0.912919
100692276	chr14:100692276:T:C	3.19154e-11	-4.89955e-10	-0.923072	2.98338e-06	-4.89955e-10	-0.934586	0.00018389	-4.89955e-10	-0.948815
100692433	chr14:100692433:T:C	3.06779e-11	-4.89955e-10	-0.962618	2.872e-06	-4.89955e-10	-0.972634	0.000176993	-4.89955e-10	-0.987044
100692472	chr14:100692472:C:G	3.48609e-12	-2.14253	-0.994843	3.69782e-07	-2.00364	-1.01885	7.06088e-05	-0.902498	-1.0035
100692600	chr14:100692600:C:T	3.29033e-11	-4.89955e-10	-0.892585	3.11582e-06	-4.89955e-10	-0.891151	0.000197083	-4.89955e-10	-0.879526
100692753	chr14:100692753:A:G	2.58646e-11	-4.89955e-10	-1.13329	2.38727e-06	-4.89955e-10	-1.15749	0.000150346	-4.89955e-10	-1.15021
100692930	chr14:100692930:G:A	8.1685e-12	-2.28587	-2.77585e-10	1.02596e-06	-2.00202	-2.77585e-10	6.15713e-05	-2.04296	-2.77585e-10
100693079	chr14:100693079:T:G	5.83767e-07	9.50721	-0.616113	3.23563e-06	-0.154784	-0.698637	2.61847e-05	-2.2861	-0.611876
100693337	chr14:100693337:C:T	1.03294e-06	10.1128	-0.651003	3.96519e-06	0.0784994	-0.728591	2.60595e-05	-2.25923	-0.643538
100693638	chr14:100693638:C:T	9.28083e-10	3.27993	-0.832966	3.47612e-07	-2.27822	-0.806093	2.83639e-05	-2.03519	-0.782847
100694026	chr14:100694026:A:G	4.03576e-12	-1.92157	-1.06939	3.14514e-07	-2.09155	-1.09282	5.26907e-05	-1.11687	-1.08184
100694083	chr14:100694083:G:A	2.57271e-12	-2.2895	-1.1517	2.39447e-07	-2.2678	-1.18927	5.04201e-05	-1.07765	-1.16512
100694268	chr14:100694268:T:C	2.8429e-11	-4.89955e-10	-1.03875	2.72523e-06	-4.89955e-10	-1.02509	0.000170621	-4.89955e-10	-1.02371
100694544	chr14:100694544:C:T	8.28704e-12	-2.27147	-2.77585e-10	9.41739e-07	-2.08767	-2.77585e-10	7.14661e-05	-1.89393	-2.77585e-10
100694964	chr14:100694964:G:A	3.71796e-10	2.60919	-1.077	2.64853e-07	-2.27796	-1.07826	2.19591e-05	-2.01342	-1.06056
100695518	chr14:100695518:G:A	2.47987e-12	-2.27768	-1.20027	2.29847e-07	-2.27758	-1.22041	4.40943e-05	-1.17059	-1.20623
100695643	chr14:100695643:C:A	3.21606e-11	-4.89955e-10	-0.915416	3.00543e-06	-4.89955e-10	-0.927224	0.000183361	-4.89955e-10	-0.951699
100695710	chr14:100695710:G:A	5.76962e-05	14.0634	-0.578873	7.01966e-06	0.64427	-0.723199	2.52091e-05	-2.29105	-0.644894
100695958	chr14:100695958:A:T	3.05259e-12	-2.02452	-1.24565	3.15752e-07	-1.93571	-1.24473	2.29853e-05	-1.78266	-1.24564
100696100	chr14:100696100:A:G	4.0475e-11	-4.89955e-10	-0.685474	3.91758e-06	-4.89955e-10	-0.662171	0.000245962	-4.89955e-10	-0.657975
100696445	chr14:100696445:T:C	3.62971e-10	2.74233	-1.23417	8.62142e-05	3.67314	-1.24395	1.65548e-05	-2.12216	-1.23432
100696499	chr14:100696499:T:C	3.10623e-11	-4.89955e-10	-0.950163	2.94438e-06	-4.89955e-10	-0.947745	0.000185935	-4.89955e-10	-0.937754
100696513	chr14:100696513:T:C	8.41861e-09	5.83904	-1.187	2.73058e-07	-2.13799	-1.18772	2.98189e-05	-1.59136	-1.17665
100696717	chr14:100696717:A:T	6.45752e-09	5.56144	-1.1746	2.66813e-07	-2.17339	-1.17546	2.79568e-05	-1.66924	-1.16325
100696743	chr14:100696743:T:C	2.43745e-11	-4.89955e-10	-1.19262	2.26951e-06	-4.89955e-10	-1.20808	0.000142719	-4.89955e-10	-1.20227
100696829	chr14:100696829:A:T	3.66349e-11	-4.89955e-10	-0.785156	3.47762e-06	-4.89955e-10	-0.781295	0.000214509	-4.89955e-10	-0.794801
100696988	chr14:100696988:A:G	4.67898e-10	2.87229	-1.1102	0.000106787	3.7894	-1.14621	1.90568e-05	-2.099	-1.11673
100697510	chr14:100697510:C:T	2.61331e-11	-4.89955e-10	-1.12296	2.48312e-06	-4.89955e-10	-1.11813	0.000158527	-4.89955e-10	-1.09723
100697524	chr14:100697524:T:G	2.63599e-11	-4.89955e-10	-1.11432	2.47284e-06	-4.89955e-10	-1.12228	0.000155102	-4.89955e-10	-1.11907
100697960	chr14:100697960:C:T	6.24416e-09	4.35324	-2.77585e-10	4.7803e-05	1.83944	-2.77585e-10	0.000965815	0.70982	-2.77585e-10
100698070	chr14:100698070:G:C	2.4852e-11	-4.89955e-10	-1.17322	2.39571e-06	-4.89955e-10	-1.15396	0.000148403	-4.89955e-10	-1.16322
100698378	chr14:100698378:T:A	8.57033e-10	3.47974	-1.11243	0.00287792	7.14448	-1.2073	1.63668e-05	-2.24381	-1.12408
100698912	chr14:100698912:G:C	2.38229e-11	-4.89955e-10	-1.21551	2.25266e-06	-4.89955e-10	-1.21553	0.000141458	-4.89955e-10	-1.21115
100699410	chr14:100699410:C:T	7.41179e-10	3.46463	-1.24255	0.00918846	8.25439	-1.15633	1.39372e-05	-2.2911	-1.23749
100699580	chr14:100699580:C:T	9.21109e-10	3.68244	-1.24302	0.012286	8.54755	-1.15898	1.39516e-05	-2.28927	-1.23829
100700475	chr14:100700475:A:G	5.03153e-11	-4.89955e-10	-0.467849	4.66507e-06	-4.89955e-10	-0.487542	0.000318819	-4.89955e-10	-0.39853
100700586	chr14:100700586:T:G	2.69212e-11	-4.89955e-10	-1.09325	2.51761e-06	-4.89955e-10	-1.10433	0.000154393	-4.89955e-10	-1.12365
100700587	chr14:100700587:G:C	0.0101535	19.8155	-1.16061	4.27911e-06	0.661361	-1.23526	1.42139e-05	-2.29024	-1.21869
100700607	chr14:100700607:A:G	0.0069801	19.3941	-1.11393	3.80718e-06	0.52461	-1.21537	1.46255e-05	-2.29095	-1.18943
100700912	chr14:100700912:G:A	2.12352e-07	8.58641	-0.706566	4.15975e-07	-2.20343	-0.701346	4.5468e-05	-1.68271	-0.663438
100701226	chr14:100701226:C:T	2.8268e-09	4.7913	-1.23056	0.0646088	10.2792	-1.23076	1.43995e-05	-2.25792	-1.23804
100701295	chr14:100701295:C:G	0.00742905	19.5248	-1.18233	3.72875e-06	0.530269	-1.24184	1.40416e-05	-2.29107	-1.23006
100701389	chr14:100701389:T:A	2.58068e-11	-4.89955e-10	-1.13552	2.42008e-06	-4.89955e-10	-1.14385	0.000148742	-4.89955e-10	-1.16094
100701736	chr14:100701736:G:T	5.38437e-08	7.751	-1.24332	2.6291e-07	-2.12166	-1.24193	1.47669e-05	-2.23577	-1.23499
100701764	chr14:100701764:C:G	2.34003e-11	-4.89955e-10	-1.23341	2.21589e-06	-4.89955e-10	-1.23199	0.000139067	-4.89955e-10	-1.2282
100702154	chr14:100702154:T:C	3.86477e-11	-4.89955e-10	-0.731671	3.18943e-06	-4.89955e-10	-0.867802	0.000213744	-4.89955e-10	-0.798375
100702250	chr14:100702250:A:G	0.0177982	20.3894	-1.17317	5.27815e-06	0.875061	-1.23913	1.42227e-05	-2.28342	-1.22489
100702402	chr14:100702402:G:A	7.13778e-10	3.41365	-1.22924	0.00320344	7.2892	-1.24486	1.43664e-05	-2.26332	-1.23494
100702506	chr14:100702506:A:G	2.5843e-11	-4.89955e-10	-1.13412	2.42352e-06	-4.89955e-10	-1.14242	0.000148961	-4.89955e-10	-1.15947
100702681	chr14:100702681:A:G	3.42556e-10	-4.89955e-10	1.45028	3.31136e-05	-4.89955e-10	1.4723	0.00216744	-4.89955e-10	1.51815
100702739	chr14:100702739:C:T	1.65599e-07	8.29677	-0.665603	4.22405e-07	-2.2295	-0.659932	4.41592e-05	-1.75431	-0.621038
100702892	chr14:100702892:T:C	2.42873e-11	-4.89955e-10	-1.19621	2.28513e-06	-4.89955e-10	-1.20122	0.00014132	-4.89955e-10	-1.21213
100703380	chr14:100703380:G:A	3.20078e-10	1.38241	-2.77585e-10	0.000137748	2.89779	-2.77585e-10	0.000122886	-1.35189	-2.77585e-10
100703589	chr14:100703589:G:A	6.24519e-11	-4.89955e-10	-0.251762	5.77514e-06	-4.89955e-10	-0.274082	0.000400539	-4.89955e-10	-0.170342
100703727	chr14:100703727:C:T	2.86255e-11	-4.89955e-10	-1.03186	2.68112e-06	-4.89955e-10	-1.04141	0.000164387	-4.89955e-10	-1.06093
100703807	chr14:100703807:G:A	5.04744e-11	-4.89955e-10	-0.464692	4.71622e-06	-4.89955e-10	-0.476637	0.000306755	-4.89955e-10	-0.437103
100703889	chr14:100703889:G:A	8.20928e-12	-2.28089	-2.77585e-10	8.10271e-07	-2.23803	-2.77585e-10	5.74597e-05	-2.11207	-2.77585e-10
100703954	chr14:100703954:T:A	7.94313e-11	-4.89955e-10	-0.0112666	7.32863e-06	-4.89955e-10	-0.0358558	0.00051453	-4.89955e-10	0.080101
100704056	chr14:100704056:A:G	6.60811e-11	-4.89955e-10	-0.195275	6.3363e-06	-4.89955e-10	-0.181349	0.000407959	-4.89955e-10	-0.151985
100704067	chr14:100704067:T:A	4.45538e-11	-4.89955e-10	-0.589461	4.16803e-06	-4.89955e-10	-0.600199	0.000270155	-4.89955e-10	-0.564158
100704099	chr14:100704099:G:A	5.58019e-09	5.48639	-1.24558	0.234296	11.5053	-1.16864	1.4521e-05	-2.24535	-1.24221
100704151	chr14:100704151:A:G	4.41392e-09	5.21125	-1.20489	0.147271	11.1149	-1.24254	1.45413e-05	-2.26474	-1.22141
100704187	chr14:100704187:G:A	2.84987e-11	-4.89955e-10	-1.0363	2.66301e-06	-4.89955e-10	-1.04819	0.000162517	-4.89955e-10	-1.07237
100704203	chr14:100704203:T:C	0.134185	22.3888	-1.15247	1.4408e-05	1.87248	-1.23234	1.48374e-05	-2.25441	-1.21159
100704496	chr14:100704496:G:A	2.31961e-11	-4.89955e-10	-1.24217	2.19198e-06	-4.89955e-10	-1.24284	0.000136863	-4.89955e-10	-1.24417
100705143	chr14:100705143:C:A	1.5298e-09	4.1892	-1.24246	0.0345906	9.56734	-1.14364	1.39844e-05	-2.28997	-1.23524
100705249	chr14:100705249:C:T	2.66639e-11	-4.89955e-10	-1.10285	2.53166e-06	-4.89955e-10	-1.09877	0.000158569	-4.89955e-10	-1.09696
100705846	chr14:100705846:C:T	4.59566e-07	9.88927	-1.23739	2.53827e-07	-2.15868	-1.24006	2.92828e-05	-1.54866	-1.23749
100706205	chr14:100706205:C:T	4.89233e-09	5.31491	-1.20564	0.191519	11.1657	-1.03063	1.51097e-05	-2.26269	-1.18513
100706719	chr14:100706719:C:T	5.08185e-09	5.39257	-1.2453	0.190774	11.2951	-1.1639	1.4362e-05	-2.25744	-1.24112
100706765	chr14:100706765:G:A	3.06028e-11	-4.89955e-10	-0.965066	2.85197e-06	-4.89955e-10	-0.979634	0.00017357	-4.89955e-10	-1.00657
100706787	chr14:100706787:A:C	1.0209e-07	8.30148	-1.15403	7.79225e-05	3.34768	-1.01961	1.71983e-05	-2.23118	-1.08716
100707095	chr14:100707095:G:C	8.51144e-08	7.95429	-0.9887	4.09752e-05	2.81943	-1.13411	1.87858e-05	-2.17797	-1.05208
100707158	chr14:100707158:ACT:A	6.99564e-12	-1.1953	-1.24557	2.54499e-07	-2.15143	-1.24467	1.40371e-05	-2.27917	-1.24228
100707314	chr14:100707314:A:G	7.61572e-07	9.03676	0.12022	9.76451e-07	-2.19661	0.145135	0.000114381	-1.65164	0.228019
100707364	chr14:100707364:CT:C	1.14595e-11	-0.845632	-1.10171	1.04452e-06	-0.903901	-1.08019	2.98023e-05	-1.72811	-1.04046
100707421	chr14:100707421:CAAAA:C	1.15477e-11	-0.84658	-1.09309	1.05457e-06	-0.903538	-1.07098	3.01147e-05	-1.72793	-1.03021
100707479	chr14:100707479:T:TC	1.37608e-10	-4.89955e-10	0.53825	1.27174e-05	-4.89955e-10	0.515327	0.000918802	-4.89955e-10	0.659918
100707822	chr14:100707822:C:T	1.12928e-11	-0.897711	-1.06429	1.14419e-06	-0.852778	-1.04017	3.22223e-05	-1.69434	-0.996153
100708178	chr14:100708178:A:G	5.58561e-11	-4.89955e-10	-0.363381	5.31642e-06	-4.89955e-10	-0.356845	0.000338702	-4.89955e-10	-0.338033
100708331	chr14:100708331:A:T	3.16438e-11	-4.89955e-10	-0.931617	2.946e-06	-4.89955e-10	-0.947197	0.000179004	-4.89955e-10	-0.975743
100708337	chr14:100708337:C:T	4.58069e-11	-4.89955e-10	-0.561725	4.29106e-06	-4.89955e-10	-0.571109	0.000277319	-4.89955e-10	-0.537984
100708484	chr14:100708484:T:A	3.13001e-11	-4.89955e-10	-0.942537	2.9148e-06	-4.89955e-10	-0.957843	0.000177203	-4.89955e-10	-0.985854
100708511	chr14:100708511:G:A	3.07321e-11	-4.89955e-10	-0.960852	2.86355e-06	-4.89955e-10	-0.975584	0.00017424	-4.89955e-10	-1.00272
100709331	chr14:100709331:C:T	3.14938e-11	-4.89955e-10	-0.936367	2.93252e-06	-4.89955e-10	-0.95178	0.000178214	-4.89955e-10	-0.98017
100709461	chr14:100709461:G:A	2.01844e-08	5.24541	0.281095	0.000511343	4.32023	-0.110832	6.72537e-05	-2.15924	0.204556
100709630	chr14:100709630:G:A	7.44221e-09	5.77348	-1.24471	0.000916192	5.957	-1.16442	1.41953e-05	-2.27125	-1.23899
100709846	chr14:100709846:C:A	6.65113e-11	-4.89955e-10	-0.188787	6.32657e-06	-4.89955e-10	-0.182886	0.000408836	-4.89955e-10	-0.149839
100709951	chr14:100709951:G:C	3.85922e-11	-4.89955e-10	-0.733108	3.67825e-06	-4.89955e-10	-0.725208	0.000235663	-4.89955e-10	-0.700751
100710152	chr14:100710152:T:A	3.6227e-11	-2.29071	1.49435	4.03099e-06	-2.05444	1.42081	0.000374621	-1.73816	1.50092
100710386	chr14:100710386:C:T	1.63147e-11	-1.09682	-0.497269	2.65075e-06	-0.602904	-0.449896	7.27201e-05	-1.52767	-0.348867
100710500	chr14:100710500:T:C	3.54514e-11	-4.89955e-10	-0.817996	3.28939e-06	-4.89955e-10	-0.836943	0.000198943	-4.89955e-10	-0.870134
100710591	chr14:100710591:C:T	5.43942e-07	9.23164	-0.411204	5.83353e-07	-2.16404	-0.402565	6.85448e-05	-1.57784	-0.35783
100710678	chr14:100710678:C:A	1.32657e-10	0.501607	-2.77585e-10	3.45332e-05	1.51428	-2.77585e-10	0.000100923	-1.54879	-2.77585e-10
100710752	chr14:100710752:C:T	3.70267e-11	-4.89955e-10	-0.77452	3.51941e-06	-4.89955e-10	-0.769349	0.000217611	-4.89955e-10	-0.780442
100710921	chr14:100710921:G:C	3.54746e-11	-4.89955e-10	-0.817341	3.29121e-06	-4.89955e-10	-0.836388	0.000199071	-4.89955e-10	-0.869493
100710935	chr14:100710935:C:T	2.62753e-07	8.70158	-0.608765	4.34336e-07	-2.23458	-0.627001	4.68038e-05	-1.75852	-0.55867
100711157	chr14:100711157:C:T	2.10813e-11	-1.33777	-2.77585e-10	4.04068e-06	-0.631232	-2.77585e-10	4.87931e-05	-2.27556	-2.77585e-10
100711728	chr14:100711728:T:C	2.60903e-11	-4.89955e-10	-1.1246	2.47418e-06	-4.89955e-10	-1.12173	0.000156107	-4.89955e-10	-1.11261
100711993	chr14:100711993:G:A	2.70346e-09	4.75986	-1.24373	0.0151224	8.79917	-1.20288	1.38365e-05	-2.29007	-1.24578
100712087	chr14:100712087:T:G	5.19562e-10	-4.89955e-10	1.86683	4.76112e-05	-4.89955e-10	1.83542	0.00368228	-4.89955e-10	2.04813
100712124	chr14:100712124:C:T	4.50848e-11	-4.89955e-10	-0.577615	4.28984e-06	-4.89955e-10	-0.571394	0.00026471	-4.89955e-10	-0.584517
100712171	chr14:100712171:G:A	2.33344e-11	-4.89955e-10	-1.23623	2.20085e-06	-4.89955e-10	-1.2388	0.000137276	-4.89955e-10	-1.24116
100712218	chr14:100712218:G:A	1.81442e-09	4.35961	-1.24225	0.0173623	8.94013	-1.20572	1.38849e-05	-2.28674	-1.24561
100712238	chr14:100712238:A:G	1.35532e-10	-4.89955e-10	0.523046	1.43754e-05	-4.89955e-10	0.637872	0.000880996	-4.89955e-10	0.6179
100712772	chr14:100712772:G:T	1.95914e-09	-4.89955e-10	3.1941	0.000177735	-4.89955e-10	3.15265	0.0145124	-4.89955e-10	3.4196
100712903	chr14:100712903:G:A	2.32385e-11	-4.89955e-10	-1.24035	2.27669e-06	-4.89955e-10	-1.20492	0.0001411	-4.89955e-10	-1.21368
100713680	chr14:100713680:C:T	2.76728e-11	-4.89955e-10	-1.06571	2.59251e-06	-4.89955e-10	-1.07502	0.000159242	-4.89955e-10	-1.09273
100714042	chr14:100714042:C:T	2.67127e-11	-4.89955e-10	-1.10102	2.51803e-06	-4.89955e-10	-1.10417	0.000155798	-4.89955e-10	-1.11459
100714048	chr14:100714048:T:C	2.59643e-11	-4.89955e-10	-1.12944	2.44969e-06	-4.89955e-10	-1.13168	0.000152	-4.89955e-10	-1.13927
100714121	chr14:100714121:T:C	3.6284e-11	-4.89955e-10	-0.794782	3.36658e-06	-4.89955e-10	-0.813747	0.000203126	-4.89955e-10	-0.849326
100714170	chr14:100714170:A:G	2.38044e-11	-4.89955e-10	-1.21629	2.25586e-06	-4.89955e-10	-1.21411	0.000141536	-4.89955e-10	-1.2106
100714306	chr14:100714306:G:A	9.77949e-11	-4.89955e-10	0.196714	9.39936e-06	-4.89955e-10	0.212998	0.000608726	-4.89955e-10	0.248215
100714380	chr14:100714380:G:A	8.489e-11	-4.89955e-10	0.0551973	8.12406e-06	-4.89955e-10	0.067186	0.000532526	-4.89955e-10	0.114478
100714468	chr14:100714468:T:TCA	3.34523e-11	-4.89955e-10	-0.87604	3.10794e-06	-4.89955e-10	-0.893685	0.000188109	-4.89955e-10	-0.926131
100714794	chr14:100714794:G:A	1.75922e-09	-4.89955e-10	3.08647	0.000159446	-4.89955e-10	3.04406	0.0129852	-4.89955e-10	3.30841
100714852	chr14:100714852:G:A	4.70542e-09	5.31145	-1.24114	0.057648	10.1441	-1.20965	1.3987e-05	-2.27974	-1.24528
100714882	chr14:100714882:C:T	3.1392e-11	-4.89955e-10	-0.939606	2.95781e-06	-4.89955e-10	-0.943195	0.000189296	-4.89955e-10	-0.91984
100715268	chr14:100715268:C:A	5.46822e-06	10.7801	0.348202	1.17864e-06	-2.28613	0.422848	0.0001138	-2.00808	0.579368
100715427	chr14:100715427:G:A	4.9673e-11	-4.89955e-10	-0.480697	4.72503e-06	-4.89955e-10	-0.47477	0.000300445	-4.89955e-10	-0.457887
100715947	chr14:100715947:C:T	4.12461e-06	11.2173	-0.370975	6.90355e-07	-2.0825	-0.315694	4.12191e-05	-2.23846	-0.205794
100716271	chr14:100716271:C:T	3.15841e-11	-4.89955e-10	-0.933505	2.93966e-06	-4.89955e-10	-0.949349	0.000178472	-4.89955e-10	-0.978719
100716805	chr14:100716805:C:G	0.822903	24.2713	-1.2214	1.01011e-05	1.52894	-1.24394	1.40811e-05	-2.27299	-1.24532
100717380	chr14:100717380:G:A	1.47172e-09	-4.89955e-10	2.90803	0.000133407	-4.89955e-10	2.86576	0.0108056	-4.89955e-10	3.12467
100717802	chr14:100717802:A:G	2.49887e-05	12.2754	0.372395	1.20256e-06	-2.28938	0.446185	0.000131199	-1.89457	0.608139
100718564	chr14:100718564:G:A	1.31398e-09	1.96978	0.824878	1.64747e-06	-2.26731	0.738907	0.000163639	-1.96083	0.895339
100718583	chr14:100718583:T:G	2.94446e-11	-4.89955e-10	-1.00365	2.79601e-06	-4.89955e-10	-0.999449	0.000177037	-4.89955e-10	-0.986796
100718736	chr14:100718736:T:A	1.57742e-09	3.05458	-0.0771996	7.66445e-07	-2.27518	-0.0184602	5.92339e-05	-2.18389	0.102231
100718850	chr14:100718850:G:C	2.62899e-06	9.15856	1.23739	3.66527e-05	0.828078	0.745765	0.000167487	-2.18995	1.1477
100718894	chr14:100718894:T:C	3.00339e-11	-4.89955e-10	-0.983832	2.85844e-06	-4.89955e-10	-0.977367	0.000181756	-4.89955e-10	-0.960487
100719084	chr14:100719084:T:TA	4.32696e-09	4.42411	-0.437651	4.76089e-07	-2.27227	-0.497527	3.56825e-05	-2.19389	-0.394602
100719196	chr14:100719196:C:T	2.32109e-11	-4.89955e-10	-1.24154	2.19886e-06	-4.89955e-10	-1.23971	0.000138114	-4.89955e-10	-1.23507
100719832	chr14:100719832:A:G	9.04154e-12	-1.51887	-0.665456	4.86336e-07	-2.11432	-0.634184	2.83267e-05	-2.27129	-0.548055
100719838	chr14:100719838:C:T	1.81252e-07	7.10552	0.615963	1.28635e-06	-2.28827	0.512436	9.55106e-05	-2.18389	0.57997
100720426	chr14:100720426:C:T	1.89643e-10	-1.17221	2.03119	8.66595e-06	-1.85494	1.9867	0.000492834	-2.15048	2.1875
100720505	chr14:100720505:T:A	8.07298e-12	-1.3774	-0.920237	3.37102e-07	-2.21632	-0.898688	2.08598e-05	-2.29098	-0.834352
100720506	chr14:100720506:A:T	1.27233e-10	-1.22152	1.68138	6.26424e-06	-1.83102	1.63823	0.00034883	-2.13644	1.82787
100720507	chr14:100720507:A:T	8.3483e-12	-2.2641	-2.77585e-10	2.11436e-06	-1.27889	-2.77585e-10	9.74236e-05	-1.58408	-2.77585e-10
100720587	chr14:100720587:C:T	9.81623e-12	-2.10212	-2.77585e-10	7.68849e-07	-2.29051	-2.77585e-10	5.12861e-05	-2.22573	-2.77585e-10
100720690	chr14:100720690:C:T	1.28844e-08	6.17835	-1.10073	2.59559e-07	-2.28792	-1.0885	1.73934e-05	-2.22984	-1.07723
100721166	chr14:100721166:A:G	2.31693e-11	-4.89955e-10	-1.24333	2.18846e-06	-4.89955e-10	-1.24445	0.000136674	-4.89955e-10	-1.24555
100721173	chr14:100721173:C:T	2.75461e-11	-4.89955e-10	-1.0703	2.59798e-06	-4.89955e-10	-1.07291	0.000165006	-4.89955e-10	-1.05717
100721312	chr14:100721312:C:T	2.54274e-07	9.26999	-1.20998	1.10437e-05	1.51214	-1.13793	5.85774e-05	-0.898013	-1.19479
100722119	chr14:100722119:G:A	6.73136e-11	-4.89955e-10	-0.176797	6.32641e-06	-4.89955e-10	-0.182911	0.000411593	-4.89955e-10	-0.143117
100722281	chr14:100722281:C:T	3.26445e-12	-2.22384	-0.979229	3.62097e-07	-2.11548	-0.928004	8.97681e-05	-0.711316	-0.954608
100722394	chr14:100722394:C:T	0.000107136	15.3195	-1.21609	9.56471e-06	1.40761	-1.17717	1.514e-05	-2.24863	-1.19719
100722485	chr14:100722485:C:T	2.23038e-10	2.10056	-1.07938	8.14852e-05	3.42045	-1.04767	4.61758e-05	-1.26668	-1.06402
100722682	chr14:100722682:C:T	1.3164e-11	-0.798569	-1.01011	2.74114e-07	-2.27448	-1.04737	4.44831e-05	-1.35018	-1.01786
100723111	chr14:100723111:C:T	4.45478e-12	-2.03642	-0.855759	3.64694e-07	-2.2438	-0.792542	6.61601e-05	-1.14568	-0.825393
100723112	chr14:100723112:G:A	2.50952e-11	-4.89955e-10	-1.16348	2.50593e-06	-4.89955e-10	-1.10899	0.000149862	-4.89955e-10	-1.15344
100723130	chr14:100723130:A:G	2.64557e-11	-4.89955e-10	-1.11069	2.47617e-06	-4.89955e-10	-1.12093	0.000155122	-4.89955e-10	-1.11894
100723301	chr14:100723301:A:G	3.30599e-11	-4.89955e-10	-0.887837	3.09806e-06	-4.89955e-10	-0.896867	0.000188415	-4.89955e-10	-0.924506
100724332	chr14:100724332:A:G	3.27636e-11	-4.89955e-10	-0.896841	3.24985e-06	-4.89955e-10	-0.849037	0.000201749	-4.89955e-10	-0.856128
100724983	chr14:100724983:C:T	2.46614e-11	-4.89955e-10	-1.18092	2.33542e-06	-4.89955e-10	-1.17945	0.000144502	-4.89955e-10	-1.18986
100725001	chr14:100725001:C:T	4.89154e-11	-4.89955e-10	-0.496066	4.57669e-06	-4.89955e-10	-0.506668	0.000295428	-4.89955e-10	-0.474729
100725100	chr14:100725100:C:T	2.58323e-11	-4.89955e-10	-1.13454	2.44924e-06	-4.89955e-10	-1.13186	0.000154894	-4.89955e-10	-1.12041
100725301	chr14:100725301:C:A	1.23458e-10	1.36341	-0.933666	7.40497e-07	-1.37811	-0.949964	2.70071e-05	-1.92799	-0.939068
100725628	chr14:100725628:G:A	3.17773e-11	-4.89955e-10	-0.927406	3.02586e-06	-4.89955e-10	-0.920448	0.000191783	-4.89955e-10	-0.906787
100725722	chr14:100725722:T:C	2.74113e-11	-4.89955e-10	-1.0752	2.57607e-06	-4.89955e-10	-1.08138	0.000158066	-4.89955e-10	-1.10014
100727474	chr14:100727474:G:A	8.18684e-12	-2.28363	-2.77585e-10	9.13939e-07	-2.11764	-2.77585e-10	6.95683e-05	-1.92084	-2.77585e-10
100727598	chr14:100727598:T:A	3.9881e-12	-2.07826	-0.924584	3.35299e-07	-2.25276	-0.867612	6.04323e-05	-1.16329	-0.898335
100727723	chr14:100727723:G:T	3.99535e-11	-4.89955e-10	-0.698444	3.63611e-06	-4.89955e-10	-0.736728	0.000226396	-4.89955e-10	-0.740866
100727930	chr14:100727930:C:T	3.33488e-11	-4.89955e-10	-0.879138	3.14499e-06	-4.89955e-10	-0.881834	0.000200554	-4.89955e-10	-0.862071
100728002	chr14:100728002:T:C	2.64248e-12	-2.18342	-1.23102	2.44151e-07	-2.20758	-1.23003	4.91815e-05	-1.03452	-1.23311
100728224	chr14:100728224:A:G	2.34827e-11	-4.89955e-10	-1.2299	2.19122e-06	-4.89955e-10	-1.24318	0.000137445	-4.89955e-10	-1.23993
100728804	chr14:100728804:A:G	2.4968e-11	-4.89955e-10	-1.16856	2.41165e-06	-4.89955e-10	-1.14733	0.000149265	-4.89955e-10	-1.15743
100729022	chr14:100729022:A:T	2.57116e-11	-4.89955e-10	-1.13922	2.43191e-06	-4.89955e-10	-1.13897	0.000154279	-4.89955e-10	-1.12439
100729084	chr14:100729084:T:A	2.34081e-11	-4.89955e-10	-1.23308	2.23667e-06	-4.89955e-10	-1.22266	0.000139432	-4.89955e-10	-1.22557
100729619	chr14:100729619:G:A	8.60836e-12	-2.23343	-2.77585e-10	7.69135e-07	-2.29013	-2.77585e-10	4.94346e-05	-2.2625	-2.77585e-10
100730094	chr14:100730094:G:A	2.44192e-11	-4.89955e-10	-1.19079	2.33653e-06	-4.89955e-10	-1.17898	0.000145207	-4.89955e-10	-1.185
100730163	chr14:100730163:G:A	1.57992e-10	1.39379	-0.717404	1.32091e-06	-1.00407	-0.745256	6.25078e-05	-1.26929	-0.758574
100730363	chr14:100730363:G:A	2.906e-08	7.02609	-1.13513	4.47383e-07	-1.68017	-1.15182	3.37059e-05	-1.48071	-1.16477
100730717	chr14:100730717:G:A	2.35823e-11	-4.89955e-10	-1.22566	2.22294e-06	-4.89955e-10	-1.22881	0.000138459	-4.89955e-10	-1.23258
100730935	chr14:100730935:C:T	5.01675e-10	2.24979	-0.417997	5.2385e-07	-2.26622	-0.407978	3.732e-05	-2.15411	-0.389518
100731972	chr14:100731972:C:A	8.60282e-12	-2.23407	-2.77585e-10	7.77549e-07	-2.27925	-2.77585e-10	5.23855e-05	-2.20452	-2.77585e-10
100732080	chr14:100732080:A:G	2.36665e-11	-4.89955e-10	-1.2221	2.24875e-06	-4.89955e-10	-1.21727	0.000140366	-4.89955e-10	-1.2189
100732404	chr14:100732404:C:T	6.93051e-10	2.3428	-0.187858	6.65704e-07	-2.25655	-0.177999	4.85536e-05	-2.12515	-0.155339
100732662	chr14:100732662:C:T	3.18556e-11	-0.924946	-2.77585e-10	1.15532e-06	-1.88326	-2.77585e-10	5.35899e-05	-2.18179	-2.77585e-10
100733017	chr14:100733017:G:A	3.45844e-11	-4.89955e-10	-0.842757	3.42819e-06	-4.89955e-10	-0.795611	0.000212835	-4.89955e-10	-0.802636
100733026	chr14:100733026:C:T	4.42696e-11	-0.59586	-2.77585e-10	2.08629e-06	-1.29226	-2.77585e-10	9.59758e-05	-1.59906	-2.77585e-10
100733196	chr14:100733196:C:T	2.85882e-11	-4.89955e-10	-1.03317	2.82547e-06	-4.89955e-10	-0.988971	0.000172966	-4.89955e-10	-1.01006
100734108	chr14:100734108:T:C	9.29729e-06	12.8029	-1.14384	2.55883e-05	2.32911	-1.11462	7.09592e-05	-0.772579	-1.12847
100734308	chr14:100734308:T:C	8.02376e-06	12.6868	-1.17501	2.37821e-05	2.29249	-1.15121	6.7001e-05	-0.794342	-1.1641
100734443	chr14:100734443:T:C	3.27774e-11	-4.89955e-10	-0.896419	3.22801e-06	-4.89955e-10	-0.855777	0.000200155	-4.89955e-10	-0.864062
100734523	chr14:100734523:G:A	6.93115e-11	1.09799	-1.24554	7.87356e-07	-1.02406	-1.24266	2.85625e-05	-1.56618	-1.24488
100734869	chr14:100734869:C:T	4.0841e-11	-4.89955e-10	-0.676473	4.06714e-06	-4.89955e-10	-0.624705	0.000251839	-4.89955e-10	-0.634362
100735293	chr14:100735293:C:T	5.62415e-11	0.88368	-1.24018	6.99347e-07	-1.14878	-1.23647	2.63323e-05	-1.65477	-1.23759
100735350	chr14:100735350:G:A	8.4394e-12	-2.25325	-2.77585e-10	1.00553e-06	-2.02213	-2.77585e-10	5.55131e-05	-2.14653	-2.77585e-10
100735938	chr14:100735938:T:C	1.12438e-10	-4.89955e-10	0.336247	1.04592e-05	-4.89955e-10	0.319842	0.000675465	-4.89955e-10	0.352248
100736479	chr14:100736479:G:A	6.05504e-12	-1.6331	-0.952164	3.19784e-07	-2.25639	-0.911362	2.2545e-05	-2.11665	-0.930995
100736657	chr14:100736657:C:T	2.14841e-10	1.55171	-0.567967	3.3822e-05	2.0405	-0.547037	7.25694e-05	-1.31927	-0.559343
100737423	chr14:100737423:A:G	2.00097e-10	0.912645	-2.77585e-10	8.79734e-05	2.44939	-2.77585e-10	0.0164519	3.54504	-2.77585e-10
100737486	chr14:100737486:C:T	4.26057e-11	0.602632	-1.2368	3.92365e-07	-1.73051	-1.2327	1.93875e-05	-1.96551	-1.23302
100737866	chr14:100737866:C:A	9.31585e-06	12.8763	-1.21522	2.14741e-05	2.22955	-1.19034	6.63857e-05	-0.760819	-1.20685
100737898	chr14:100737898:C:T	2.19703e-09	4.55448	-1.24577	6.04113e-06	1.01629	-1.24534	3.48162e-05	-1.36738	-1.24569
100737982	chr14:100737982:A:G	4.32325e-05	14.441	-1.24509	4.33231e-05	2.97942	-1.23837	0.000116575	-0.16129	-1.24333
100738279	chr14:100738279:T:C	3.37804e-11	-4.89955e-10	-0.866278	3.04603e-06	-4.89955e-10	-0.913805	0.000194791	-4.89955e-10	-0.891224
100738312	chr14:100738312:G:A	3.83048e-11	-0.740583	-2.77585e-10	1.55184e-06	-1.5882	-2.77585e-10	0.00010855	-1.47594	-2.77585e-10
100738369	chr14:100738369:A:AGGAGGCCGCAGGGCTAAGGGG	8.12166e-11	-4.89955e-10	0.0109601	7.88926e-06	-4.89955e-10	0.0378579	0.000498502	-4.89955e-10	0.048454
100738491	chr14:100738491:G:A	4.98035e-11	-4.89955e-10	-0.478073	4.62506e-06	-4.89955e-10	-0.496155	0.000289151	-4.89955e-10	-0.496204
100739205	chr14:100739205:G:A	2.39917e-09	4.63379	-1.23707	1.27978e-06	-0.544899	-1.23605	1.56928e-05	-2.1754	-1.23456
100739869	chr14:100739869:T:C	2.31397e-11	-4.89955e-10	-1.24461	2.1896e-06	-4.89955e-10	-1.24392	0.000137118	-4.89955e-10	-1.24231
100740112	chr14:100740112:T:G	1.46444e-11	-1.7021	-2.77585e-10	7.97663e-07	-2.25371	-2.77585e-10	5.09812e-05	-2.2317	-2.77585e-10
100740128	chr14:100740128:C:T	9.51456e-11	-4.89955e-10	0.169249	9.26847e-06	-4.89955e-10	0.198975	0.000585157	-4.89955e-10	0.208728
100740209	chr14:100740209:G:C	6.5295e-12	-2.01867	-0.491164	4.83869e-07	-2.29085	-0.462732	3.05732e-05	-2.28849	-0.454544
100740369	chr14:100740369:TG:T	5.92937e-11	-4.89955e-10	-0.303656	5.54769e-06	-4.89955e-10	-0.314263	0.000355989	-4.89955e-10	-0.288253
100740489	chr14:100740489:A:G	3.80306e-12	-2.28976	-0.760594	4.54033e-07	-2.08656	-0.730674	2.65625e-05	-2.14883	-0.734817
100740761	chr14:100740761:C:T	7.92323e-11	-4.89955e-10	-0.0137751	7.7585e-06	-4.89955e-10	0.0211453	0.000487256	-4.89955e-10	0.0256364
100740829	chr14:100740829:C:T	4.15386e-12	-1.88256	-1.07956	2.68289e-07	-2.2904	-1.05294	2.19023e-05	-2.0126	-1.06396
100741179	chr14:100741179:G:A	6.30807e-11	-4.89955e-10	-0.241744	6.00746e-06	-4.89955e-10	-0.234641	0.000380902	-4.89955e-10	-0.22061
100741190	chr14:100741190:C:T	4.27612e-10	2.91697	-1.24492	6.88624e-05	3.45024	-1.24578	5.17857e-05	-0.970351	-1.24569
100741589	chr14:100741589:A:G	6.29554e-07	9.47767	-0.511064	1.69613e-05	1.31375	-0.510455	0.000546381	0.615585	-0.475421
100741862	chr14:100741862:A:G	3.6996e-11	0.470115	-1.24546	3.47853e-07	-1.83784	-1.24578	1.87209e-05	-1.98774	-1.24578
100741886	chr14:100741886:C:T	5.8323e-10	2.87618	-0.893757	0.000127472	3.67188	-0.851628	7.71487e-05	-0.931771	-0.885647
100741950	chr14:100741950:T:A	3.21252e-07	9.38479	-1.09097	1.33282e-05	1.66672	-1.10448	0.000381599	0.87135	-1.09013
100742130	chr14:100742130:C:T	3.43132e-07	9.44656	-1.08685	1.39008e-05	1.70487	-1.10056	0.000396564	0.905642	-1.08596
100742286	chr14:100742286:G:C	3.7667e-11	0.488393	-1.24577	3.50947e-07	-1.8292	-1.24557	1.88574e-05	-1.98066	-1.24558
100742353	chr14:100742353:C:T	8.12038e-07	9.46654	-0.245399	2.18808e-05	1.30152	-0.243557	0.000714167	0.612726	-0.204763
100742869	chr14:100742869:G:A	1.8126e-11	-1.48881	-2.77585e-10	4.07319e-06	-0.623217	-2.77585e-10	0.000497488	0.0464186	-2.77585e-10
100743154	chr14:100743154:T:C	1.43735e-10	0.581812	-2.77585e-10	1.10966e-05	0.378999	-2.77585e-10	0.000113496	-1.43139	-2.77585e-10
100743397	chr14:100743397:T:C	4.5777e-12	-2.29101	-0.573956	5.79918e-07	-2.02816	-0.544353	3.39724e-05	-2.10201	-0.535589
100743636	chr14:100743636:G:A	8.07503e-07	9.4414	-0.225857	2.26319e-05	1.31465	-0.222934	0.000741859	0.628536	-0.182529
100744022	chr14:100744022:C:A	2.39405e-11	-4.89955e-10	-1.21059	2.25737e-06	-4.89955e-10	-1.21344	0.000142413	-4.89955e-10	-1.20442
100744355	chr14:100744355:C:T	1.37423e-09	4.01176	-1.17227	6.23771e-07	-1.32904	-1.17058	8.36291e-05	-0.573261	-1.1635
100744786	chr14:100744786:A:C	4.75898e-07	9.75313	-1.06633	1.71751e-05	1.89671	-1.0809	0.000479632	1.07522	-1.06535
100744820	chr14:100744820:G:A	9.58317e-07	9.65278	-0.266006	2.41761e-05	1.421	-0.263279	0.00078112	0.721257	-0.223681
100744882	chr14:100744882:C:T	2.62613e-12	-2.27926	-1.14139	2.52064e-07	-2.25701	-1.1487	1.61857e-05	-2.2523	-1.12672
100745592	chr14:100745592:T:A	3.74988e-07	9.48906	-1.04057	1.49561e-05	1.73387	-1.05639	0.000426623	0.932303	-1.03956
100745772	chr14:100745772:C:A	4.3056e-12	-1.69519	-1.23105	8.15628e-07	-1.02538	-1.20606	1.75478e-05	-2.07328	-1.22495
100745856	chr14:100745856:A:G	1.52632e-09	3.90785	-0.963391	6.24703e-07	-1.55556	-0.942559	7.88652e-05	-0.864205	-0.931207
100746956	chr14:100746956:A:G	4.4887e-11	-4.89955e-10	-0.582012	4.25099e-06	-4.89955e-10	-0.580492	0.000265065	-4.89955e-10	-0.58318
100747262	chr14:100747262:G:A	3.03248e-11	-4.89955e-10	-0.974194	2.88087e-06	-4.89955e-10	-0.969553	0.000183165	-4.89955e-10	-0.952763
100747438	chr14:100747438:A:G	2.68852e-11	-4.89955e-10	-1.09458	2.54483e-06	-4.89955e-10	-1.09358	0.000158025	-4.89955e-10	-1.1004
100747446	chr14:100747446:C:T	2.01914e-11	-0.136506	-1.24439	2.85325e-07	-2.03904	-1.24273	1.60368e-05	-2.14555	-1.24272
100747539	chr14:100747539:C:T	3.91117e-11	-4.89955e-10	-0.719738	3.67593e-06	-4.89955e-10	-0.725838	0.000234088	-4.89955e-10	-0.707458
100747686	chr14:100747686:C:T	1.07315e-11	-0.931064	-1.08192	3.07636e-07	-2.09825	-1.10823	1.60955e-05	-2.29049	-1.09412
100747883	chr14:100747883:T:C	2.42574e-11	-4.89955e-10	-1.19744	2.30197e-06	-4.89955e-10	-1.19388	0.000144755	-4.89955e-10	-1.18811
100748148	chr14:100748148:C:T	2.05042e-11	-0.466006	-0.899522	3.65042e-07	-2.15444	-0.880949	2.11119e-05	-2.20319	-0.910132
100748253	chr14:100748253:G:A	5.61968e-12	-1.48192	-1.17796	2.471e-07	-2.26086	-1.16475	1.55388e-05	-2.25124	-1.16857
100748321	chr14:100748321:G:A	2.15765e-11	-0.0701245	-1.24443	2.4428e-07	-2.19283	-1.24426	1.4446e-05	-2.24916	-1.24357
100748412	chr14:100748412:T:C	8.95967e-11	1.07084	-0.96168	2.77033e-06	-0.120443	-0.888233	2.45306e-05	-2.03325	-0.929983
100748656	chr14:100748656:G:A	4.5142e-09	4.86648	-0.837652	6.81925e-06	0.710634	-0.818528	5.34077e-05	-1.3719	-0.813296
100748734	chr14:100748734:C:T	1.18671e-09	2.32954	0.363237	5.7679e-05	1.61584	0.411407	0.000185125	-1.32691	0.384789
100748998	chr14:100748998:A:G	2.31028e-10	-4.89955e-10	1.05638	2.14578e-05	-4.89955e-10	1.03844	0.00142105	-4.89955e-10	1.096
100749072	chr14:100749072:A:G	3.12993e-12	-2.02335	-1.22179	2.61256e-07	-2.16582	-1.20408	1.46423e-05	-2.26164	-1.2176
100749203	chr14:100749203:G:A	2.79491e-12	-2.20014	-1.15822	6.49242e-07	-1.32265	-1.13694	9.96227e-05	-0.412399	-1.14936
100749226	chr14:100749226:C:T	2.86985e-12	-2.21568	-1.11622	2.52334e-07	-2.28845	-1.11619	1.57759e-05	-2.28294	-1.12173
100749499	chr14:100749499:T:C	3.44926e-12	-2.24794	-0.900061	3.24205e-07	-2.26616	-0.887863	1.97893e-05	-2.25376	-0.924252
100749501	chr14:100749501:TG:T	3.39226e-11	0.169222	-1.0313	4.81347e-07	-1.70433	-1.05448	7.50019e-05	-0.810864	-1.03478
100749504	chr14:100749504:G:A	3.3062e-11	0.140041	-1.02782	4.76195e-07	-1.71839	-1.05119	7.36002e-05	-0.833187	-1.03132
100749561	chr14:100749561:T:A	1.40047e-09	2.51237	0.346036	6.94119e-05	1.81958	0.392835	0.000198875	-1.23269	0.362218
100749987	chr14:100749987:G:A	2.96649e-11	0.123836	-1.12003	3.20854e-07	-2.04485	-1.11956	1.79962e-05	-2.14291	-1.13009
100750053	chr14:100750053:T:C	4.16499e-12	-2.23048	-0.728969	3.8356e-07	-2.2786	-0.7073	2.32666e-05	-2.26723	-0.748902
100750155	chr14:100750155:C:T	2.1544e-10	-4.89955e-10	0.986522	2.00141e-05	-4.89955e-10	0.968794	0.00132372	-4.89955e-10	1.02505
100750196	chr14:100750196:G:A	2.65539e-11	0.0610194	-1.168	2.96748e-07	-2.07349	-1.16902	1.68796e-05	-2.16395	-1.17309
100750371	chr14:100750371:G:A	3.65717e-09	4.50236	-0.684071	6.19268e-06	0.455638	-0.659914	5.46775e-05	-1.49944	-0.662259
100750447	chr14:100750447:T:C	4.48737e-10	2.10693	-0.386653	2.34665e-05	1.47741	-0.349481	7.97372e-05	-1.40394	-0.380473
100750796	chr14:100750796:G:A	6.18257e-10	3.13734	-1.0966	7.57412e-05	3.38432	-1.08464	7.55431e-05	-0.755585	-1.08286
100750797	chr14:100750797:C:A	6.28258e-10	3.15303	-1.09624	7.71342e-05	3.40217	-1.08426	7.62549e-05	-0.746587	-1.08248
100751498	chr14:100751498:A:G	6.5398e-11	-4.89955e-10	-0.205668	6.14956e-06	-4.89955e-10	-0.211263	0.000398612	-4.89955e-10	-0.175164
100751749	chr14:100751749:T:C	2.4296e-11	-4.89955e-10	-1.19585	2.29047e-06	-4.89955e-10	-1.19889	0.000142297	-4.89955e-10	-1.20524
100752411	chr14:100752411:G:A	4.67391e-12	-2.23875	-0.605418	4.36319e-07	-2.27467	-0.58236	2.64001e-05	-2.26209	-0.627696
100752443	chr14:100752443:TA:T	2.92993e-12	-2.28245	-1.02873	2.94695e-07	-2.23435	-1.01511	1.84874e-05	-2.2048	-1.04127
100752475	chr14:100752475:T:C	4.58231e-12	-2.24664	-0.617316	4.33176e-07	-2.26978	-0.594472	2.62615e-05	-2.25567	-0.639384
100752711	chr14:100752711:T:C	9.07283e-10	2.0075	0.416794	4.51532e-05	1.32013	0.462287	0.000170131	-1.46306	0.436474
100753315	chr14:100753315:T:G	7.39362e-10	1.92071	0.298917	3.71626e-05	1.24446	0.343203	0.000145596	-1.50092	0.3186
100754102	chr14:100754102:T:C	2.57483e-11	-4.89955e-10	-1.13779	2.45104e-06	-4.89955e-10	-1.13113	0.00015206	-4.89955e-10	-1.13888
100754614	chr14:100754614:T:C	2.96594e-08	7.12664	-1.21527	4.70678e-06	0.73245	-1.21109	4.24345e-05	-1.20764	-1.20756
100754728	chr14:100754728:G:A	2.15726e-10	0.987852	-2.77585e-10	5.04917e-05	1.89417	-2.77585e-10	9.8606e-05	-1.57202	-2.77585e-10
100754780	chr14:100754780:CTA:C	2.69317e-11	-4.89955e-10	-1.09285	2.53423e-06	-4.89955e-10	-1.09776	0.000159706	-4.89955e-10	-1.08982
100755107	chr14:100755107:G:A	6.51025e-10	3.20983	-1.11744	8.00946e-05	3.46194	-1.10638	7.71023e-05	-0.713148	-1.10487
100755605	chr14:100755605:T:C	3.30157e-12	-2.28607	-0.905694	3.51553e-07	-2.23917	-0.83387	2.06784e-05	-2.23916	-0.894901
100755631	chr14:100755631:C:T	2.48177e-11	-4.89955e-10	-1.1746	2.35573e-06	-4.89955e-10	-1.1708	0.000145595	-4.89955e-10	-1.18233
100755714	chr14:100755714:A:C	2.10043e-10	1.1365	-0.175341	3.40539e-06	-0.763529	-0.0387565	4.70752e-05	-2.20122	-0.110184
100756481	chr14:100756481:A:G	6.79455e-10	3.24731	-1.11218	8.24532e-05	3.48569	-1.10111	7.90793e-05	-0.693383	-1.09932
100757440	chr14:100757440:A:G	3.92882e-10	2.11776	-0.530406	3.79557e-06	-0.277727	-0.416082	3.74804e-05	-2.05608	-0.483254
100757455	chr14:100757455:G:A	1.02303e-10	0.241779	-2.77585e-10	3.37537e-06	-0.811138	-2.77585e-10	0.000131852	-1.28147	-2.77585e-10
100757539	chr14:100757539:A:G	5.22241e-10	2.91269	-1.04072	6.1578e-05	3.12063	-1.02797	7.21768e-05	-0.858565	-1.02547
100757711	chr14:100757711:G:T	2.76907e-12	-2.28195	-1.0857	2.83325e-07	-2.2528	-1.03601	1.74332e-05	-2.22619	-1.07859
100757731	chr14:100757731:T:C	3.58252e-08	7.2319	-1.13165	7.28858e-06	1.05168	-1.09301	6.2801e-05	-0.909189	-1.11399
100757896	chr14:100757896:T:C	7.21268e-10	3.31207	-1.11721	8.84762e-05	3.56143	-1.10634	8.19998e-05	-0.651627	-1.10481
100758291	chr14:100758291:G:A	2.93754e-10	2.44819	-1.15161	3.97138e-05	2.79639	-1.14233	5.26736e-05	-1.05799	-1.14105
100758585	chr14:100758585:G:A	3.43609e-11	0.355654	-1.20489	2.38104e-07	-2.24937	-1.21333	1.49168e-05	-2.24704	-1.21362
100759002	chr14:100759002:C:T	4.71164e-11	-4.89955e-10	-0.533537	4.42621e-06	-4.89955e-10	-0.540101	0.000272175	-4.89955e-10	-0.556706
100759249	chr14:100759249:G:A	1.06226e-10	-4.89955e-10	0.279411	9.89907e-06	-4.89955e-10	0.264797	0.00061934	-4.89955e-10	0.265502
100760479	chr14:100760479:T:C	3.40441e-11	-4.89955e-10	-0.858501	3.18437e-06	-4.89955e-10	-0.869389	0.000201937	-4.89955e-10	-0.855197
100760902	chr14:100760902:C:T	3.2299e-11	-4.89955e-10	-0.911124	3.06815e-06	-4.89955e-10	-0.906569	0.000190784	-4.89955e-10	-0.91201
100761192	chr14:100761192:T:C	4.203e-10	2.22462	-0.569806	4.48368e-07	-2.22626	-0.603528	2.62097e-05	-2.27861	-0.618408
100761252	chr14:100761252:C:T	3.69845e-12	-1.92914	-1.14911	2.47827e-07	-2.24776	-1.17491	1.51491e-05	-2.29109	-1.15412
100761839	chr14:100761839:C:T	1.01228e-10	-4.89955e-10	0.231221	9.4456e-06	-4.89955e-10	0.217905	0.000590948	-4.89955e-10	0.218576
100762034	chr14:100762034:G:A	2.34046e-11	-4.89955e-10	-1.23323	2.22105e-06	-4.89955e-10	-1.22966	0.000138507	-4.89955e-10	-1.23223
100762454	chr14:100762454:A:G	8.13017e-12	-2.29058	-2.77585e-10	1.22451e-06	-1.8251	-2.77585e-10	6.32309e-05	-2.01636	-2.77585e-10
100762767	chr14:100762767:T:C	3.36354e-11	-4.89955e-10	-0.870579	3.19309e-06	-4.89955e-10	-0.866655	0.000198528	-4.89955e-10	-0.872223
100763638	chr14:100763638:G:A	3.19324e-10	1.31432	0.0657323	6.29537e-05	2.02723	0.0875247	0.000136462	-1.34471	0.0976026
100763649	chr14:100763649:T:C	6.89687e-10	2.6208	-0.470721	6.231e-07	-2.00466	-0.496033	3.04926e-05	-2.23051	-0.515157
100764068	chr14:100764068:C:T	2.5938e-11	-4.89955e-10	-1.13045	2.42999e-06	-4.89955e-10	-1.13976	0.000152979	-4.89955e-10	-1.13285
100764221	chr14:100764221:C:T	4.1119e-11	-4.89955e-10	-0.669688	3.85807e-06	-4.89955e-10	-0.677476	0.000239695	-4.89955e-10	-0.683786
100764388	chr14:100764388:G:T	3.29021e-11	-4.89955e-10	-0.892621	3.12306e-06	-4.89955e-10	-0.888832	0.000194211	-4.89955e-10	-0.894209
100764523	chr14:100764523:C:T	2.34941e-11	-4.89955e-10	-1.22941	2.24073e-06	-4.89955e-10	-1.22084	0.00013985	-4.89955e-10	-1.22258
100765143	chr14:100765143:C:T	3.35072e-11	-4.89955e-10	-0.874398	3.1807e-06	-4.89955e-10	-0.870542	0.000197774	-4.89955e-10	-0.876026
100765504	chr14:100765504:C:T	2.50825e-11	-4.89955e-10	-1.16399	2.37969e-06	-4.89955e-10	-1.16067	0.000146841	-4.89955e-10	-1.17381
100765730	chr14:100765730:T:C	1.13795e-11	-0.709987	-1.24436	3.98816e-07	-1.70779	-1.23911	5.43524e-05	-0.927584	-1.24008
100766308	chr14:100766308:C:T	3.32632e-11	-4.89955e-10	-0.881706	3.15709e-06	-4.89955e-10	-0.877994	0.000196302	-4.89955e-10	-0.883499
100766909	chr14:100766909:G:A	2.82224e-10	2.33777	-1.08123	1.90716e-06	-0.367297	-1.01473	2.30647e-05	-1.98135	-1.0435
100766942	chr14:100766942:A:G	3.27339e-12	-1.95643	-1.24391	2.23734e-07	-2.2792	-1.24574	1.39214e-05	-2.28434	-1.24538
100767306	chr14:100767306:T:C	3.00626e-12	-2.16672	-1.11874	5.29545e-07	-1.55403	-1.10936	3.29434e-05	-1.54362	-1.12474
100767356	chr14:100767356:G:A	1.05555e-11	-2.02951	-2.77585e-10	1.29724e-06	-1.7674	-2.77585e-10	6.28029e-05	-2.02315	-2.77585e-10
100768145	chr14:100768145:C:T	3.56905e-11	-4.89955e-10	-0.811274	3.39586e-06	-4.89955e-10	-0.805087	0.000210175	-4.89955e-10	-0.815215
100768379	chr14:100768379:C:T	2.87958e-10	2.52164	-1.24499	2.63531e-06	0.186226	-1.24487	2.38112e-05	-1.74745	-1.24554
100768428	chr14:100768428:C:T	2.31129e-11	-4.89955e-10	-1.24577	2.18563e-06	-4.89955e-10	-1.24574	0.000136651	-4.89955e-10	-1.24572
100768506	chr14:100768506:T:C	2.34103e-10	2.24218	-1.17258	1.61263e-06	-0.422744	-1.12703	2.0336e-05	-2.00348	-1.14728
100768805	chr14:100768805:C:T	4.9531e-10	1.81903	-2.77585e-10	1.3325e-05	0.561999	-2.77585e-10	0.000476995	0.00435231	-2.77585e-10
100768828	chr14:100768828:G:A	2.85048e-11	-4.89955e-10	-1.03609	2.67993e-06	-4.89955e-10	-1.04185	0.000165604	-4.89955e-10	-1.05356
100769093	chr14:100769093:C:T	1.12058e-11	-1.96973	-2.77585e-10	1.34475e-06	-1.73144	-2.77585e-10	4.81931e-05	-2.28794	-2.77585e-10
100769118	chr14:100769118:C:T	4.55107e-12	-1.73116	-1.13963	2.51583e-07	-2.28673	-1.12089	1.7639e-05	-2.16566	-1.12738
100769487	chr14:100769487:C:T	2.3894e-10	2.28266	-1.19261	1.59661e-06	-0.406576	-1.15318	2.00829e-05	-1.99249	-1.17079
100769614	chr14:100769614:C:T	2.31155e-11	-4.89955e-10	-1.24566	2.18636e-06	-4.89955e-10	-1.2454	0.00013674	-4.89955e-10	-1.24507
100769882	chr14:100769882:G:A	5.42606e-11	-4.89955e-10	-0.39236	5.07597e-06	-4.89955e-10	-0.403126	0.000318352	-4.89955e-10	-0.399996
100770194	chr14:100770194:A:C	3.23797e-12	-2.0393	-1.17192	9.42114e-07	-0.921564	-1.16571	5.57763e-05	-0.974637	-1.16717
100770204	chr14:100770204:G:A	3.77834e-11	-4.89955e-10	-0.75429	3.60198e-06	-4.89955e-10	-0.746161	0.000230709	-4.89955e-10	-0.721997
100770470	chr14:100770470:A:G	1.15534e-10	1.44753	-1.08413	6.12702e-07	-1.42152	-1.096	2.87222e-05	-1.70952	-1.09596
100770586	chr14:100770586:A:G	3.16001e-10	2.4514	-1.08182	2.04238e-06	-0.295195	-1.01833	2.38316e-05	-1.94748	-1.04466
100770731	chr14:100770731:G:A	2.65821e-11	-4.89955e-10	-1.10592	2.51698e-06	-4.89955e-10	-1.10458	0.000158315	-4.89955e-10	-1.09857
100770860	chr14:100770860:G:C	6.50482e-12	-2.11789	-0.395721	7.78717e-07	-1.91012	-0.367631	5.97226e-05	-1.69816	-0.375286
100771184	chr14:100771184:G:A	8.13909e-11	1.25102	-1.23792	4.88641e-07	-1.50252	-1.24125	2.33391e-05	-1.77221	-1.24081
100771309	chr14:100771309:A:AGGCCCAGG	4.20698e-11	-4.89955e-10	-0.64683	4.00719e-06	-4.89955e-10	-0.639554	0.000257817	-4.89955e-10	-0.610903
100771703	chr14:100771703:G:A	1.3905e-10	1.29522	-0.746551	5.69957e-07	-1.87163	-0.718204	2.47009e-05	-2.24748	-0.708832
100772198	chr14:100772198:T:G	2.80218e-11	-4.89955e-10	-1.05318	2.63341e-06	-4.89955e-10	-1.05937	0.000164981	-4.89955e-10	-1.05732
100772362	chr14:100772362:G:A	5.59305e-12	-1.86897	-0.795661	3.47322e-07	-2.23109	-0.854058	2.1837e-05	-2.29001	-0.789538
100772726	chr14:100772726:C:T	4.5583e-11	0.330896	-0.89752	7.27885e-06	0.856756	-0.899427	6.1101e-05	-1.14361	-0.907018
100772750	chr14:100772750:G:A	2.5014e-12	-2.22425	-1.24505	5.07947e-07	-1.46089	-1.24413	3.07149e-05	-1.49338	-1.24502
100772850	chr14:100772850:A:G	1.49174e-10	1.65551	-1.03655	7.16038e-07	-1.31236	-1.0493	3.28937e-05	-1.62095	-1.04892
100772926	chr14:100772926:CA:C	1.38859e-10	1.77903	-1.23173	6.37318e-07	-1.24316	-1.23497	2.88882e-05	-1.56491	-1.23481
100772927	chr14:100772927:A:T	1.35821e-10	-4.89955e-10	0.525177	1.33574e-05	-4.89955e-10	0.564428	0.000853458	-4.89955e-10	0.586143
100772962	chr14:100772962:G:A	1.5918e-11	-1.77778	0.159076	9.41448e-07	-2.29106	0.203076	7.11474e-05	-2.11745	0.21905
100773648	chr14:100773648:A:T	2.87163e-11	-4.89955e-10	-1.02869	2.72721e-06	-4.89955e-10	-1.02436	0.000172213	-4.89955e-10	-1.01442
100774234	chr14:100774234:A:G	7.21265e-11	-4.89955e-10	-0.107737	6.86707e-06	-4.89955e-10	-0.100906	0.000436418	-4.89955e-10	-0.0845515
100774309	chr14:100774309:G:A	3.56657e-11	0.372474	-1.18444	3.31915e-07	-1.93983	-1.19069	1.8863e-05	-2.03508	-1.19087
100774368	chr14:100774368:CAGGTGT:C	3.71228e-11	0.416523	-1.18845	3.36155e-07	-1.92334	-1.19449	1.90605e-05	-2.02087	-1.19466
100774519	chr14:100774519:G:A	1.81538e-10	2.01168	-1.19638	1.34206e-06	-0.572131	-1.16131	1.95247e-05	-2.01423	-1.17724
100774732	chr14:100774732:G:A	2.78804e-11	-4.89955e-10	-1.05823	2.61967e-06	-4.89955e-10	-1.0646	0.000164116	-4.89955e-10	-1.06258
100774753	chr14:100774753:C:T	2.88499e-12	-2.10023	-1.22641	5.70605e-07	-1.35911	-1.22959	3.53443e-05	-1.36776	-1.23025
100775336	chr14:100775336:A:T	9.50645e-12	-2.13419	-2.77585e-10	7.70589e-07	-2.28824	-2.77585e-10	4.84684e-05	-2.28224	-2.77585e-10
100775517	chr14:100775517:G:C	8.29173e-12	-2.2709	-2.77585e-10	8.97286e-07	-2.13602	-2.77585e-10	5.92443e-05	-2.08148	-2.77585e-10
100775679	chr14:100775679:C:T	2.70204e-11	-4.89955e-10	-1.08957	2.60881e-06	-4.89955e-10	-1.06875	0.000161709	-4.89955e-10	-1.07736
100775743	chr14:100775743:G:A	8.38287e-11	-4.89955e-10	0.0426166	7.98016e-06	-4.89955e-10	0.0493147	0.000507756	-4.89955e-10	0.066849
100776048	chr14:100776048:C:T	2.82588e-11	-4.89955e-10	-1.04475	2.65464e-06	-4.89955e-10	-1.05133	0.000166346	-4.89955e-10	-1.04908
100776602	chr14:100776602:C:G	4.18883e-11	-4.89955e-10	-0.651154	3.9674e-06	-4.89955e-10	-0.649534	0.000249852	-4.89955e-10	-0.642285
100776772	chr14:100776772:C:T	4.34254e-11	-4.89955e-10	-0.615115	4.17508e-06	-4.89955e-10	-0.59851	0.000250502	-4.89955e-10	-0.639685
100776915	chr14:100776915:G:A	1.06216e-10	0.93811	-0.658798	2.07322e-05	1.64853	-0.644487	5.68098e-05	-1.48453	-0.638915
100776984	chr14:100776984:C:T	2.54857e-11	-4.89955e-10	-1.14804	2.4166e-06	-4.89955e-10	-1.14528	0.000152126	-4.89955e-10	-1.13844
100776989	chr14:100776989:A:G	6.69026e-12	-1.79897	-0.686532	3.98075e-07	-2.27588	-0.672876	2.54836e-05	-2.27462	-0.650493
100777047	chr14:100777047:T:C	5.85083e-12	-2.14121	-0.478367	4.33907e-07	-2.28342	-0.579153	3.2658e-05	-2.14339	-0.533677
100777325	chr14:100777325:G:A	3.71478e-12	-1.94875	-1.12509	2.5166e-07	-2.29022	-1.1171	1.59525e-05	-2.2907	-1.10284
100777471	chr14:100777471:A:G	7.42198e-11	1.16662	-1.24575	1.16015e-06	-0.63542	-1.24367	2.64901e-05	-1.64083	-1.24555
100777805	chr14:100777805:G:A	1.14649e-10	-4.89955e-10	0.355719	1.10424e-05	-4.89955e-10	0.374098	0.000662022	-4.89955e-10	0.332146
100777824	chr14:100777824:A:T	6.44462e-12	-1.29237	-1.23054	2.28127e-07	-2.2907	-1.2148	1.6845e-05	-2.1156	-1.2235
100777920	chr14:100777920:G:A	4.87497e-11	-4.89955e-10	-0.499461	4.6827e-06	-4.89955e-10	-0.483768	0.000280311	-4.89955e-10	-0.527252
100777956	chr14:100777956:G:A	8.23303e-12	-2.27801	-2.77585e-10	1.62274e-06	-1.54353	-2.77585e-10	8.54562e-05	-1.71515	-2.77585e-10
100778183	chr14:100778183:T:C	5.91879e-12	-2.27171	-0.336315	1.26865e-06	-1.42558	-0.364112	7.74913e-05	-1.4529	-0.360087
100778245	chr14:100778245:C:T	2.56817e-11	-4.89955e-10	-1.14038	2.4469e-06	-4.89955e-10	-1.13282	0.000151246	-4.89955e-10	-1.14425
100778459	chr14:100778459:C:T	2.3142e-11	-4.89955e-10	-1.24451	2.20121e-06	-4.89955e-10	-1.23864	0.000137643	-4.89955e-10	-1.23849
100778748	chr14:100778748:T:G	3.88601e-12	-2.19323	-0.835548	6.45817e-07	-1.62842	-0.836461	3.93727e-05	-1.64207	-0.848005
100778872	chr14:100778872:A:T	4.99825e-12	-1.92517	-0.851904	4.20791e-07	-2.05855	-0.834711	2.76383e-05	-1.98949	-0.854463
100779738	chr14:100779738:G:A	4.522e-11	-4.89955e-10	-0.574621	4.29998e-06	-4.89955e-10	-0.569034	0.000274599	-4.89955e-10	-0.547842
100779852	chr14:100779852:A:C	3.51329e-12	-1.97859	-1.15102	3.43457e-07	-1.95521	-1.14112	2.31636e-05	-1.86693	-1.15365
100780012	chr14:100780012:C:A	2.87934e-11	-4.89955e-10	-1.02601	2.70571e-06	-4.89955e-10	-1.03228	0.000168234	-4.89955e-10	-1.0378
100780085	chr14:100780085:G:A	5.59132e-12	-1.46417	-1.20077	8.54586e-07	-0.994209	-1.19057	1.91162e-05	-2.01446	-1.19816
100780348	chr14:100780348:C:T	2.48695e-11	-4.89955e-10	-1.17252	2.36945e-06	-4.89955e-10	-1.16498	0.000145504	-4.89955e-10	-1.18295
100780819	chr14:100780819:C:T	1.00105e-11	-2.08252	-2.77585e-10	7.71481e-07	-2.28709	-2.77585e-10	4.95176e-05	-2.26082	-2.77585e-10
100781185	chr14:100781185:G:T	2.37798e-11	-4.89955e-10	-1.21732	2.25367e-06	-4.89955e-10	-1.21509	0.000141458	-4.89955e-10	-1.21115
100781338	chr14:100781338:T:C	4.55366e-11	-4.89955e-10	-0.567643	4.32964e-06	-4.89955e-10	-0.56216	0.000276436	-4.89955e-10	-0.541172
100781379	chr14:100781379:T:C	3.42063e-11	-4.89955e-10	-0.853749	3.21859e-06	-4.89955e-10	-0.858701	0.000199297	-4.89955e-10	-0.868358
100781629	chr14:100781629:C:T	1.33846e-10	-4.89955e-10	0.510533	1.26944e-05	-4.89955e-10	0.513516	0.00081883	-4.89955e-10	0.544724
100781693	chr14:100781693:C:T	2.47594e-12	-2.24349	-1.23604	3.65509e-07	-1.79405	-1.24006	3.41262e-05	-1.39451	-1.23857
100781724	chr14:100781724:G:A	1.57808e-10	0.818857	-0.143635	1.1694e-06	-1.78683	-0.0843208	4.38007e-05	-2.24614	-0.137357
100781763	chr14:100781763:C:T	7.36435e-11	-4.89955e-10	-0.0869231	7.00482e-06	-4.89955e-10	-0.0810459	0.000450263	-4.89955e-10	-0.0533216
100781811	chr14:100781811:G:A	1.42502e-10	1.72566	-1.15246	1.42037e-06	-0.534923	-1.1418	4.66354e-05	-1.16987	-1.15093
100781959	chr14:100781959:T:C	5.41388e-12	-2.28588	-0.411311	5.31618e-07	-2.25213	-0.407342	3.31556e-05	-2.24479	-0.417145
100781993	chr14:100781993:T:C	2.476e-12	-2.23539	-1.24413	3.69647e-07	-1.77738	-1.24547	3.45073e-05	-1.37687	-1.24511
100782032	chr14:100782032:G:A	7.73892e-11	-4.89955e-10	-0.0373116	7.36246e-06	-4.89955e-10	-0.03125	0.000473534	-4.89955e-10	-0.00292866
100783192	chr14:100783192:C:T	3.02714e-10	1.71815	-0.39152	3.58318e-06	-0.379432	-0.371962	9.77123e-05	-1.16569	-0.415439
100783206	chr14:100783206:T:G	8.44073e-12	-2.25309	-2.77585e-10	7.71737e-07	-2.28676	-2.77585e-10	5.00837e-05	-2.24946	-2.77585e-10
100783303	chr14:100783303:C:T	3.79926e-12	-1.80868	-1.24267	3.60176e-07	-1.80702	-1.24179	2.29219e-05	-1.79092	-1.24014
100783404	chr14:100783404:A:T	3.12555e-12	-2.13427	-1.11227	4.42563e-07	-1.72168	-1.12114	4.52751e-05	-1.23126	-1.11914
100783695	chr14:100783695:G:A	4.16193e-11	-4.89955e-10	-0.657595	3.91733e-06	-4.89955e-10	-0.662234	0.000249909	-4.89955e-10	-0.642057
100783829	chr14:100783829:A:G	3.00762e-11	-4.89955e-10	-0.982425	2.84397e-06	-4.89955e-10	-0.982442	0.000176748	-4.89955e-10	-0.988426
100784015	chr14:100784015:G:A	2.31271e-11	-4.89955e-10	-1.24515	2.18796e-06	-4.89955e-10	-1.24468	0.000136744	-4.89955e-10	-1.24504
100784821	chr14:100784821:G:A	5.55449e-11	-4.89955e-10	-0.368968	5.29479e-06	-4.89955e-10	-0.360921	0.000339005	-4.89955e-10	-0.337137
100784922	chr14:100784922:C:T	2.39608e-11	-4.89955e-10	-1.20974	2.27833e-06	-4.89955e-10	-1.2042	0.000141969	-4.89955e-10	-1.20755
100784971	chr14:100784971:A:G	5.83385e-11	0.882889	-1.20279	5.99809e-07	-1.34773	-1.19106	2.26466e-05	-1.8462	-1.19694
100785095	chr14:100785095:T:C	2.31494e-11	-4.89955e-10	-1.24419	2.18666e-06	-4.89955e-10	-1.24527	0.000136814	-4.89955e-10	-1.24453
100785566	chr14:100785566:T:C	2.40951e-11	-4.89955e-10	-1.20415	2.2626e-06	-4.89955e-10	-1.21113	0.000141948	-4.89955e-10	-1.2077
100785812	chr14:100785812:G:A	2.39638e-11	-4.89955e-10	-1.20961	2.25139e-06	-4.89955e-10	-1.2161	0.000141211	-4.89955e-10	-1.2129
100785821	chr14:100785821:T:C	3.53975e-11	-4.89955e-10	-0.819518	3.34131e-06	-4.89955e-10	-0.821281	0.000206541	-4.89955e-10	-0.832653
100786026	chr14:100786026:C:T	5.04966e-11	-4.89955e-10	-0.464252	4.81105e-06	-4.89955e-10	-0.456729	0.000307638	-4.89955e-10	-0.434229
100786097	chr14:100786097:T:C	5.13179e-11	-4.89955e-10	-0.448118	4.88975e-06	-4.89955e-10	-0.440502	0.000312724	-4.89955e-10	-0.417831
100786170	chr14:100786170:C:T	3.29201e-11	-4.89955e-10	-0.892076	3.10743e-06	-4.89955e-10	-0.893849	0.000192335	-4.89955e-10	-0.903914
100786721	chr14:100786721:A:T	3.42823e-11	-4.89955e-10	-0.851529	3.21485e-06	-4.89955e-10	-0.859864	0.000200779	-4.89955e-10	-0.86095
100788210	chr14:100788210:C:G	3.62724e-12	-1.97886	-1.11883	2.63011e-07	-2.23759	-1.12561	1.74527e-05	-2.1812	-1.12246
100788345	chr14:100788345:A:G	2.33678e-11	-4.89955e-10	-1.2348	2.20903e-06	-4.89955e-10	-1.23509	0.000137947	-4.89955e-10	-1.23628
100788367	chr14:100788367:C:T	3.30433e-11	-4.89955e-10	-0.888341	3.09289e-06	-4.89955e-10	-0.89854	0.000194982	-4.89955e-10	-0.890247
100788459	chr14:100788459:A:T	4.05275e-12	-2.02347	-0.963293	3.01029e-07	-2.25446	-0.973729	1.98412e-05	-2.20564	-0.969751
100788657	chr14:100788657:G:A	6.17516e-12	-1.71922	-0.846402	4.03626e-07	-2.07694	-0.857967	2.78849e-05	-1.98164	-0.853427
100788746	chr14:100788746:G:T	8.55068e-12	-2.24015	-2.77585e-10	9.2981e-07	-2.10042	-2.77585e-10	4.96971e-05	-2.25721	-2.77585e-10
100788835	chr14:100788835:A:G	4.93113e-12	-1.93303	-0.857559	3.83976e-07	-2.13247	-0.85235	2.55005e-05	-2.07383	-0.850629
100788948	chr14:100788948:G:A	2.55304e-11	-4.89955e-10	-1.14629	2.39701e-06	-4.89955e-10	-1.15342	0.000149568	-4.89955e-10	-1.1554
100789084	chr14:100789084:G:A	5.32405e-12	-1.7277	-0.986228	3.84192e-07	-2.0272	-0.957055	1.83331e-05	-2.27745	-0.976998
100789697	chr14:100789697:G:A	2.51489e-11	-4.89955e-10	-1.16135	2.37635e-06	-4.89955e-10	-1.16208	0.00014817	-4.89955e-10	-1.1648
100790063	chr14:100790063:C:T	9.21158e-12	-2.1657	-2.77585e-10	1.01928e-06	-2.00855	-2.77585e-10	7.63869e-05	-1.82734	-2.77585e-10
100790572	chr14:100790572:G:A	1.93391e-11	-1.42403	-2.77585e-10	1.01942e-06	-2.00841	-2.77585e-10	5.38202e-05	-2.1775	-2.77585e-10
100790689	chr14:100790689:G:A	2.45139e-11	-4.89955e-10	-1.18692	2.31276e-06	-4.89955e-10	-1.1892	0.000144263	-4.89955e-10	-1.19152
100790749	chr14:100790749:G:C	2.97381e-11	-4.89955e-10	-0.993729	2.81105e-06	-4.89955e-10	-0.994086	0.000175191	-4.89955e-10	-0.997277
100791418	chr14:100791418:C:T	2.46179e-12	-2.24939	-1.23588	3.44324e-07	-1.85743	-1.23639	2.2188e-05	-1.82648	-1.23712
100791844	chr14:100791844:C:T	2.39096e-11	-4.89955e-10	-1.21188	2.26118e-06	-4.89955e-10	-1.21176	0.000141056	-4.89955e-10	-1.214
100792247	chr14:100792247:C:T	1.01444e-11	-1.23859	-0.830654	6.88206e-07	-1.56395	-0.837364	4.51909e-05	-1.52409	-0.828166
100794032	chr14:100794032:A:G	2.697e-11	-4.89955e-10	-1.09143	2.55248e-06	-4.89955e-10	-1.09058	0.000161214	-4.89955e-10	-1.08042
100794185	chr14:100794185:C:T	3.30271e-12	-2.27824	-0.913179	4.08679e-07	-2.03795	-0.884522	3.04957e-05	-1.84588	-0.89969
100794278	chr14:100794278:C:T	2.88191e-12	-2.16794	-1.15976	2.66619e-07	-2.18163	-1.16795	1.61014e-05	-2.21549	-1.16876
100794694	chr14:100794694:C:T	8.17649e-12	-2.2849	-2.77585e-10	8.20193e-07	-2.22586	-2.77585e-10	5.79767e-05	-2.10311	-2.77585e-10
100794719	chr14:100794719:C:G	2.574e-11	-4.89955e-10	-1.13811	2.46678e-06	-4.89955e-10	-1.12473	0.000152283	-4.89955e-10	-1.13741
100795628	chr14:100795628:T:C	2.7272e-11	-1.0803	-2.77585e-10	2.0564e-06	-1.30669	-2.77585e-10	0.000161208	-1.08046	-2.77585e-10
100795844	chr14:100795844:C:T	3.75588e-11	-4.89955e-10	-0.760251	3.50642e-06	-4.89955e-10	-0.77305	0.000217526	-4.89955e-10	-0.780837
100795948	chr14:100795948:T:C	9.13254e-12	-2.17432	-2.77585e-10	9.48661e-07	-2.08035	-2.77585e-10	6.47155e-05	-1.99315	-2.77585e-10
100795988	chr14:100795988:T:C	6.10767e-11	-4.89955e-10	-0.274029	6.0236e-06	-4.89955e-10	-0.231958	0.000373942	-4.89955e-10	-0.239052
100795989	chr14:100795989:G:A	7.55964e-11	-4.89955e-10	-0.0607497	7.49153e-06	-4.89955e-10	-0.0138708	0.000464666	-4.89955e-10	-0.0218334
100795992	chr14:100795992:C:T	7.54672e-11	-4.89955e-10	-0.0624615	7.47837e-06	-4.89955e-10	-0.015629	0.000463857	-4.89955e-10	-0.0235775
100796000	chr14:100796000:C:T	3.3302e-12	-2.19388	-0.98925	2.93701e-07	-2.26902	-0.983815	1.92245e-05	-2.21675	-0.990221
100796879	chr14:100796879:G:A	2.43609e-11	-1.19318	-2.77585e-10	1.86582e-06	-1.40394	-2.77585e-10	0.000144377	-1.19073	-2.77585e-10
100797137	chr14:100797137:C:A	2.6528e-11	-1.10796	-2.77585e-10	2.01633e-06	-1.32637	-2.77585e-10	0.00015728	-1.10512	-2.77585e-10
100797444	chr14:100797444:C:T	8.13885e-12	-2.28951	-2.77585e-10	7.86136e-07	-2.26827	-2.77585e-10	5.25525e-05	-2.20134	-2.77585e-10
100797454	chr14:100797454:G:A	2.04014e-11	-1.37056	-2.77585e-10	3.40867e-06	-0.801322	-2.77585e-10	0.000338938	-0.337336	-2.77585e-10
100797544	chr14:100797544:G:A	2.45806e-12	-2.25771	-1.22908	2.27061e-07	-2.28634	-1.22384	1.40901e-05	-2.28995	-1.22774
100797755	chr14:100797755:C:T	2.43694e-12	-2.26414	-1.23127	2.29303e-07	-2.26774	-1.23261	1.41076e-05	-2.28365	-1.23278
100797853	chr14:100797853:T:C	2.9296e-11	-1.00871	-2.77585e-10	2.2031e-06	-1.23778	-2.77585e-10	0.000173841	-1.00501	-2.77585e-10
100797961	chr14:100797961:AGGAGACACTTGAACCTGGGAGGC:A	2.46195e-11	-4.89955e-10	-1.18262	2.33444e-06	-4.89955e-10	-1.17987	0.00014569	-4.89955e-10	-1.18167
100798540	chr14:100798540:G:A	9.69864e-11	1.21175	-1.02334	1.99365e-06	-0.302127	-1.03555	8.16059e-05	-0.730056	-1.0312
100798766	chr14:100798766:T:C	8.15643e-12	-2.28735	-2.77585e-10	8.16451e-07	-2.23043	-2.77585e-10	5.06491e-05	-2.23823	-2.77585e-10
100799330	chr14:100799330:T:C	2.57455e-11	-4.89955e-10	-1.1379	2.43492e-06	-4.89955e-10	-1.13773	0.000153443	-4.89955e-10	-1.12982
100799542	chr14:100799542:G:A	7.85476e-11	-4.89955e-10	-0.0224539	7.73124e-06	-4.89955e-10	0.0176255	0.000489334	-4.89955e-10	0.029892
100799727	chr14:100799727:A:G	3.55687e-11	-4.89955e-10	-0.814693	3.32728e-06	-4.89955e-10	-0.825488	0.000206555	-4.89955e-10	-0.832584
100800341	chr14:100800341:A:C	4.55907e-12	-2.23485	-0.634194	4.12195e-07	-2.28996	-0.623944	2.59411e-05	-2.27337	-0.633958
100800345	chr14:100800345:C:A	2.62027e-11	-1.1203	-2.77585e-10	1.99179e-06	-1.33861	-2.77585e-10	0.000155281	-1.11792	-2.77585e-10
100800674	chr14:100800674:C:T	8.33588e-12	-2.26559	-2.77585e-10	7.71447e-07	-2.28713	-2.77585e-10	5.02502e-05	-2.24614	-2.77585e-10
100800812	chr14:100800812:C:T	2.47486e-11	-4.89955e-10	-1.17739	2.35743e-06	-4.89955e-10	-1.17007	0.000146784	-4.89955e-10	-1.17419
100800826	chr14:100800826:T:C	2.87796e-11	-1.02649	-2.77585e-10	2.16895e-06	-1.2534	-2.77585e-10	0.000170623	-1.02369	-2.77585e-10
100800979	chr14:100800979:C:T	2.85127e-11	-1.03581	-2.77585e-10	2.15229e-06	-1.26111	-2.77585e-10	0.000169027	-1.03309	-2.77585e-10
100801009	chr14:100801009:C:A	2.36949e-10	-4.89955e-10	1.08168	2.23626e-05	-4.89955e-10	1.07975	0.0014079	-4.89955e-10	1.0867
100801081	chr14:100801081:C:T	2.45388e-11	-4.89955e-10	-1.1859	2.33089e-06	-4.89955e-10	-1.18139	0.000144976	-4.89955e-10	-1.18659
100801330	chr14:100801330:A:T	7.61909e-11	-4.89955e-10	-0.052917	7.61075e-06	-4.89955e-10	0.00191788	0.000456173	-4.89955e-10	-0.0402802
100801720	chr14:100801720:A:G	3.04554e-11	-0.969896	-2.77585e-10	1.66567e-06	-1.51742	-2.77585e-10	8.54487e-05	-1.71524	-2.77585e-10
100801743	chr14:100801743:C:G	6.31726e-12	-2.0298	-0.51307	4.6595e-07	-2.23974	-0.551582	2.84868e-05	-2.29081	-0.522899
100802090	chr14:100802090:C:T	3.06143e-11	-0.964693	-2.77585e-10	2.34128e-06	-1.17695	-2.77585e-10	0.000185805	-0.938455	-2.77585e-10
100802457	chr14:100802457:G:A	5.15697e-11	-4.89955e-10	-0.443224	4.874e-06	-4.89955e-10	-0.44373	0.000299812	-4.89955e-10	-0.459999
100802542	chr14:100802542:G:A	2.82557e-11	-1.04486	-2.77585e-10	2.17577e-06	-1.25026	-2.77585e-10	0.000171486	-1.01865	-2.77585e-10
100802638	chr14:100802638:G:C	2.35039e-11	-4.89955e-10	-1.22899	2.22227e-06	-4.89955e-10	-1.22911	0.000138706	-4.89955e-10	-1.2308
100803256	chr14:100803256:G:A	3.31113e-12	-1.96199	-1.22688	3.81736e-07	-1.76374	-1.22693	3.2118e-05	-1.46529	-1.22845
100803417	chr14:100803417:T:C	8.5689e-11	-4.89955e-10	0.0645656	8.59128e-06	-4.89955e-10	0.123104	0.000513571	-4.89955e-10	0.0782353
100803585	chr14:100803585:A:T	1.19544e-11	-1.75621	-0.148845	1.17232e-06	-1.72371	-0.144951	9.92445e-05	-1.39939	-0.166176
100803672	chr14:100803672:T:C	2.36466e-11	-4.89955e-10	-1.22294	2.23683e-06	-4.89955e-10	-1.22259	0.000140312	-4.89955e-10	-1.21928
100803701	chr14:100803701:A:G	5.07038e-12	-2.01394	-0.748802	3.67354e-07	-2.25237	-0.7767	2.25081e-05	-2.29102	-0.758254
100803813	chr14:100803813:G:A	2.53088e-11	-4.89955e-10	-1.15501	2.40635e-06	-4.89955e-10	-1.14953	0.000149498	-4.89955e-10	-1.15587
100803823	chr14:100803823:T:C	7.95804e-11	-4.89955e-10	-0.00939147	7.94641e-06	-4.89955e-10	0.0450763	0.000477266	-4.89955e-10	0.00491994
100803882	chr14:100803882:C:T	3.53515e-11	-1.14002	0.319197	2.04503e-06	-1.63935	0.327122	0.000154978	-1.42193	0.302056
100804114	chr14:100804114:T:G	2.36037e-11	-4.89955e-10	-1.22476	2.21062e-06	-4.89955e-10	-1.23437	0.000138264	-4.89955e-10	-1.23399
100804139	chr14:100804139:C:T	2.36888e-11	-4.89955e-10	-1.22116	2.2191e-06	-4.89955e-10	-1.23054	0.000139591	-4.89955e-10	-1.22443
100804143	chr14:100804143:T:C	2.86829e-11	-1.03774	0.00787803	1.60364e-06	-1.56581	0.0104374	0.000123621	-1.33427	-0.0116576
100804146	chr14:100804146:GCA:G	2.58469e-12	-2.19088	-1.24567	4.30234e-07	-1.62535	-1.24572	3.12648e-05	-1.47488	-1.24578
100804551	chr14:100804551:C:A	6.49978e-11	-4.89955e-10	-0.211806	6.14087e-06	-4.89955e-10	-0.212678	0.00037777	-4.89955e-10	-0.228868
100804614	chr14:100804614:A:G	1.32399e-11	-1.37192	-0.431004	8.2579e-07	-1.79712	-0.421943	6.09784e-05	-1.60941	-0.443219
100804664	chr14:100804664:C:T	4.45657e-12	-2.02271	-0.86907	8.39847e-07	-1.34658	-0.855598	6.63462e-05	-1.09212	-0.876145
100804800	chr14:100804800:T:C	2.92738e-11	-0.506001	-0.503464	1.61815e-06	-1.03792	-0.50844	0.000131484	-0.760237	-0.524029
100804988	chr14:100804988:A:T	9.31847e-12	-1.03293	-1.12123	8.98442e-07	-1.01648	-1.11826	3.51187e-05	-1.4854	-1.11902
100805111	chr14:100805111:C:T	2.86512e-12	-2.09151	-1.24204	4.95256e-07	-1.49152	-1.2388	4.83618e-05	-1.04385	-1.24059
100805623	chr14:100805623:C:T	2.94281e-10	-4.89955e-10	1.29838	2.76426e-05	-4.89955e-10	1.29171	0.00182479	-4.89955e-10	1.34607
100805756	chr14:100805756:A:G	3.32543e-11	-0.449437	-0.432537	1.82453e-06	-0.988494	-0.437827	0.000148891	-0.705719	-0.454223
100805958	chr14:100805958:G:A	2.9016e-12	-2.13602	-1.18488	4.4291e-07	-1.6542	-1.18784	4.17998e-05	-1.23972	-1.19054
100806372	chr14:100806372:G:A	4.99361e-11	-4.89955e-10	-0.475415	4.61267e-06	-4.89955e-10	-0.498837	0.000290385	-4.89955e-10	-0.491947
100806509	chr14:100806509:T:C	3.56394e-12	-2.19358	-0.921712	3.03784e-07	-2.29058	-0.928499	2.18527e-05	-2.14954	-0.929291
100806777	chr14:100806777:G:A	7.40525e-11	-4.89955e-10	-0.0813852	7.32881e-06	-4.89955e-10	-0.0358312	0.000454865	-4.89955e-10	-0.0431518
100807089	chr14:100807089:T:C	7.73714e-11	-0.0375413	-2.77585e-10	4.48003e-06	-0.528014	-2.77585e-10	0.000224966	-0.747204	-2.77585e-10
100807222	chr14:100807222:A:C	1.1551e-11	-0.69528	-1.24411	4.44311e-07	-1.59596	-1.24292	2.16987e-05	-1.8425	-1.2434
100807279	chr14:100807279:C:T	3.18599e-11	-0.413606	-0.511204	1.75504e-06	-0.949097	-0.516054	0.000143931	-0.662254	-0.531562
100807403	chr14:100807403:G:A	1.94303e-11	-1.41933	-2.77585e-10	1.30422e-06	-1.76204	-2.77585e-10	7.08945e-05	-1.90196	-2.77585e-10
100807452	chr14:100807452:A:G	2.32137e-11	-4.89955e-10	-1.24142	2.19509e-06	-4.89955e-10	-1.24142	0.000137475	-4.89955e-10	-1.23971
100807621	chr14:100807621:G:T	3.14141e-12	-2.02975	-1.21174	2.29921e-07	-2.28528	-1.21238	1.52306e-05	-2.22625	-1.21359
100807724	chr14:100807724:C:T	1.16858e-11	-1.92779	-2.77585e-10	1.45979e-06	-1.64935	-2.77585e-10	8.07312e-05	-1.77203	-2.77585e-10
100807756	chr14:100807756:C:A	1.82188e-10	-4.89955e-10	0.81888	1.70957e-05	-4.89955e-10	0.811183	0.00112291	-4.89955e-10	0.860529
100808246	chr14:100808246:T:G	3.58661e-12	-1.96936	-1.1396	7.0843e-07	-1.2438	-1.12855	5.69685e-05	-0.978082	-1.14257
100808467	chr14:100808467:A:C	2.3659e-11	-4.89955e-10	-1.22242	2.24685e-06	-4.89955e-10	-1.21811	0.000140137	-4.89955e-10	-1.22053
100808650	chr14:100808650:T:C	3.12268e-11	-4.89955e-10	-0.944881	2.93421e-06	-4.89955e-10	-0.951207	0.000182859	-4.89955e-10	-0.95444
100808674	chr14:100808674:C:T	6.62939e-12	-1.64642	-0.848231	3.67622e-07	-2.18404	-0.844301	2.04946e-05	-2.28456	-0.858433
100808681	chr14:100808681:G:T	2.49235e-11	-1.17035	-2.77585e-10	1.93432e-06	-1.36789	-2.77585e-10	0.000148645	-1.16159	-2.77585e-10
100808987	chr14:100808987:A:G	8.41967e-12	-2.25559	-2.77585e-10	7.69102e-07	-2.29018	-2.77585e-10	4.83725e-05	-2.28422	-2.77585e-10
100809272	chr14:100809272:G:A	2.6547e-11	-4.89955e-10	-1.10724	2.52575e-06	-4.89955e-10	-1.1011	0.000156735	-4.89955e-10	-1.1086
100809346	chr14:100809346:T:C	4.31954e-12	-1.94493	-0.978081	3.14817e-07	-2.20848	-0.974924	1.80368e-05	-2.28458	-0.986165
100809613	chr14:100809613:G:A	2.78699e-12	-2.18263	-1.17857	2.4983e-07	-2.23514	-1.17948	1.66515e-05	-2.17204	-1.17862
100809763	chr14:100809763:C:T	3.48589e-11	-4.89955e-10	-0.834851	3.31534e-06	-4.89955e-10	-0.829083	0.000204813	-4.89955e-10	-0.841054
100809807	chr14:100809807:A:G	8.30387e-12	-2.26944	-2.77585e-10	8.79299e-07	-2.15627	-2.77585e-10	6.3329e-05	-2.01481	-2.77585e-10
100810115	chr14:100810115:C:T	1.94741e-11	-1.41707	-2.77585e-10	3.2315e-06	-0.854696	-2.77585e-10	0.000315743	-0.408224	-2.77585e-10
100810466	chr14:100810466:A:G	4.47701e-12	-1.90898	-0.97822	3.20694e-07	-2.18964	-0.975273	1.81406e-05	-2.27867	-0.986332
100810591	chr14:100810591:C:T	2.33465e-11	-4.89955e-10	-1.23571	2.20714e-06	-4.89955e-10	-1.23595	0.000138249	-4.89955e-10	-1.2341
100810948	chr14:100810948:G:A	5.9897e-11	-4.89955e-10	-0.293533	5.93011e-06	-4.89955e-10	-0.247602	0.000358285	-4.89955e-10	-0.281823
100811114	chr14:100811114:C:T	2.45091e-11	-4.89955e-10	-1.18712	2.31045e-06	-4.89955e-10	-1.1902	0.000144069	-4.89955e-10	-1.19286
100811434	chr14:100811434:A:G	2.66876e-12	-2.21022	-1.19432	3.72482e-07	-1.81815	-1.19706	3.34836e-05	-1.45263	-1.19947
100811552	chr14:100811552:G:A	4.65779e-11	-4.89955e-10	-0.545034	4.35264e-06	-4.89955e-10	-0.556862	0.000269774	-4.89955e-10	-0.565569
100811871	chr14:100811871:A:G	1.15619e-11	-1.73677	-0.201673	7.54431e-07	-2.11094	-0.198493	4.05279e-05	-2.24076	-0.220408
100812042	chr14:100812042:C:T	2.70473e-12	-2.20659	-1.18457	4.75272e-07	-1.58553	-1.18598	3.93548e-05	-1.3005	-1.19004
100812452	chr14:100812452:C:G	2.61649e-12	-2.1852	-1.23912	4.50834e-07	-1.58197	-1.24233	4.55931e-05	-1.10247	-1.24093
100812485	chr14:100812485:A:T	2.62562e-12	-2.21702	-1.20382	4.4717e-07	-1.62753	-1.20493	3.71744e-05	-1.33955	-1.20799
100812603	chr14:100812603:A:G	1.89629e-11	-1.44368	-2.77585e-10	3.12201e-06	-0.889166	-2.77585e-10	0.000302772	-0.450173	-2.77585e-10
100812687	chr14:100812687:A:G	1.21378e-11	-1.15734	-0.732491	6.93691e-07	-1.64465	-0.748719	3.20705e-05	-1.95055	-0.744669
100812827	chr14:100812827:G:A	3.5278e-11	-4.89955e-10	-0.8229	3.44015e-06	-4.89955e-10	-0.792128	0.000210107	-4.89955e-10	-0.815535
100812938	chr14:100812938:T:C	2.32372e-11	-4.89955e-10	-1.24041	2.19835e-06	-4.89955e-10	-1.23994	0.000137697	-4.89955e-10	-1.2381
100813179	chr14:100813179:C:T	2.4741e-11	-4.89955e-10	-1.1777	2.34494e-06	-4.89955e-10	-1.17539	0.000146872	-4.89955e-10	-1.17359
100813244	chr14:100813244:G:A	2.53712e-11	-4.89955e-10	-1.15254	2.40574e-06	-4.89955e-10	-1.14978	0.00015079	-4.89955e-10	-1.14726
100813331	chr14:100813331:G:A	5.7237e-11	-4.89955e-10	-0.338959	5.32712e-06	-4.89955e-10	-0.354832	0.000335427	-4.89955e-10	-0.34775
100813374	chr14:100813374:CT:C	4.05028e-11	-4.89955e-10	-0.684788	3.7896e-06	-4.89955e-10	-0.695383	0.000235094	-4.89955e-10	-0.703168
100814068	chr14:100814068:T:C	5.31014e-12	-1.55453	-1.16201	2.56438e-07	-2.22362	-1.16489	1.49693e-05	-2.29096	-1.16619
100814324	chr14:100814324:G:A	2.52575e-12	-2.2563	-1.20333	3.74456e-07	-1.79781	-1.21212	3.53825e-05	-1.38886	-1.20807
100814519	chr14:100814519:A:G	7.40612e-11	-0.18675	0.105482	3.88237e-06	-0.766094	0.0948961	0.000319041	-0.472585	0.0747501
100814555	chr14:100814555:A:G	1.55718e-11	-1.6407	-2.77585e-10	1.59506e-06	-1.56073	-2.77585e-10	9.53321e-05	-1.60579	-2.77585e-10
100814577	chr14:100814577:A:G	7.26406e-11	-0.182127	0.0814918	3.80621e-06	-0.76163	0.0706197	0.000312958	-0.467712	0.0506281
100814924	chr14:100814924:C:T	2.48908e-12	-2.26772	-1.20652	2.32497e-07	-2.28638	-1.20014	1.45719e-05	-2.27952	-1.20454
100814934	chr14:100814934:G:A	2.00748e-11	-1.38669	-2.77585e-10	3.36781e-06	-0.813383	-2.77585e-10	0.000330294	-0.363169	-2.77585e-10
100815048	chr14:100815048:A:C	3.42504e-11	-4.89955e-10	-0.852462	3.26339e-06	-4.89955e-10	-0.844878	0.00020593	-4.89955e-10	-0.835618
100815086	chr14:100815086:A:G	6.75537e-12	-1.33516	-1.14066	7.1737e-07	-1.21236	-1.14744	2.99479e-05	-1.6202	-1.14349
100815099	chr14:100815099:T:C	9.57165e-12	-0.973194	-1.15416	7.3453e-07	-1.17601	-1.16016	3.35784e-05	-1.49371	-1.15556
100815258	chr14:100815258:G:T	2.86555e-12	-2.10663	-1.22677	2.26358e-07	-2.28565	-1.22763	1.4718e-05	-2.24555	-1.22853
100815386	chr14:100815386:T:C	3.74477e-11	-4.89955e-10	-0.763215	3.65984e-06	-4.89955e-10	-0.730225	0.000223267	-4.89955e-10	-0.754786
100815392	chr14:100815392:C:T	1.99259e-11	-1.39414	-2.77585e-10	3.33472e-06	-0.823255	-2.77585e-10	0.00032653	-0.37463	-2.77585e-10
100816211	chr14:100816211:G:A	3.53797e-11	-4.89955e-10	-0.820022	3.33029e-06	-4.89955e-10	-0.824584	0.000206766	-4.89955e-10	-0.831567
100816451	chr14:100816451:C:T	6.86753e-10	-4.89955e-10	2.14582	6.44055e-05	-4.89955e-10	2.13755	0.00430406	-4.89955e-10	2.20416
100816726	chr14:100816726:C:T	1.82305e-11	-1.874	0.390934	1.36798e-06	-2.10196	0.387658	8.81041e-05	-2.08159	0.396953
100816759	chr14:100816759:A:G	2.21409e-11	-1.28873	-2.77585e-10	3.81973e-06	-0.687465	-2.77585e-10	0.000381169	-0.219911	-2.77585e-10
100816959	chr14:100816959:T:C	6.87271e-11	-0.110501	-0.0455149	3.5845e-06	-0.695462	-0.055562	0.000297034	-0.394833	-0.074475
100817053	chr14:100817053:T:C	8.32236e-11	-0.195096	0.230469	4.41691e-06	-0.763854	0.22165	0.000361082	-0.472652	0.198604
100817564	chr14:100817564:T:C	3.9384e-11	0.132188	-0.844988	1.65912e-06	-0.66636	-0.854996	0.000145584	-0.327459	-0.85494
100817623	chr14:100817623:G:A	1.31993e-11	-1.80599	-2.77585e-10	1.37136e-06	-1.71184	-2.77585e-10	8.48626e-05	-1.72212	-2.77585e-10
100817803	chr14:100817803:C:T	2.85264e-11	-4.89955e-10	-1.03533	2.6903e-06	-4.89955e-10	-1.03799	0.000167539	-4.89955e-10	-1.04194
100818771	chr14:100818771:T:A	2.58266e-11	-4.89955e-10	-1.13476	2.44586e-06	-4.89955e-10	-1.13325	0.000152275	-4.89955e-10	-1.13747
100818846	chr14:100818846:C:T	6.10649e-11	-4.89955e-10	-0.274221	5.8362e-06	-4.89955e-10	-0.263564	0.000367267	-4.89955e-10	-0.257063
100819010	chr14:100819010:G:C	1.44447e-11	-0.471145	-1.24468	6.33655e-07	-1.23856	-1.24534	3.48532e-05	-1.36668	-1.24533
100819020	chr14:100819020:G:A	2.41805e-11	-4.89955e-10	-1.20061	2.32008e-06	-4.89955e-10	-1.18604	0.000143614	-4.89955e-10	-1.19603
100819199	chr14:100819199:T:C	6.86068e-11	-0.157767	-2.77585e-10	4.67387e-06	-0.485657	-2.77585e-10	0.000380893	-0.220635	-2.77585e-10
100819335	chr14:100819335:C:T	2.31979e-11	-4.89955e-10	-1.2421	2.19401e-06	-4.89955e-10	-1.24191	0.000137233	-4.89955e-10	-1.24148
100819361	chr14:100819361:C:G	6.66903e-11	-0.1861	-2.77585e-10	4.56667e-06	-0.508861	-2.77585e-10	0.000370688	-0.247794	-2.77585e-10
100819484	chr14:100819484:A:AACT	4.01799e-12	-2.28576	-0.709616	3.96083e-07	-2.25385	-0.699922	2.38785e-05	-2.28384	-0.706335
100819824	chr14:100819824:A:C	1.81584e-11	-0.312311	-1.17472	1.12614e-06	-0.739614	-1.16924	7.35839e-05	-0.693705	-1.17102
100820168	chr14:100820168:G:A	8.22937e-12	-2.27845	-2.77585e-10	1.91309e-06	-1.37893	-2.77585e-10	0.000141048	-1.21405	-2.77585e-10
100820443	chr14:100820443:C:T	3.29264e-11	-4.89955e-10	-0.891885	3.13938e-06	-4.89955e-10	-0.883617	0.000195185	-4.89955e-10	-0.889206
100820621	chr14:100820621:A:G	9.41186e-12	-1.79074	-0.353444	5.55101e-07	-2.28357	-0.332681	3.4955e-05	-2.27801	-0.331077
100820629	chr14:100820629:A:C	7.45365e-11	-4.89955e-10	-0.0748699	6.88932e-06	-4.89955e-10	-0.0976723	0.000447991	-4.89955e-10	-0.0583797
100820714	chr14:100820714:C:T	4.82927e-10	1.79371	-2.77585e-10	1.08075e-05	0.352597	-2.77585e-10	0.000236361	-0.697793	-2.77585e-10
100820867	chr14:100820867:G:A	9.96638e-12	-1.84659	-0.240347	9.05827e-07	-1.88942	-0.237129	6.35785e-05	-1.77198	-0.238903
100821041	chr14:100821041:AAC:A	6.55966e-11	-0.202636	-2.77585e-10	4.44575e-06	-0.535696	-2.77585e-10	0.000360277	-0.276279	-2.77585e-10
100821174	chr14:100821174:G:A	2.22866e-11	-1.28217	-2.77585e-10	1.24854e-06	-1.80567	-2.77585e-10	6.91337e-05	-1.92711	-2.77585e-10
100821355	chr14:100821355:G:T	6.54892e-11	-0.204274	-2.77585e-10	4.47987e-06	-0.528051	-2.77585e-10	0.000363665	-0.266919	-2.77585e-10
100821365	chr14:100821365:G:T	2.62391e-11	-0.0201397	-1.09877	6.31777e-07	-1.37933	-1.10753	3.52233e-05	-1.49713	-1.10432
100821433	chr14:100821433:A:G	2.99183e-12	-2.19098	-1.0993	2.86187e-07	-2.17055	-1.1082	1.93647e-05	-2.10258	-1.09712
100821636	chr14:100821636:A:G	7.39909e-12	-1.64159	-0.743213	9.8407e-07	-1.29423	-0.749468	6.70029e-05	-1.21395	-0.744469
100821694	chr14:100821694:C:T	8.80692e-12	-1.58897	-0.62165	4.42109e-07	-2.2246	-0.619243	2.59661e-05	-2.28752	-0.618836
100821787	chr14:100821787:C:T	7.32257e-11	-4.89955e-10	-0.092613	6.78048e-06	-4.89955e-10	-0.113596	0.00043919	-4.89955e-10	-0.0782212
100822536	chr14:100822536:G:A	9.92475e-12	-0.847833	-1.24329	3.54188e-07	-1.82368	-1.24189	2.03089e-05	-1.90903	-1.24306
100822558	chr14:100822558:T:C	5.34547e-11	-0.407325	-2.77585e-10	3.71107e-06	-0.716323	-2.77585e-10	0.000296566	-0.470884	-2.77585e-10
100822645	chr14:100822645:C:T	5.77248e-11	-0.330472	-2.77585e-10	3.98662e-06	-0.644701	-2.77585e-10	0.000320484	-0.393322	-2.77585e-10
100822991	chr14:100822991:A:C	3.15176e-11	-0.935611	-2.77585e-10	5.60908e-06	-0.303257	-2.77585e-10	0.000576175	0.193259	-2.77585e-10
100823074	chr14:100823074:A:C	6.52646e-11	-0.207709	-2.77585e-10	4.28765e-06	-0.571905	-2.77585e-10	0.000345313	-0.318702	-2.77585e-10
100823442	chr14:100823442:A:T	1.05401e-10	-4.89955e-10	0.271617	1.04852e-05	-4.89955e-10	0.322317	0.000650173	-4.89955e-10	0.314086
100823735	chr14:100823735:T:C	4.75874e-11	-4.89955e-10	-0.523592	4.59759e-06	-4.89955e-10	-0.502111	0.000288643	-4.89955e-10	-0.497964
100823897	chr14:100823897:T:A	5.84867e-11	-0.31736	-2.77585e-10	4.0316e-06	-0.633481	-2.77585e-10	0.000324727	-0.380168	-2.77585e-10
100824157	chr14:100824157:A:G	2.79707e-11	-4.89955e-10	-1.055	2.63873e-06	-4.89955e-10	-1.05735	0.000164065	-4.89955e-10	-1.06289
100824233	chr14:100824233:C:T	2.78916e-11	-4.89955e-10	-1.05783	2.62821e-06	-4.89955e-10	-1.06134	0.000163949	-4.89955e-10	-1.06359
100824684	chr14:100824684:C:G	1.48521e-11	-1.68802	-2.77585e-10	1.21089e-06	-1.83629	-2.77585e-10	8.56155e-05	-1.71329	-2.77585e-10
100824997	chr14:100824997:C:A	1.61498e-11	-0.896501	-0.707747	8.75284e-07	-1.45436	-0.706494	6.94354e-05	-1.20147	-0.721291
100825770	chr14:100825770:A:G	2.33876e-11	-4.89955e-10	-1.23396	2.20992e-06	-4.89955e-10	-1.23469	0.000138276	-4.89955e-10	-1.2339
100826509	chr14:100826509:T:C	2.67888e-11	-4.89955e-10	-1.09817	2.56912e-06	-4.89955e-10	-1.08408	0.000159217	-4.89955e-10	-1.09288
100827430	chr14:100827430:G:A	3.09465e-11	-4.89955e-10	-0.953901	2.95571e-06	-4.89955e-10	-0.943904	0.000182775	-4.89955e-10	-0.954896
100827522	chr14:100827522:AC:A	2.31994e-11	-4.89955e-10	-1.24203	2.19117e-06	-4.89955e-10	-1.24321	0.000137196	-4.89955e-10	-1.24174
100827586	chr14:100827586:A:T	1.01474e-10	0.23364	-2.77585e-10	3.45352e-06	-0.788249	-2.77585e-10	0.000221475	-0.762843	-2.77585e-10
100827667	chr14:100827667:A:C	2.81263e-11	-4.89955e-10	-1.04945	2.70042e-06	-4.89955e-10	-1.03424	0.000168553	-4.89955e-10	-1.0359
100827865	chr14:100827865:T:C	2.43521e-11	-4.89955e-10	-1.19354	2.30392e-06	-4.89955e-10	-1.19303	0.00014442	-4.89955e-10	-1.19042
100829311	chr14:100829311:T:C	8.4043e-12	-2.25742	-2.77585e-10	9.30394e-07	-2.09979	-2.77585e-10	6.80353e-05	-1.94313	-2.77585e-10
100829493	chr14:100829493:G:C	2.44238e-12	-2.26901	-1.22418	2.61566e-07	-2.14501	-1.2237	1.56757e-05	-2.18801	-1.22303
100829760	chr14:100829760:T:C	8.06131e-11	0.00350177	-2.77585e-10	2.93691e-06	-0.950285	-2.77585e-10	0.000167903	-1.03977	-2.77585e-10
100830325	chr14:100830325:T:C	1.35178e-11	-1.83232	0.0501667	1.14633e-06	-1.90574	0.014665	6.72202e-05	-1.98494	0.0297619
100831178	chr14:100831178:A:G	8.13279e-12	-1.78297	-0.507284	8.48533e-07	-1.66683	-0.525058	4.47758e-05	-1.83182	-0.529665
100831626	chr14:100831626:T:G	8.87383e-12	-1.7723	-0.430757	9.26128e-07	-1.65081	-0.453578	4.89585e-05	-1.81807	-0.454113
100831694	chr14:100831694:A:G	7.81591e-12	-1.75167	-0.578329	8.19632e-07	-1.62763	-0.598912	4.31684e-05	-1.79866	-0.599381
100831830	chr14:100831830:G:C	3.49708e-11	-4.89955e-10	-0.831645	3.30873e-06	-4.89955e-10	-0.831078	0.000205403	-4.89955e-10	-0.838181
100831954	chr14:100831954:T:G	8.38337e-12	-2.25991	-2.77585e-10	7.68458e-07	-2.29101	-2.77585e-10	4.83669e-05	-2.28434	-2.77585e-10
100832453	chr14:100832453:C:A	8.49559e-11	0.0559735	-2.77585e-10	5.88941e-06	-0.254489	-2.77585e-10	0.000283477	-0.516021	-2.77585e-10
100832663	chr14:100832663:C:T	2.87375e-12	-2.27809	-1.05245	2.93184e-07	-2.19399	-1.06061	1.80112e-05	-2.22474	-1.04741
100833062	chr14:100833062:T:C	4.25725e-11	-4.89955e-10	-0.634951	4.0185e-06	-4.89955e-10	-0.636736	0.000253519	-4.89955e-10	-0.627712
100833353	chr14:100833353:G:A	1.92522e-11	-1.42854	-2.77585e-10	1.40329e-06	-1.68882	-2.77585e-10	7.79801e-05	-1.8067	-2.77585e-10
100833355	chr14:100833355:G:A	2.44801e-11	-4.89955e-10	-1.1883	2.31252e-06	-4.89955e-10	-1.18931	0.000143694	-4.89955e-10	-1.19546
100833537	chr14:100833537:C:T	2.35591e-11	-4.89955e-10	-1.22665	2.22684e-06	-4.89955e-10	-1.22706	0.000138991	-4.89955e-10	-1.22875
100833590	chr14:100833590:T:C	3.14951e-12	-2.26013	-0.978777	3.57916e-07	-2.067	-0.988105	2.16919e-05	-2.10365	-0.982567
100833623	chr14:100833623:T:C	5.20205e-12	-2.04119	-0.695919	6.26769e-07	-1.78023	-0.714591	3.85306e-05	-1.81141	-0.70029
100833755	chr14:100833755:A:G	8.12912e-12	-2.29071	-2.77585e-10	9.0938e-07	-2.12264	-2.77585e-10	6.37647e-05	-2.00795	-2.77585e-10
100833936	chr14:100833936:C:T	4.67256e-12	-1.89747	-0.946987	4.0258e-07	-1.98386	-0.953646	2.37058e-05	-2.04739	-0.950039
100834609	chr14:100834609:T:G	2.31686e-11	-4.89955e-10	-1.24336	2.18646e-06	-4.89955e-10	-1.24536	0.000136688	-4.89955e-10	-1.24545
100834701	chr14:100834701:C:G	5.89905e-11	0.849498	-1.15828	1.26828e-05	1.66301	-1.1504	0.000728241	1.58216	-1.15468
100834924	chr14:100834924:C:T	6.4736e-12	-1.83453	-0.683893	5.85395e-07	-1.87051	-0.692598	3.54632e-05	-1.91135	-0.683306
100834938	chr14:100834938:G:A	3.75887e-11	-4.89955e-10	-0.759456	3.53799e-06	-4.89955e-10	-0.764085	0.000221441	-4.89955e-10	-0.762995
100835500	chr14:100835500:C:T	2.46894e-12	-2.24457	-1.2378	3.05335e-07	-1.97594	-1.23805	2.17376e-05	-1.84715	-1.23696
100835749	chr14:100835749:C:T	7.28484e-12	-1.66461	-0.735757	6.4113e-07	-1.72969	-0.742478	3.79032e-05	-1.79243	-0.735687
100835753	chr14:100835753:C:T	4.49038e-12	-2.13948	-0.744741	3.90717e-07	-2.22847	-0.738948	2.51652e-05	-2.20741	-0.73028
100835874	chr14:100835874:G:T	3.18645e-12	-2.02664	-1.20061	3.56301e-07	-1.86075	-1.19887	2.21373e-05	-1.87242	-1.19347
100835946	chr14:100835946:C:T	1.22439e-11	-1.56476	-0.316375	1.16108e-06	-1.56745	-0.310851	6.63819e-05	-1.66432	-0.30341
100835968	chr14:100835968:T:C	7.45193e-12	-1.69819	-0.6795	6.58367e-07	-1.75923	-0.686406	3.89429e-05	-1.82236	-0.6787
100835988	chr14:100835988:CT:C	3.86883e-12	-1.9756	-1.05761	2.7499e-07	-2.24691	-1.07175	1.74574e-05	-2.23782	-1.06556
100836120	chr14:100836120:C:T	9.87796e-12	-2.09585	-2.77585e-10	1.13167e-06	-1.90395	-2.77585e-10	6.60646e-05	-1.97252	-2.77585e-10
100836463	chr14:100836463:C:G	6.91771e-12	-1.7175	-0.734571	7.2751e-07	-1.60473	-0.74104	4.47891e-05	-1.62746	-0.733731
100836502	chr14:100836502:G:A	7.95679e-12	-1.94492	-0.367214	9.93686e-07	-1.64636	-0.387616	6.08163e-05	-1.68412	-0.37117
100836831	chr14:100836831:T:C	8.14239e-12	-2.28908	-2.77585e-10	8.97371e-07	-2.13593	-2.77585e-10	6.29487e-05	-2.02083	-2.77585e-10
100836875	chr14:100836875:G:A	2.82044e-11	-4.89955e-10	-1.04668	2.66406e-06	-4.89955e-10	-1.04779	0.00016872	-4.89955e-10	-1.03491
100836889	chr14:100836889:A:T	1.42393e-11	-1.73015	-2.77585e-10	1.12763e-06	-1.90753	-2.77585e-10	6.36464e-05	-2.00981	-2.77585e-10
100836890	chr14:100836890:C:T	7.0396e-12	-1.69147	-0.743142	7.41414e-07	-1.57716	-0.749679	4.56089e-05	-1.60049	-0.74256
100837091	chr14:100837091:G:A	1.2731e-11	-1.84212	-2.77585e-10	1.57731e-06	-1.57192	-2.77585e-10	0.000113363	-1.43256	-2.77585e-10
100837300	chr14:100837300:T:C	6.75313e-12	-1.75003	-0.726125	5.99975e-07	-1.80571	-0.732803	3.55855e-05	-1.8654	-0.725815
100837344	chr14:100837344:C:T	2.31881e-11	-4.89955e-10	-1.24252	2.18801e-06	-4.89955e-10	-1.24465	0.000136759	-4.89955e-10	-1.24493
100837389	chr14:100837389:G:C	3.7316e-11	-4.89955e-10	-0.766736	3.5559e-06	-4.89955e-10	-0.759037	0.000221859	-4.89955e-10	-0.761112
100837523	chr14:100837523:A:G	2.50846e-11	-4.89955e-10	-1.16391	2.36154e-06	-4.89955e-10	-1.16833	0.000147691	-4.89955e-10	-1.16803
100837657	chr14:100837657:G:A	8.22681e-12	-2.27876	-2.77585e-10	7.87529e-07	-2.2665	-2.77585e-10	5.25383e-05	-2.20161	-2.77585e-10
100837661	chr14:100837661:T:C	3.2871e-12	-1.96972	-1.22643	2.24615e-07	-2.29044	-1.23057	1.40724e-05	-2.29046	-1.22848
100837690	chr14:100837690:T:A	8.23732e-12	-2.27748	-2.77585e-10	8.47831e-07	-2.19272	-2.77585e-10	5.81413e-05	-2.10028	-2.77585e-10
100837707	chr14:100837707:T:TC	3.21468e-12	-2.09684	-1.12159	2.57065e-07	-2.25904	-1.12703	1.64782e-05	-2.24569	-1.11543
100837841	chr14:100837841:G:A	2.68444e-11	-4.89955e-10	-1.0961	2.53632e-06	-4.89955e-10	-1.09693	0.000160351	-4.89955e-10	-1.08579
100837902	chr14:100837902:G:T	7.45746e-12	-1.89304	-0.483904	9.50585e-07	-1.57546	-0.502862	5.79993e-05	-1.61497	-0.487748
100838360	chr14:100838360:A:G	3.15252e-12	-2.2911	-0.946858	3.13207e-07	-2.23532	-0.953211	2.04597e-05	-2.19446	-0.950233
100838521	chr14:100838521:A:G	8.13592e-12	-2.28987	-2.77585e-10	8.94968e-07	-2.13861	-2.77585e-10	6.25249e-05	-2.02759	-2.77585e-10
100838538	chr14:100838538:A:G	8.94837e-12	-2.05392	-0.140766	7.92894e-07	-2.1112	-0.148508	5.11702e-05	-2.08984	-0.138152
100838783	chr14:100838783:T:C	5.62109e-12	-1.76999	-0.889647	4.88216e-07	-1.85121	-0.893436	2.75689e-05	-1.94667	-0.899794
100839194	chr14:100839194:C:T	4.4127e-12	-1.92125	-0.980422	3.02588e-07	-2.22551	-0.997522	1.93182e-05	-2.21213	-0.989972
100839251	chr14:100839251:A:G	8.13729e-12	-2.2897	-2.77585e-10	8.93226e-07	-2.14056	-2.77585e-10	6.23777e-05	-2.02995	-2.77585e-10
100839437	chr14:100839437:T:C	2.99314e-12	-2.05795	-1.23189	2.25815e-07	-2.28745	-1.22824	1.4206e-05	-2.27917	-1.23032
100839462	chr14:100839462:C:T	4.46303e-12	-1.66953	-1.2208	4.37083e-07	-1.63253	-1.22275	2.74068e-05	-1.63272	-1.21964
100839708	chr14:100839708:A:G	8.88111e-12	-1.11071	-1.09153	6.90533e-07	-1.30681	-1.09113	4.3253e-05	-1.31609	-1.08
100839783	chr14:100839783:G:T	3.34099e-12	-1.9424	-1.23749	4.19593e-07	-1.65905	-1.23707	2.39497e-05	-1.75158	-1.23562
100840110	chr14:100840110:T:C	1.21209e-11	-1.05893	-0.832297	8.26954e-07	-1.38735	-0.830301	4.87019e-05	-1.46416	-0.813279
100840177	chr14:100840177:C:T	3.24636e-12	-1.99934	-1.20928	2.3066e-07	-2.29108	-1.20337	1.44128e-05	-2.28825	-1.20679
100840271	chr14:100840271:G:A	2.64037e-11	-4.89955e-10	-1.11266	2.50586e-06	-4.89955e-10	-1.10901	0.000157088	-4.89955e-10	-1.10634
100840784	chr14:100840784:A:G	9.01182e-12	-1.5329	-0.654719	8.48359e-07	-1.52672	-0.665372	5.21606e-05	-1.55425	-0.654581
100841205	chr14:100841205:A:G	1.08407e-11	-0.939589	-1.06326	8.07983e-07	-1.18057	-1.06029	5.08424e-05	-1.18353	-1.05089
100841366	chr14:100841366:G:A	6.95096e-12	-1.36738	-1.0799	7.21197e-07	-1.27825	-1.07623	4.25286e-05	-1.34358	-1.06939
100841389	chr14:100841389:G:A	2.4195e-11	-4.89955e-10	-1.20001	2.29332e-06	-4.89955e-10	-1.19764	0.000143476	-4.89955e-10	-1.19698
100841465	chr14:100841465:T:C	3.60887e-11	-4.89955e-10	-0.80018	3.41612e-06	-4.89955e-10	-0.799138	0.000211803	-4.89955e-10	-0.807495
100842059	chr14:100842059:G:C	2.41701e-12	-2.29004	-1.21359	2.28993e-07	-2.28895	-1.21276	1.42566e-05	-2.29098	-1.21495
100842147	chr14:100842147:T:C	9.1371e-12	-2.17382	-2.77585e-10	7.69555e-07	-2.28959	-2.77585e-10	4.80625e-05	-2.29065	-2.77585e-10
100842337	chr14:100842337:A:G	1.36697e-11	-1.77098	-2.77585e-10	9.02354e-07	-2.13039	-2.77585e-10	5.14821e-05	-2.22192	-2.77585e-10
100842621	chr14:100842621:G:A	4.52533e-12	-1.91684	-0.95963	5.30523e-07	-1.7016	-0.959936	3.09548e-05	-1.76008	-0.970547
100842693	chr14:100842693:T:C	8.78361e-12	-2.21327	-2.77585e-10	7.766e-07	-2.28047	-2.77585e-10	4.81275e-05	-2.2893	-2.77585e-10
100842907	chr14:100842907:C:T	3.23589e-11	-4.89955e-10	-0.909271	3.06405e-06	-4.89955e-10	-0.907907	0.000190192	-4.89955e-10	-0.915121
100843107	chr14:100843107:C:T	8.12656e-12	-2.29102	-2.77585e-10	8.23151e-07	-2.22226	-2.77585e-10	5.67343e-05	-2.12477	-2.77585e-10
100843340	chr14:100843340:G:A	8.1273e-12	-2.29093	-2.77585e-10	9.30458e-07	-2.09972	-2.77585e-10	6.55786e-05	-1.9799	-2.77585e-10
100843344	chr14:100843344:C:T	8.84099e-12	-2.20676	-2.77585e-10	7.74618e-07	-2.28303	-2.77585e-10	4.80842e-05	-2.2902	-2.77585e-10
100843422	chr14:100843422:G:A	5.93773e-12	-1.97124	-0.633587	7.67887e-07	-1.65365	-0.638102	4.45214e-05	-1.73746	-0.62972
100843760	chr14:100843760:AGGC:A	8.14549e-12	-2.28869	-2.77585e-10	7.687e-07	-2.2907	-2.77585e-10	4.80519e-05	-2.29087	-2.77585e-10
100843826	chr14:100843826:G:A	8.22703e-12	-2.27873	-2.77585e-10	8.59973e-07	-2.1785	-2.77585e-10	5.92588e-05	-2.08124	-2.77585e-10
100843925	chr14:100843925:T:C	2.39106e-11	-4.89955e-10	-1.21184	2.2672e-06	-4.89955e-10	-1.2091	0.00014161	-4.89955e-10	-1.21008
100843999	chr14:100843999:T:C	3.2022e-12	-2.27308	-0.949238	3.02137e-07	-2.28853	-0.935986	1.88994e-05	-2.28291	-0.941106
100844309	chr14:100844309:G:A	4.30924e-11	-4.89955e-10	-0.622812	4.09193e-06	-4.89955e-10	-0.618628	0.00025365	-4.89955e-10	-0.627198
100844406	chr14:100844406:C:G	8.1327e-12	-2.29027	-2.77585e-10	8.1506e-07	-2.23214	-2.77585e-10	5.58537e-05	-2.14042	-2.77585e-10
100844458	chr14:100844458:T:G	2.63431e-11	-4.89955e-10	-1.11495	2.49957e-06	-4.89955e-10	-1.11153	0.000156053	-4.89955e-10	-1.11296
100844466	chr14:100844466:T:C	8.14913e-12	-2.28825	-2.77585e-10	7.68578e-07	-2.29086	-2.77585e-10	4.80625e-05	-2.29065	-2.77585e-10
100844637	chr14:100844637:G:A	8.16566e-12	-2.28622	-2.77585e-10	8.74725e-07	-2.16149	-2.77585e-10	6.03655e-05	-2.06274	-2.77585e-10
100844748	chr14:100844748:G:A	2.54023e-11	-4.89955e-10	-1.15132	2.37141e-06	-4.89955e-10	-1.16416	0.000147823	-4.89955e-10	-1.16713
100844909	chr14:100844909:T:C	8.20519e-12	-2.28139	-2.77585e-10	7.9308e-07	-2.25948	-2.77585e-10	5.33583e-05	-2.18612	-2.77585e-10
100844962	chr14:100844962:C:T	3.84805e-11	-4.89955e-10	-0.736008	3.63304e-06	-4.89955e-10	-0.737575	0.00022604	-4.89955e-10	-0.742442
100845039	chr14:100845039:C:G	8.12692e-12	-2.29098	-2.77585e-10	8.32201e-07	-2.21132	-2.77585e-10	5.77002e-05	-2.10789	-2.77585e-10
100845081	chr14:100845081:C:T	8.13147e-12	-2.29042	-2.77585e-10	8.39061e-07	-2.20312	-2.77585e-10	5.84068e-05	-2.09572	-2.77585e-10
100845429	chr14:100845429:C:T	3.99139e-12	-1.84411	-1.15791	3.36379e-07	-1.94909	-1.16808	2.08811e-05	-1.967	-1.15731
100845451	chr14:100845451:G:C	8.16862e-12	-2.28586	-2.77585e-10	7.68406e-07	-2.29108	-2.77585e-10	4.8123e-05	-2.28939	-2.77585e-10
100845658	chr14:100845658:C:T	1.49422e-11	-1.68197	-2.77585e-10	9.52189e-07	-2.07664	-2.77585e-10	5.3423e-05	-2.18491	-2.77585e-10
100845906	chr14:100845906:T:TG	8.33465e-12	-2.26574	-2.77585e-10	8.55397e-07	-2.18383	-2.77585e-10	5.7907e-05	-2.10431	-2.77585e-10
100846157	chr14:100846157:C:G	8.29795e-12	-2.27015	-2.77585e-10	7.80527e-07	-2.27543	-2.77585e-10	5.16586e-05	-2.2185	-2.77585e-10
100846532	chr14:100846532:G:A	9.08439e-12	-0.940805	-1.2388	7.3379e-07	-1.09682	-1.24036	5.64933e-05	-0.889316	-1.23972
100846565	chr14:100846565:G:C	8.27171e-12	-2.27332	-2.77585e-10	8.40226e-07	-2.20173	-2.77585e-10	5.71932e-05	-2.11672	-2.77585e-10
100846917	chr14:100846917:GAC:G	2.32815e-11	-4.89955e-10	-1.2385	2.20498e-06	-4.89955e-10	-1.23693	0.000137465	-4.89955e-10	-1.23979
100846953	chr14:100846953:C:T	8.15547e-12	-2.28747	-2.77585e-10	8.02881e-07	-2.24719	-2.77585e-10	5.44044e-05	-2.16671	-2.77585e-10
100847081	chr14:100847081:A:G	8.29801e-12	-2.27014	-2.77585e-10	8.34408e-07	-2.20868	-2.77585e-10	5.66511e-05	-2.12624	-2.77585e-10
100847305	chr14:100847305:A:G	8.13106e-12	-2.29047	-2.77585e-10	7.70022e-07	-2.28898	-2.77585e-10	4.80488e-05	-2.29094	-2.77585e-10
100848174	chr14:100848174:T:G	3.41496e-11	-4.89955e-10	-0.855409	3.23928e-06	-4.89955e-10	-0.852293	0.000201178	-4.89955e-10	-0.858964
100848210	chr14:100848210:GA:G	8.16569e-12	-2.28622	-2.77585e-10	7.68394e-07	-2.2911	-2.77585e-10	4.809e-05	-2.29008	-2.77585e-10
100848242	chr14:100848242:T:C	2.33709e-11	-4.89955e-10	-1.23467	2.21239e-06	-4.89955e-10	-1.23357	0.000138314	-4.89955e-10	-1.23363
100848506	chr14:100848506:C:G	8.18567e-12	-2.28377	-2.77585e-10	7.68545e-07	-2.2909	-2.77585e-10	4.81499e-05	-2.28883	-2.77585e-10
100848509	chr14:100848509:G:T	8.14744e-12	-2.28846	-2.77585e-10	8.11352e-07	-2.2367	-2.77585e-10	5.38332e-05	-2.17726	-2.77585e-10
100848608	chr14:100848608:A:AG	4.22006e-12	-1.88103	-1.06528	3.42506e-07	-2.04269	-1.05642	2.41494e-05	-1.90926	-1.06963
100848702	chr14:100848702:C:T	8.36545e-12	-2.26205	-2.77585e-10	8.23167e-07	-2.22224	-2.77585e-10	5.5553e-05	-2.14582	-2.77585e-10
100848826	chr14:100848826:A:G	1.18678e-11	-0.669591	-1.24274	1.00063e-06	-0.783172	-1.24384	7.82076e-05	-0.560394	-1.24339
100848922	chr14:100848922:C:T	8.25032e-12	-2.27591	-2.77585e-10	7.70469e-07	-2.2884	-2.77585e-10	4.839e-05	-2.28386	-2.77585e-10
100849144	chr14:100849144:A:C	1.30853e-11	-0.574336	-1.24033	1.10071e-06	-0.689838	-1.24185	8.66463e-05	-0.460105	-1.24121
100849197	chr14:100849197:A:G	8.12985e-12	-2.29062	-2.77585e-10	8.16886e-07	-2.2299	-2.77585e-10	5.59408e-05	-2.13886	-2.77585e-10
100849322	chr14:100849322:G:C	8.22608e-12	-2.27885	-2.77585e-10	7.88054e-07	-2.26583	-2.77585e-10	5.26242e-05	-2.19998	-2.77585e-10
100850181	chr14:100850181:G:A	1.18997e-11	-0.6672	-1.24244	1.00291e-06	-0.781127	-1.24361	7.81187e-05	-0.561786	-1.24314
100850404	chr14:100850404:G:A	1.07898e-11	-2.00756	-2.77585e-10	8.59396e-07	-2.17917	-2.77585e-10	5.27384e-05	-2.19781	-2.77585e-10
100851828	chr14:100851828:A:AGTT	4.9329e-11	-4.89955e-10	-0.487647	4.812e-06	-4.89955e-10	-0.456531	0.000299461	-4.89955e-10	-0.461168
100851974	chr14:100851974:C:G	7.85867e-12	-1.08577	-1.23877	8.91578e-07	-0.901874	-1.24053	6.4103e-05	-0.763057	-1.23961
100853087	chr14:100853087:A:G	3.50169e-12	-1.88715	-1.24576	3.32983e-07	-1.88153	-1.24578	2.28975e-05	-1.78635	-1.24578
100853096	chr14:100853096:G:A	2.78791e-11	-4.89955e-10	-1.05828	2.64711e-06	-4.89955e-10	-1.05417	0.000165273	-4.89955e-10	-1.05555
100853318	chr14:100853318:A:G	8.84561e-12	-1.74762	-0.458623	9.63164e-07	-1.61098	-0.454198	6.04749e-05	-1.59099	-0.469933
100853366	chr14:100853366:C:T	5.14142e-11	-4.89955e-10	-0.446244	5.02174e-06	-4.89955e-10	-0.413868	0.000312299	-4.89955e-10	-0.419191
100853505	chr14:100853505:A:T	3.40602e-11	-4.89955e-10	-0.85803	3.13279e-06	-4.89955e-10	-0.885721	0.000199577	-4.89955e-10	-0.866951
100853577	chr14:100853577:C:T	1.71944e-11	-1.54158	-2.77585e-10	2.62551e-06	-1.06237	-2.77585e-10	0.00015371	-1.12808	-2.77585e-10
100853627	chr14:100853627:A:G	8.42054e-12	-2.25549	-2.77585e-10	8.7912e-07	-2.15648	-2.77585e-10	5.99218e-05	-2.07011	-2.77585e-10
100853697	chr14:100853697:A:G	4.0823e-12	-2.22668	-0.752814	3.74944e-07	-2.24067	-0.76795	2.49555e-05	-2.18915	-0.756909
100853795	chr14:100853795:A:G	2.81471e-11	-4.89955e-10	-1.04871	2.66487e-06	-4.89955e-10	-1.04749	0.000166564	-4.89955e-10	-1.04777
100853982	chr14:100853982:G:A	1.01446e-11	-0.835448	-1.23377	1.93321e-06	-0.134662	-1.2338	0.000116206	-0.175686	-1.2321
100854554	chr14:100854554:G:A	2.32313e-11	-4.89955e-10	-1.24066	2.20438e-06	-4.89955e-10	-1.2372	0.000137937	-4.89955e-10	-1.23636
100855175	chr14:100855175:G:A	1.1357e-11	-0.863795	-1.09253	1.28409e-06	-0.681553	-1.09604	9.9958e-05	-0.467201	-1.0912
100855178	chr14:100855178:T:C	2.6913e-12	-2.26394	-1.13219	2.46019e-07	-2.28931	-1.14068	1.54231e-05	-2.28591	-1.14137
100855389	chr14:100855389:C:T	7.31281e-12	-1.30695	-1.08958	7.75141e-07	-1.19244	-1.08991	5.04658e-05	-1.15042	-1.09144
100855414	chr14:100855414:C:G	8.39743e-12	-2.25823	-2.77585e-10	8.1965e-07	-2.22652	-2.77585e-10	5.51965e-05	-2.15225	-2.77585e-10
100855421	chr14:100855421:C:T	5.78978e-12	-1.62658	-1.00348	8.11228e-07	-1.22571	-1.01114	4.76169e-05	-1.28256	-1.0174
100855451	chr14:100855451:G:A	2.58275e-11	0.083067	-1.21779	1.84959e-06	-0.193176	-1.2195	0.000133891	-0.0487569	-1.21737
100855734	chr14:100855734:C:T	8.31517e-12	-2.26808	-2.77585e-10	8.29842e-07	-2.21416	-2.77585e-10	5.61369e-05	-2.13536	-2.77585e-10
100856874	chr14:100856874:C:T	1.67131e-11	-0.71083	-0.859136	1.94326e-06	-0.49024	-0.873036	0.000153654	-0.269139	-0.859314
100857020	chr14:100857020:G:A	2.31689e-11	-4.89955e-10	-1.24335	2.19655e-06	-4.89955e-10	-1.24076	0.000137413	-4.89955e-10	-1.24016
100857209	chr14:100857209:A:G	6.60526e-11	-0.136672	-0.0590348	8.93974e-06	0.243729	-0.0808664	0.000741918	0.505894	-0.0598083
100857426	chr14:100857426:C:T	2.46286e-11	-4.89955e-10	-1.18225	2.33343e-06	-4.89955e-10	-1.18031	0.000144961	-4.89955e-10	-1.18669
100857696	chr14:100857696:G:A	3.18228e-11	0.302832	-1.22881	1.51784e-06	-0.379636	-1.23072	0.000132864	-0.0442648	-1.22956
100858186	chr14:100858186:G:A	2.20853e-11	-1.29125	-2.77585e-10	1.44293e-06	-1.66097	-2.77585e-10	9.11675e-05	-1.65045	-2.77585e-10
100858259	chr14:100858259:G:A	1.51019e-11	-1.67134	-2.77585e-10	1.08733e-06	-1.94392	-2.77585e-10	6.72826e-05	-1.95425	-2.77585e-10
100858285	chr14:100858285:C:T	8.64776e-11	-4.89955e-10	0.0737264	8.26924e-06	-4.89955e-10	0.0848981	0.000524351	-4.89955e-10	0.0990079
100858638	chr14:100858638:T:C	2.23989e-11	-1.27715	-2.77585e-10	1.46474e-06	-1.64597	-2.77585e-10	9.01335e-05	-1.66186	-2.77585e-10
100858888	chr14:100858888:T:C	2.65267e-11	-4.89955e-10	-1.10801	2.47079e-06	-4.89955e-10	-1.12311	0.00015431	-4.89955e-10	-1.12419
100859263	chr14:100859263:G:C	2.3148e-11	-4.89955e-10	-1.24425	2.19048e-06	-4.89955e-10	-1.24352	0.000136852	-4.89955e-10	-1.24425
100859490	chr14:100859490:C:T	2.59716e-12	-2.27576	-1.15599	2.65915e-07	-2.2004	-1.15182	1.72779e-05	-2.16324	-1.15048
100859625	chr14:100859625:C:T	8.03862e-12	-1.36931	-0.932588	8.71509e-07	-1.22557	-0.939607	5.60562e-05	-1.20285	-0.93395
100860070	chr14:100860070:C:T	3.45104e-09	3.76027	-2.77585e-10	4.94538e-05	1.87339	-2.77585e-10	0.00131042	1.01495	-2.77585e-10
100860100	chr14:100860100:T:C	5.87408e-11	-4.89955e-10	-0.313025	5.47275e-06	-4.89955e-10	-0.327863	0.000344238	-4.89955e-10	-0.321821
100860159	chr14:100860159:G:A	8.15802e-12	-2.28716	-2.77585e-10	1.0184e-06	-2.00941	-2.77585e-10	7.14064e-05	-1.89477	-2.77585e-10
100860345	chr14:100860345:G:A	4.58642e-11	-4.89955e-10	-0.560474	4.30409e-06	-4.89955e-10	-0.568079	0.000268134	-4.89955e-10	-0.571665
100860746	chr14:100860746:G:C	8.23842e-12	-2.27735	-2.77585e-10	8.70276e-07	-2.16659	-2.77585e-10	5.89741e-05	-2.08605	-2.77585e-10
100860980	chr14:100860980:G:A	5.73663e-11	-4.89955e-10	-0.336701	5.41571e-06	-4.89955e-10	-0.33834	0.000336121	-4.89955e-10	-0.345681
100861144	chr14:100861144:TA:T	3.21211e-11	-4.89955e-10	-0.916645	3.04924e-06	-4.89955e-10	-0.91275	0.000191114	-4.89955e-10	-0.910282
100861910	chr14:100861910:G:T	2.3402e-11	-4.89955e-10	-1.23334	2.20244e-06	-4.89955e-10	-1.23808	0.000137771	-4.89955e-10	-1.23756
100861924	chr14:100861924:C:T	7.39167e-12	-1.19479	-1.19101	6.22005e-07	-1.31059	-1.19186	3.62135e-05	-1.38205	-1.19168
100862978	chr14:100862978:C:T	2.46008e-11	-4.89955e-10	-1.18338	2.31336e-06	-4.89955e-10	-1.18894	0.000144938	-4.89955e-10	-1.18684
100863000	chr14:100863000:T:C	2.34766e-11	-4.89955e-10	-1.23016	2.22418e-06	-4.89955e-10	-1.22826	0.000138896	-4.89955e-10	-1.22943
100863019	chr14:100863019:C:A	2.34914e-11	-4.89955e-10	-1.22952	2.2256e-06	-4.89955e-10	-1.22762	0.00013902	-4.89955e-10	-1.22853
100863372	chr14:100863372:C:A	4.37885e-12	-1.98	-0.929369	4.76471e-07	-1.84039	-0.928602	2.89784e-05	-1.86926	-0.927346
100863589	chr14:100863589:G:A	3.76719e-11	-1.26972	0.512476	3.04933e-06	-1.43328	0.520561	0.000179032	-1.48262	0.507036
100863774	chr14:100863774:C:T	2.31127e-11	-4.89955e-10	-1.24578	2.18572e-06	-4.89955e-10	-1.2457	0.000136645	-4.89955e-10	-1.24577
100863964	chr14:100863964:C:G	2.50134e-12	-2.28032	-1.18901	2.87752e-07	-2.08496	-1.18835	1.969e-05	-1.99598	-1.18706
100864272	chr14:100864272:G:A	2.40045e-11	-4.89955e-10	-1.20792	2.27201e-06	-4.89955e-10	-1.20698	0.000142463	-4.89955e-10	-1.20407
100864343	chr14:100864343:T:A	6.72756e-11	-4.89955e-10	-0.177362	6.33257e-06	-4.89955e-10	-0.181938	0.000394106	-4.89955e-10	-0.186534
100864484	chr14:100864484:A:T	4.71361e-11	-4.89955e-10	-0.533121	4.42864e-06	-4.89955e-10	-0.539552	0.000278713	-4.89955e-10	-0.53297
100864549	chr14:100864549:C:T	4.34012e-11	-4.89955e-10	-0.615673	4.07866e-06	-4.89955e-10	-0.621877	0.000256495	-4.89955e-10	-0.616043
100864558	chr14:100864558:T:C	8.29235e-12	-2.27083	-2.77585e-10	8.26904e-07	-2.21771	-2.77585e-10	5.04413e-05	-2.24234	-2.77585e-10
100866065	chr14:100866065:T:C	2.40884e-11	-4.89955e-10	-1.20443	2.28165e-06	-4.89955e-10	-1.20274	0.000142599	-4.89955e-10	-1.20311
100866112	chr14:100866112:G:A	5.4043e-12	-1.66622	-1.03274	1.01103e-06	-0.973065	-1.04361	6.20763e-05	-0.994408	-1.04038
100866219	chr14:100866219:G:A	8.2804e-12	-2.27227	-2.77585e-10	8.4488e-07	-2.1962	-2.77585e-10	5.48314e-05	-2.15889	-2.77585e-10
100866428	chr14:100866428:A:G	2.74022e-10	-4.89955e-10	1.22705	2.63899e-05	-4.89955e-10	1.24534	0.00169332	-4.89955e-10	1.27129
100866934	chr14:100866934:C:T	9.04528e-12	-2.18392	-2.77585e-10	1.4628e-06	-1.64729	-2.77585e-10	7.86859e-05	-1.79769	-2.77585e-10
100867438	chr14:100867438:T:C	3.00891e-12	-2.09924	-1.18535	2.66932e-07	-2.16463	-1.18377	1.76186e-05	-2.11067	-1.18352
100867624	chr14:100867624:C:T	3.54946e-12	-2.29055	-0.828813	3.8624e-07	-2.12949	-0.84945	2.59194e-05	-2.06858	-0.839579
100868082	chr14:100868082:A:G	4.15734e-12	-1.81099	-1.15029	3.56703e-07	-1.91502	-1.14348	2.06955e-05	-1.98713	-1.14611
100868408	chr14:100868408:G:T	1.47442e-11	-0.620917	-1.07439	1.98736e-06	-0.269038	-1.0718	0.000154642	-0.0443677	-1.07767
100868418	chr14:100868418:T:C	1.06121e-11	-0.978832	-1.04533	1.16571e-06	-0.839006	-1.03531	7.93348e-05	-0.746544	-1.04293
100868502	chr14:100868502:A:G	2.54668e-11	-4.89955e-10	-1.14878	2.38791e-06	-4.89955e-10	-1.15723	0.000149836	-4.89955e-10	-1.15361
100870992	chr14:100870992:A:G	2.43603e-12	-2.2564	-1.23939	2.2872e-07	-2.2655	-1.2374	1.45247e-05	-2.24903	-1.23827
100871052	chr14:100871052:T:A	4.15727e-12	-2.25633	-0.704972	4.24992e-07	-2.16328	-0.720046	2.61497e-05	-2.18216	-0.717159
100871219	chr14:100871219:C:T	2.57154e-12	-2.28767	-1.15398	2.41289e-07	-2.28862	-1.16079	1.50947e-05	-2.29026	-1.15855
100871951	chr14:100871951:CCT:C	4.2736e-12	-1.70396	-1.22975	2.40255e-07	-2.21968	-1.23402	1.44204e-05	-2.26248	-1.23203
100872311	chr14:100872311:C:T	2.31445e-11	-4.89955e-10	-1.2444	2.18806e-06	-4.89955e-10	-1.24463	0.000136825	-4.89955e-10	-1.24445
100872547	chr14:100872547:G:T	2.36161e-11	-4.89955e-10	-1.22423	2.23396e-06	-4.89955e-10	-1.22387	0.000139434	-4.89955e-10	-1.22556
100872642	chr14:100872642:T:C	2.98853e-11	-4.89955e-10	-0.988794	2.82348e-06	-4.89955e-10	-0.989675	0.000177062	-4.89955e-10	-0.986651
100872687	chr14:100872687:T:C	4.37586e-11	-4.89955e-10	-0.607471	4.15551e-06	-4.89955e-10	-0.603209	0.000259967	-4.89955e-10	-0.602598
100872737	chr14:100872737:A:G	4.86521e-12	-2.27322	-0.530828	7.23713e-07	-1.8082	-0.542804	5.59875e-05	-1.59894	-0.539083
100872760	chr14:100872760:G:A	2.38395e-11	-4.89955e-10	-1.21482	2.25292e-06	-4.89955e-10	-1.21542	0.000140283	-4.89955e-10	-1.21949
100872964	chr14:100872964:C:T	3.75429e-12	-1.82427	-1.23899	2.29821e-07	-2.2564	-1.2417	1.40035e-05	-2.28339	-1.24046
100873757	chr14:100873757:G:T	4.09328e-12	-1.76474	-1.21207	2.394e-07	-2.23861	-1.21865	1.44904e-05	-2.27413	-1.21554
100874132	chr14:100874132:G:C	3.09612e-11	0.0414768	-0.9949	3.94168e-06	0.336528	-0.992565	0.000320367	0.60489	-0.998576
100874235	chr14:100874235:T:C	2.99884e-12	-2.27509	-1.01284	3.25767e-07	-2.12637	-1.02285	2.31288e-05	-2.00706	-1.01501
100874297	chr14:100874297:A:G	3.60206e-12	-1.86505	-1.2396	2.28865e-07	-2.26593	-1.23634	1.39817e-05	-2.28741	-1.238
100874375	chr14:100874375:T:C	3.54392e-11	-4.89955e-10	-0.81834	3.3904e-06	-4.89955e-10	-0.806697	0.000208764	-4.89955e-10	-0.821947
100874698	chr14:100874698:C:T	8.1684e-12	-2.28589	-2.77585e-10	7.90909e-07	-2.26222	-2.77585e-10	5.01135e-05	-2.24886	-2.77585e-10
100874954	chr14:100874954:G:A	2.38062e-11	-4.89955e-10	-1.21621	2.25286e-06	-4.89955e-10	-1.21545	0.000141103	-4.89955e-10	-1.21366
100876034	chr14:100876034:C:A	3.02643e-11	-4.89955e-10	-0.976191	2.87154e-06	-4.89955e-10	-0.972795	0.000179879	-4.89955e-10	-0.970868
100876324	chr14:100876324:TC:T	3.23745e-12	-2.23724	-0.974129	3.12872e-07	-2.21262	-0.976987	1.9103e-05	-2.23067	-0.982643
100876384	chr14:100876384:A:G	7.18301e-12	-1.32049	-1.09395	9.79243e-07	-0.956137	-1.09248	7.3154e-05	-0.78125	-1.08934
100876519	chr14:100876519:T:C	3.13786e-11	-4.89955e-10	-0.940032	2.93665e-06	-4.89955e-10	-0.950373	0.000184985	-4.89955e-10	-0.942878
100876668	chr14:100876668:A:G	4.34843e-12	-2.08833	-0.828015	3.82068e-07	-2.1703	-0.819503	2.42361e-05	-2.15484	-0.820466
100876732	chr14:100876732:T:C	3.3504e-12	-2.11385	-1.06323	2.65178e-07	-2.28978	-1.06521	1.6677e-05	-2.28796	-1.06117
100876990	chr14:100876990:G:A	2.70635e-12	-2.18451	-1.20605	2.32826e-07	-2.28195	-1.20315	1.48703e-05	-2.25925	-1.20453
100877215	chr14:100877215:C:T	2.43852e-12	-2.25015	-1.24462	2.2134e-07	-2.2908	-1.2449	1.38855e-05	-2.2877	-1.2446
100877805	chr14:100877805:G:T	3.41338e-11	-4.89955e-10	-0.85587	3.18932e-06	-4.89955e-10	-0.867835	0.000201277	-4.89955e-10	-0.858472
100877851	chr14:100877851:C:T	5.24033e-11	-4.89955e-10	-0.427189	4.92989e-06	-4.89955e-10	-0.432328	0.000307234	-4.89955e-10	-0.435544
100877896	chr14:100877896:A:G	7.06067e-11	-4.89955e-10	-0.129033	6.7673e-06	-4.89955e-10	-0.115541	0.000425022	-4.89955e-10	-0.111013
100878412	chr14:100878412:A:G	2.67563e-12	-2.20888	-1.19309	2.37749e-07	-2.27311	-1.19107	1.52592e-05	-2.2458	-1.19217
100878799	chr14:100878799:G:A	6.51768e-11	-4.89955e-10	-0.209055	6.24313e-06	-4.89955e-10	-0.196162	0.000392416	-4.89955e-10	-0.19083
100878987	chr14:100878987:G:A	2.31321e-11	-4.89955e-10	-1.24494	2.18805e-06	-4.89955e-10	-1.24463	0.000136817	-4.89955e-10	-1.24451
100879167	chr14:100879167:C:T	2.49505e-12	-2.22627	-1.24558	2.23411e-07	-2.28086	-1.24553	1.40557e-05	-2.27459	-1.24554
100879292	chr14:100879292:G:A	2.54289e-12	-2.20752	-1.24534	2.25221e-07	-2.27296	-1.24535	1.41985e-05	-2.26466	-1.24536
100879309	chr14:100879309:G:A	2.40706e-12	-2.26436	-1.24339	2.21788e-07	-2.29074	-1.24293	1.38611e-05	-2.29066	-1.24341
100879436	chr14:100879436:T:C	2.34943e-12	-2.28806	-1.24393	2.6696e-07	-2.10307	-1.24523	1.90536e-05	-1.97118	-1.24472
100879470	chr14:100879470:G:A	2.51297e-12	-2.21906	-1.24563	2.23696e-07	-2.27955	-1.24556	1.40134e-05	-2.27745	-1.24568
100879699	chr14:100879699:C:A	2.47245e-12	-2.24962	-1.23133	2.37215e-07	-2.23756	-1.22887	1.50952e-05	-2.21934	-1.22943
100879977	chr14:100879977:C:T	3.72067e-12	-1.84766	-1.22459	3.63776e-07	-1.81275	-1.22611	2.13049e-05	-1.87989	-1.22433
100880315	chr14:100880315:A:G	6.09268e-12	-1.92522	-0.653848	3.98167e-07	-2.28452	-0.664008	2.48819e-05	-2.29018	-0.658834
100880322	chr14:100880322:C:T	2.48916e-11	-4.89955e-10	-1.17163	2.34346e-06	-4.89955e-10	-1.17602	0.000146507	-4.89955e-10	-1.17608
100880481	chr14:100880481:G:A	2.33543e-11	-4.89955e-10	-1.23538	2.20939e-06	-4.89955e-10	-1.23493	0.000138143	-4.89955e-10	-1.23486
100880600	chr14:100880600:G:C	3.82916e-11	-4.89955e-10	-0.740928	3.57079e-06	-4.89955e-10	-0.754858	0.000224532	-4.89955e-10	-0.749133
100880700	chr14:100880700:AG:A	3.49338e-12	-1.90686	-1.22843	2.34056e-07	-2.25669	-1.22315	1.4168e-05	-2.28647	-1.2257
100880753	chr14:100880753:C:T	2.55574e-11	-4.89955e-10	-1.14523	2.43056e-06	-4.89955e-10	-1.13952	0.000150849	-4.89955e-10	-1.14687
100882235	chr14:100882235:C:T	1.29009e-11	-1.82886	-2.77585e-10	1.44008e-06	-1.66295	-2.77585e-10	9.4054e-05	-1.61928	-2.77585e-10
100882247	chr14:100882247:C:G	1.71894e-11	-2.283	0.741132	1.66447e-06	-2.24515	0.727014	0.000104141	-2.27254	0.755136
100883117	chr14:100883117:G:T	1.19547e-11	-1.90504	-2.77585e-10	8.82052e-07	-2.15315	-2.77585e-10	5.28789e-05	-2.19515	-2.77585e-10
100883427	chr14:100883427:C:T	2.93337e-12	-2.06477	-1.24523	2.21084e-07	-2.29109	-1.24577	1.40546e-05	-2.27457	-1.24563
100883937	chr14:100883937:C:T	1.39389e-11	-1.75147	-2.77585e-10	1.03969e-06	-1.98872	-2.77585e-10	6.61844e-05	-1.97071	-2.77585e-10
100883961	chr14:100883961:T:C	4.35198e-12	-2.19048	-0.725051	4.173e-07	-2.17819	-0.723404	2.75523e-05	-2.12148	-0.72559
100884333	chr14:100884333:C:CTCT	2.49152e-12	-2.24534	-1.22793	2.45062e-07	-2.21013	-1.22375	1.69958e-05	-2.10445	-1.22574
100884946	chr14:100884946:C:G	9.26756e-12	-2.28783	0.128193	9.61732e-07	-2.20955	0.142884	5.751e-05	-2.24566	0.134463
100885031	chr14:100885031:G:A	9.45218e-12	-2.13991	-2.77585e-10	9.41286e-07	-2.08815	-2.77585e-10	6.12025e-05	-2.04896	-2.77585e-10
100885527	chr14:100885527:T:G	2.35804e-11	-4.89955e-10	-1.22574	2.2311e-06	-4.89955e-10	-1.22515	0.000139282	-4.89955e-10	-1.22665
100886324	chr14:100886324:C:A	2.62821e-11	-4.89955e-10	-1.11727	2.47452e-06	-4.89955e-10	-1.1216	0.000154431	-4.89955e-10	-1.1234
100886721	chr14:100886721:AAAT:A	3.66617e-12	-1.84809	-1.23892	2.33556e-07	-2.24672	-1.23525	1.40781e-05	-2.2815	-1.23703
100886732	chr14:100886732:TCTAATTGAAATACAAA:T	3.66033e-12	-1.84627	-1.24233	2.32706e-07	-2.246	-1.23962	1.40267e-05	-2.28123	-1.24096
100886784	chr14:100886784:A:T	8.62845e-11	-1.0121	1.0836	1.62046e-05	-0.314863	1.07251	0.00108044	-0.268172	1.09014
100886796	chr14:100886796:A:G	2.31136e-11	-4.89955e-10	-1.24574	2.18561e-06	-4.89955e-10	-1.24575	0.000136648	-4.89955e-10	-1.24575
100887432	chr14:100887432:A:G	3.45262e-12	-1.92269	-1.22433	2.32524e-07	-2.26826	-1.21815	1.41892e-05	-2.28965	-1.22103
100887645	chr14:100887645:TTCTCC:T	8.97601e-12	-2.27247	0.0808677	1.34954e-06	-1.77387	0.045993	0.000101789	-1.60712	0.0668706
100887673	chr14:100887673:T:C	9.35016e-12	-2.15077	-2.77585e-10	8.1787e-07	-2.2287	-2.77585e-10	4.99984e-05	-2.25116	-2.77585e-10
100887934	chr14:100887934:CAGCCTGGG:C	4.25179e-11	-1.50855	0.872311	6.85196e-06	-0.964656	0.861546	0.000450403	-0.92733	0.87432
100888354	chr14:100888354:A:G	3.05567e-12	-2.25096	-1.0182	2.89436e-07	-2.25342	-1.01404	1.83176e-05	-2.24179	-1.0135
100888451	chr14:100888451:G:T	2.99016e-11	-2.28952	1.30127	3.56794e-06	-2.0582	1.30254	0.000230517	-2.03261	1.30978
100888470	chr14:100888470:A:AAGCC	3.87057e-11	-2.15584	1.42567	3.13185e-06	-2.27593	1.38991	0.000205376	-2.25721	1.4189
100888474	chr14:100888474:C:G	8.26269e-12	-2.27441	-2.77585e-10	7.69189e-07	-2.29006	-2.77585e-10	4.80594e-05	-2.29072	-2.77585e-10
100888622	chr14:100888622:A:G	8.38045e-12	-2.26026	-2.77585e-10	7.71081e-07	-2.28761	-2.77585e-10	4.87961e-05	-2.2755	-2.77585e-10
100888741	chr14:100888741:A:G	3.40448e-12	-1.95741	-1.20366	2.35981e-07	-2.27696	-1.19468	1.4485e-05	-2.29109	-1.19895
100889014	chr14:100889014:C:T	5.56197e-11	-4.89955e-10	-0.367622	5.293e-06	-4.89955e-10	-0.361258	0.000330718	-4.89955e-10	-0.361886
100889063	chr14:100889063:A:G	3.39706e-12	-1.95768	-1.20557	2.36596e-07	-2.27133	-1.19771	1.44816e-05	-2.29035	-1.19993
100889329	chr14:100889329:T:C	3.14195e-11	-4.89955e-10	-0.93873	2.97637e-06	-4.89955e-10	-0.936941	0.000185734	-4.89955e-10	-0.938837
100889570	chr14:100889570:T:A	3.50382e-12	-1.90086	-1.23145	2.32355e-07	-2.26079	-1.22635	1.41166e-05	-2.28707	-1.22873
100889673	chr14:100889673:A:G	6.14661e-12	-1.38715	-1.18311	2.79983e-07	-2.11637	-1.1843	1.71389e-05	-2.13677	-1.18503
100889831	chr14:100889831:C:A	3.38235e-12	-1.94409	-1.2235	2.3105e-07	-2.27553	-1.21724	1.41931e-05	-2.29016	-1.22024
100889837	chr14:100889837:G:A	8.53702e-12	-2.24175	-2.77585e-10	8.84761e-07	-2.15008	-2.77585e-10	5.83545e-05	-2.09662	-2.77585e-10
100890131	chr14:100890131:A:G	4.68472e-11	-4.89955e-10	-0.539268	4.40421e-06	-4.89955e-10	-0.545084	0.00027637	-4.89955e-10	-0.541412
100890361	chr14:100890361:C:T	1.51371e-11	-1.66901	-2.77585e-10	1.06036e-06	-1.96904	-2.77585e-10	6.28353e-05	-2.02264	-2.77585e-10
100890465	chr14:100890465:G:A	1.39943e-11	-1.74751	-2.77585e-10	1.08579e-06	-1.94534	-2.77585e-10	7.48086e-05	-1.84822	-2.77585e-10
100890708	chr14:100890708:T:A	2.62022e-11	-4.89955e-10	-1.12031	2.49638e-06	-4.89955e-10	-1.1128	0.000155043	-4.89955e-10	-1.11945
100890745	chr14:100890745:T:C	1.19562e-11	-1.90491	-2.77585e-10	1.04187e-06	-1.98663	-2.77585e-10	7.32246e-05	-1.86962	-2.77585e-10
100890748	chr14:100890748:A:G	1.14527e-11	-1.94793	-2.77585e-10	9.31584e-07	-2.09851	-2.77585e-10	5.77362e-05	-2.10727	-2.77585e-10
100891007	chr14:100891007:T:C	2.42715e-11	-4.89955e-10	-1.19686	2.27997e-06	-4.89955e-10	-1.20348	0.000143598	-4.89955e-10	-1.19614
100891319	chr14:100891319:G:A	2.33469e-11	-4.89955e-10	-1.2357	2.20974e-06	-4.89955e-10	-1.23477	0.000138186	-4.89955e-10	-1.23456
100891664	chr14:100891664:G:A	1.96526e-11	-1.40795	-2.77585e-10	1.40488e-06	-1.68769	-2.77585e-10	8.69893e-05	-1.69737	-2.77585e-10
100891757	chr14:100891757:T:C	2.42478e-11	-4.89955e-10	-1.19783	2.29874e-06	-4.89955e-10	-1.19528	0.0001439	-4.89955e-10	-1.19403
100892031	chr14:100892031:G:A	1.54492e-11	-1.6486	-2.77585e-10	1.26097e-06	-1.79576	-2.77585e-10	7.6617e-05	-1.82433	-2.77585e-10
100892203	chr14:100892203:A:G	4.54238e-11	0.264077	-0.8342	9.24221e-06	1.04215	-0.846012	0.000646438	1.15164	-0.843311
100892668	chr14:100892668:C:T	8.35837e-12	-2.2629	-2.77585e-10	7.82693e-07	-2.27266	-2.77585e-10	4.83719e-05	-2.28423	-2.77585e-10
100893740	chr14:100893740:ACT:A	3.74337e-11	-0.763588	-2.77585e-10	1.64696e-06	-1.52871	-2.77585e-10	9.27762e-05	-1.63296	-2.77585e-10
100893752	chr14:100893752:G:A	2.34299e-11	-4.89955e-10	-1.23215	2.21539e-06	-4.89955e-10	-1.23221	0.000138721	-4.89955e-10	-1.23069
100893817	chr14:100893817:T:C	3.29323e-11	-0.658224	-0.233482	2.35752e-06	-0.920322	-0.249712	0.000147905	-0.9527	-0.213886
100893831	chr14:100893831:C:T	2.21062e-11	-0.401158	-0.889144	5.8746e-07	-1.678	-0.881587	3.58755e-05	-1.7149	-0.8682
100893953	chr14:100893953:T:C	2.31788e-11	-4.89955e-10	-1.24292	2.19263e-06	-4.89955e-10	-1.24254	0.000137067	-4.89955e-10	-1.24268
100893983	chr14:100893983:A:C	2.31773e-11	-4.89955e-10	-1.24299	2.19248e-06	-4.89955e-10	-1.24261	0.000137058	-4.89955e-10	-1.24275
100894053	chr14:100894053:G:A	1.1509e-11	-1.94303	-2.77585e-10	9.67928e-07	-2.06024	-2.77585e-10	6.01432e-05	-2.06643	-2.77585e-10
100894108	chr14:100894108:A:G	2.31198e-11	-4.89955e-10	-1.24547	2.18652e-06	-4.89955e-10	-1.24533	0.000136697	-4.89955e-10	-1.24539
100894654	chr14:100894654:T:G	3.03984e-11	-4.89955e-10	-0.971769	2.8997e-06	-4.89955e-10	-0.963038	0.000181851	-4.89955e-10	-0.959964
100894703	chr14:100894703:C:T	1.81325e-11	-1.48846	-2.77585e-10	1.32073e-06	-1.74946	-2.77585e-10	8.1703e-05	-1.76006	-2.77585e-10
100895066	chr14:100895066:T:C	7.76113e-11	-0.116873	0.0824275	1.83575e-05	0.831846	0.0505506	0.00127048	0.913971	0.0700242
100895224	chr14:100895224:G:A	2.31275e-11	-4.89955e-10	-1.24514	2.18711e-06	-4.89955e-10	-1.24506	0.000136779	-4.89955e-10	-1.24478
100895281	chr14:100895281:A:G	1.90291e-11	-1.44019	-2.77585e-10	1.37318e-06	-1.71052	-2.77585e-10	8.478e-05	-1.72309	-2.77585e-10
100895497	chr14:100895497:C:A	1.98807e-11	-1.39641	-2.77585e-10	1.42695e-06	-1.67211	-2.77585e-10	8.80871e-05	-1.68483	-2.77585e-10
100895584	chr14:100895584:G:A	1.16427e-11	-0.704371	-1.22711	4.38656e-07	-1.62448	-1.22721	2.53912e-05	-1.70256	-1.22618
100895676	chr14:100895676:G:A	3.41081e-11	-4.89955e-10	-0.856623	3.25528e-06	-4.89955e-10	-0.847367	0.00020199	-4.89955e-10	-0.854935
100896230	chr14:100896230:C:G	2.31945e-11	-4.89955e-10	-1.24224	2.19309e-06	-4.89955e-10	-1.24233	0.000137223	-4.89955e-10	-1.24154
100897005	chr14:100897005:A:C	2.31152e-11	-4.89955e-10	-1.24567	2.18568e-06	-4.89955e-10	-1.24572	0.000136647	-4.89955e-10	-1.24575
100897021	chr14:100897021:T:C	4.07413e-12	-2.2667	-0.7148	4.01149e-07	-2.22863	-0.712439	2.51721e-05	-2.23718	-0.700238
100897091	chr14:100897091:G:A	6.25918e-11	-4.89955e-10	-0.249524	5.88622e-06	-4.89955e-10	-0.25503	0.000371808	-4.89955e-10	-0.244775
100897166	chr14:100897166:C:T	1.0371e-11	-2.04714	-2.77585e-10	8.83335e-07	-2.1517	-2.77585e-10	5.5347e-05	-2.14953	-2.77585e-10
100897484	chr14:100897484:A:C	3.58209e-11	-4.89955e-10	-0.807627	3.41805e-06	-4.89955e-10	-0.798574	0.000212366	-4.89955e-10	-0.804841
100898229	chr14:100898229:G:T	2.43369e-12	-2.28437	-1.21238	2.34715e-07	-2.26508	-1.21195	1.45354e-05	-2.27494	-1.21163
100898450	chr14:100898450:T:G	6.89615e-12	-1.31554	-1.13966	3.62648e-07	-1.9064	-1.13556	2.3241e-05	-1.87975	-1.13748
100898465	chr14:100898465:A:C	5.13917e-11	-0.811897	0.365215	2.99552e-06	-1.30356	0.373029	0.000159255	-1.46151	0.368862
100898684	chr14:100898684:G:A	2.30352e-11	-1.83707	0.587935	1.71216e-06	-2.07728	0.587392	9.33794e-05	-2.21238	0.585896
100898710	chr14:100898710:C:T	3.21842e-11	-4.89955e-10	-0.914685	3.04597e-06	-4.89955e-10	-0.913825	0.000190536	-4.89955e-10	-0.913314
100898715	chr14:100898715:G:A	4.15691e-12	-1.99695	-0.964438	3.02724e-07	-2.27412	-0.948463	1.84601e-05	-2.29066	-0.956877
100898771	chr14:100898771:T:C	2.70157e-12	-2.25337	-1.13896	2.49499e-07	-2.27649	-1.13945	1.53277e-05	-2.28863	-1.14486
100898928	chr14:100898928:C:A	2.94007e-12	-2.28308	-1.02465	2.83658e-07	-2.26659	-1.02104	1.87068e-05	-2.21351	-1.02076
100899053	chr14:100899053:C:T	1.72421e-11	-1.5388	-2.77585e-10	9.81454e-07	-2.04636	-2.77585e-10	5.39892e-05	-2.17437	-2.77585e-10
100899054	chr14:100899054:G:A	2.99854e-11	-4.89955e-10	-0.98545	2.84052e-06	-4.89955e-10	-0.983657	0.000177763	-4.89955e-10	-0.9827
100899201	chr14:100899201:G:A	6.38325e-12	-1.50516	-1.02732	4.68901e-07	-1.75186	-1.03315	2.49419e-05	-1.9162	-1.0304
100899217	chr14:100899217:A:G	3.7392e-12	-2.2145	-0.852781	3.35551e-07	-2.2792	-0.84042	2.1555e-05	-2.24719	-0.845354
100899228	chr14:100899228:C:T	4.0545e-12	-2.14317	-0.843162	3.3488e-07	-2.29104	-0.830588	2.11139e-05	-2.27777	-0.835458
100899359	chr14:100899359:C:T	1.46739e-11	-1.70009	-2.77585e-10	1.28214e-06	-1.77911	-2.77585e-10	8.65469e-05	-1.70247	-2.77585e-10
100899469	chr14:100899469:C:T	2.3956e-11	-4.89955e-10	-1.20994	2.26408e-06	-4.89955e-10	-1.21048	0.000141729	-4.89955e-10	-1.20923
100900616	chr14:100900616:G:A	2.53852e-11	-4.89955e-10	-1.15199	2.40521e-06	-4.89955e-10	-1.15001	0.000150487	-4.89955e-10	-1.14927
100900886	chr14:100900886:C:T	2.23676e-11	-1.27855	-2.77585e-10	2.0725e-06	-1.29889	-2.77585e-10	0.000151406	-1.14319	-2.77585e-10
100900901	chr14:100900901:A:C	5.03345e-11	-4.89955e-10	-0.467468	4.84173e-06	-4.89955e-10	-0.450372	0.000314047	-4.89955e-10	-0.41361
100900995	chr14:100900995:G:A	2.95577e-12	-2.24101	-1.06139	2.78943e-07	-2.25153	-1.05286	1.82156e-05	-2.20453	-1.05634
100901312	chr14:100901312:C:T	2.6253e-12	-2.19582	-1.22514	2.44942e-07	-2.20904	-1.22534	1.48281e-05	-2.23919	-1.22744
100902154	chr14:100902154:G:A	8.77469e-12	-2.21429	-2.77585e-10	7.83202e-07	-2.27201	-2.77585e-10	4.8708e-05	-2.27731	-2.77585e-10
100902779	chr14:100902779:G:T	3.71917e-12	-2.16459	-0.908069	3.15287e-07	-2.28635	-0.895562	2.00961e-05	-2.26305	-0.89958
100902894	chr14:100902894:C:T	6.87874e-11	-4.89955e-10	-0.155138	6.52566e-06	-4.89955e-10	-0.151902	0.000408024	-4.89955e-10	-0.151826
100903111	chr14:100903111:A:G	2.67223e-11	-4.89955e-10	-1.10066	2.52304e-06	-4.89955e-10	-1.10218	0.000158111	-4.89955e-10	-1.09986
100903224	chr14:100903224:A:G	3.4806e-12	-2.17031	-0.968649	3.46804e-07	-2.11898	-0.967656	2.11624e-05	-2.14431	-0.966615
100903434	chr14:100903434:T:C	5.75086e-11	-4.89955e-10	-0.334225	5.52598e-06	-4.89955e-10	-0.318183	0.000364058	-4.89955e-10	-0.265839
100904072	chr14:100904072:C:T	2.90047e-11	-4.89955e-10	-1.0187	2.75086e-06	-4.89955e-10	-1.01573	0.000172829	-4.89955e-10	-1.01085
100904264	chr14:100904264:C:A	4.81854e-12	-2.29097	-0.522718	5.67334e-07	-2.09431	-0.500137	3.88909e-05	-1.99046	-0.511927
100904922	chr14:100904922:G:A	2.31286e-11	-4.89955e-10	-1.24509	2.18695e-06	-4.89955e-10	-1.24514	0.000136742	-4.89955e-10	-1.24506
100905933	chr14:100905933:GA:G	6.93764e-11	-4.89955e-10	-0.146612	6.51584e-06	-4.89955e-10	-0.153408	0.000412374	-4.89955e-10	-0.141222
100906070	chr14:100906070:T:A	9.00495e-12	-2.18838	-2.77585e-10	7.94527e-07	-2.25765	-2.77585e-10	4.9633e-05	-2.2585	-2.77585e-10
100906159	chr14:100906159:A:G	2.68268e-11	-4.89955e-10	-1.09676	2.55256e-06	-4.89955e-10	-1.09055	0.000163313	-4.89955e-10	-1.06749
100906188	chr14:100906188:G:A	2.76668e-11	-4.89955e-10	-1.06593	2.63283e-06	-4.89955e-10	-1.05959	0.000168767	-4.89955e-10	-1.03463
100906404	chr14:100906404:T:G	4.81672e-11	0.314389	-0.825869	3.23611e-06	-0.0301161	-0.823155	0.000165907	-0.242455	-0.809269
100906597	chr14:100906597:G:A	2.48117e-11	-4.89955e-10	-1.17484	2.35083e-06	-4.89955e-10	-1.17287	0.000146925	-4.89955e-10	-1.17323
100906731	chr14:100906731:A:G	4.93832e-11	-4.89955e-10	-0.486548	4.73474e-06	-4.89955e-10	-0.472716	0.000311811	-4.89955e-10	-0.420754
100906902	chr14:100906902:T:C	4.51575e-11	-4.89955e-10	-0.576003	4.32492e-06	-4.89955e-10	-0.56325	0.000284133	-4.89955e-10	-0.513709
100906948	chr14:100906948:G:T	4.50755e-11	-4.89955e-10	-0.57782	4.31685e-06	-4.89955e-10	-0.565117	0.000283707	-4.89955e-10	-0.51521
100907124	chr14:100907124:T:C	4.59811e-11	-4.89955e-10	-0.557929	4.40499e-06	-4.89955e-10	-0.544907	0.000289765	-4.89955e-10	-0.494083
100907636	chr14:100907636:A:G	3.19465e-12	-2.19626	-1.02842	4.83724e-07	-1.73969	-1.0142	3.58239e-05	-1.56386	-1.02068
100907656	chr14:100907656:G:A	1.24688e-11	-2.11244	0.249514	1.16383e-06	-2.12039	0.24447	7.67679e-05	-2.07466	0.252295
100907694	chr14:100907694:C:A	6.83042e-11	-4.89955e-10	-0.162187	6.47312e-06	-4.89955e-10	-0.159986	0.000409623	-4.89955e-10	-0.147916
100908221	chr14:100908221:C:T	4.04174e-11	-4.89955e-10	-0.686899	3.86918e-06	-4.89955e-10	-0.6746	0.000252993	-4.89955e-10	-0.62979
100908236	chr14:100908236:AC:A	9.55792e-11	-4.89955e-10	0.173796	9.2172e-06	-4.89955e-10	0.193427	0.000621705	-4.89955e-10	0.269313
100908265	chr14:100908265:A:G	4.27512e-11	-4.89955e-10	-0.630761	4.09349e-06	-4.89955e-10	-0.618245	0.000268516	-4.89955e-10	-0.570242
100908412	chr14:100908412:T:C	2.51059e-11	-4.89955e-10	-1.16306	2.36407e-06	-4.89955e-10	-1.16726	0.00014908	-4.89955e-10	-1.15867
100908488	chr14:100908488:T:C	4.43867e-11	-4.89955e-10	-0.593219	4.25179e-06	-4.89955e-10	-0.580305	0.00027931	-4.89955e-10	-0.530832
100908493	chr14:100908493:G:C	8.99819e-11	-4.89955e-10	0.11345	8.53308e-06	-4.89955e-10	0.116307	0.000537648	-4.89955e-10	0.12405
100908542	chr14:100908542:G:A	5.43085e-11	0.843703	-1.23518	2.98005e-06	0.298745	-1.23445	0.000150417	0.0835144	-1.23325
100908573	chr14:100908573:A:G	4.7473e-11	-4.89955e-10	-0.525997	4.5501e-06	-4.89955e-10	-0.512494	0.00029965	-4.89955e-10	-0.460536
100908928	chr14:100908928:C:T	4.63621e-11	-4.89955e-10	-0.549678	4.4425e-06	-4.89955e-10	-0.536428	0.000292328	-4.89955e-10	-0.485277
100908981	chr14:100908981:T:G	4.21156e-11	-4.89955e-10	-0.645742	4.03355e-06	-4.89955e-10	-0.632998	0.000264193	-4.89955e-10	-0.586475
100908982	chr14:100908982:T:A	4.22521e-11	-4.89955e-10	-0.642506	4.04678e-06	-4.89955e-10	-0.629722	0.00026509	-4.89955e-10	-0.583084
100909088	chr14:100909088:G:A	2.02258e-11	-0.463046	-0.916155	7.98538e-07	-1.33986	-0.912757	3.56588e-05	-1.67131	-0.917845
100909557	chr14:100909557:G:C	2.50709e-11	-4.89955e-10	-1.16445	2.37452e-06	-4.89955e-10	-1.16285	0.00014873	-4.89955e-10	-1.16102
100910611	chr14:100910611:G:C	8.10165e-11	-4.89955e-10	0.00849358	7.81404e-06	-4.89955e-10	0.0282782	0.000524437	-4.89955e-10	0.099173
100910828	chr14:100910828:T:C	9.92568e-11	-4.89955e-10	0.211552	9.59093e-06	-4.89955e-10	0.233174	0.000647631	-4.89955e-10	0.310168
100911320	chr14:100911320:C:A	3.96859e-11	-4.89955e-10	-0.705164	3.8004e-06	-4.89955e-10	-0.692537	0.000248871	-4.89955e-10	-0.646218
100911372	chr14:100911372:C:T	6.26995e-11	-4.89955e-10	-0.247805	6.07383e-06	-4.89955e-10	-0.223654	0.000396247	-4.89955e-10	-0.181116
100911399	chr14:100911399:A:G	3.65698e-12	-2.28949	-0.800029	3.48544e-07	-2.2825	-0.799131	2.23998e-05	-2.25582	-0.798283
100911688	chr14:100911688:GA:G	8.03276e-11	-4.89955e-10	-4.53945e-05	7.59979e-06	-4.89955e-10	0.000476398	0.000481714	-4.89955e-10	0.014198
100911891	chr14:100911891:A:G	6.78279e-11	-4.89955e-10	-0.169186	6.53319e-06	-4.89955e-10	-0.150749	0.000434991	-4.89955e-10	-0.087827
100912871	chr14:100912871:C:T	1.08784e-10	-4.89955e-10	0.303201	1.02878e-05	-4.89955e-10	0.303317	0.00065374	-4.89955e-10	0.319557
100913136	chr14:100913136:C:T	3.26758e-12	-2.23969	-0.962421	3.06429e-07	-2.24838	-0.962032	1.86353e-05	-2.27735	-0.96074
100913593	chr14:100913593:A:G	2.89213e-12	-2.14001	-1.18415	4.75561e-07	-1.5956	-1.1753	3.64552e-05	-1.38769	-1.17937
100914097	chr14:100914097:A:G	8.85637e-12	-2.20502	-2.77585e-10	8.03343e-07	-2.24662	-2.77585e-10	4.95854e-05	-2.25946	-2.77585e-10
100914523	chr14:100914523:T:C	2.31127e-11	-4.89955e-10	-1.24578	2.18556e-06	-4.89955e-10	-1.24577	0.000136644	-4.89955e-10	-1.24577
100914644	chr14:100914644:C:T	2.83934e-12	-2.28816	-1.05442	2.67804e-07	-2.29104	-1.0541	1.68938e-05	-2.28307	-1.05313
100914746	chr14:100914746:T:C	3.33527e-11	-4.89955e-10	-0.87902	3.12978e-06	-4.89955e-10	-0.886681	0.00019882	-4.89955e-10	-0.870752
100914797	chr14:100914797:A:G	6.41827e-11	-4.89955e-10	-0.224425	6.17978e-06	-4.89955e-10	-0.206362	0.000412285	-4.89955e-10	-0.141438
100914798	chr14:100914798:G:A	4.20879e-11	-4.89955e-10	-0.646398	3.93011e-06	-4.89955e-10	-0.658976	0.000251202	-4.89955e-10	-0.636894
100914839	chr14:100914839:G:C	6.79005e-12	-2.27933	-0.191368	6.42074e-07	-2.28961	-0.181086	4.17091e-05	-2.28824	-0.144189
100915333	chr14:100915333:A:T	8.41135e-11	-4.89955e-10	0.0460081	7.96552e-06	-4.89955e-10	0.0474776	0.000505101	-4.89955e-10	0.0616056
100915774	chr14:100915774:A:G	2.34734e-11	-4.89955e-10	-1.23029	2.21816e-06	-4.89955e-10	-1.23097	0.00013869	-4.89955e-10	-1.23091
100915789	chr14:100915789:T:C	2.31169e-11	-4.89955e-10	-1.2456	2.18632e-06	-4.89955e-10	-1.24542	0.000136672	-4.89955e-10	-1.24557
100916156	chr14:100916156:C:T	2.31405e-11	-4.89955e-10	-1.24458	2.18854e-06	-4.89955e-10	-1.24441	0.000136804	-4.89955e-10	-1.2446
100917148	chr14:100917148:C:A	3.00983e-12	-2.10725	-1.17702	5.14227e-07	-1.52483	-1.16791	3.9906e-05	-1.30461	-1.17202
100918030	chr14:100918030:ACAG:A	2.87905e-11	-4.89955e-10	-1.02611	2.75056e-06	-4.89955e-10	-1.01584	0.000171031	-4.89955e-10	-1.02131
100918249	chr14:100918249:TCTTTTTA:T	5.37191e-12	-1.47883	-1.22614	5.19864e-07	-1.45904	-1.22279	2.98934e-05	-1.53975	-1.22576
100918430	chr14:100918430:A:G	3.17912e-12	-2.26582	-0.963738	2.96557e-07	-2.27911	-0.964045	1.83525e-05	-2.29094	-0.962446
100918988	chr14:100918988:A:G	2.07596e-11	-1.41318	0.0600315	2.16631e-06	-1.34133	0.0867142	0.000124282	-1.424	0.0833928
100919018	chr14:100919018:T:A	7.24452e-12	-2.25627	-0.149641	6.76565e-07	-2.27836	-0.14001	4.34038e-05	-2.29074	-0.101868
100919124	chr14:100919124:T:A	2.31135e-11	-4.89955e-10	-1.24574	2.1858e-06	-4.89955e-10	-1.24566	0.000136655	-4.89955e-10	-1.24569
100919141	chr14:100919141:A:G	3.72039e-12	-2.23436	-0.837972	3.81884e-07	-2.1498	-0.840483	2.60913e-05	-2.06142	-0.840129
100919148	chr14:100919148:TCTTGATCTTAACC:T	2.32241e-11	-4.89955e-10	-1.24097	2.19685e-06	-4.89955e-10	-1.24062	0.000137297	-4.89955e-10	-1.24101
100919401	chr14:100919401:C:T	1.56318e-10	-4.89955e-10	0.665731	1.47664e-05	-4.89955e-10	0.664713	0.000943121	-4.89955e-10	0.686041
100919936	chr14:100919936:G:A	3.19421e-12	-2.26483	-0.959985	2.98033e-07	-2.27794	-0.960256	1.84238e-05	-2.29082	-0.958688
100920165	chr14:100920165:G:A	2.52869e-11	-4.89955e-10	-1.15587	2.38528e-06	-4.89955e-10	-1.15833	0.00014913	-4.89955e-10	-1.15833
100920199	chr14:100920199:A:T	2.69296e-12	-2.18458	-1.21094	4.16309e-07	-1.69963	-1.20434	3.1648e-05	-1.50112	-1.20736
100920657	chr14:100920657:TGAA:T	8.56187e-12	-2.23884	-2.77585e-10	8.4212e-07	-2.19948	-2.77585e-10	5.6289e-05	-2.13265	-2.77585e-10
100921154	chr14:100921154:A:G	2.33039e-11	-4.89955e-10	-1.23754	2.20456e-06	-4.89955e-10	-1.23712	0.000138051	-4.89955e-10	-1.23553
100921364	chr14:100921364:T:G	4.70449e-11	-4.89955e-10	-0.535056	4.51569e-06	-4.89955e-10	-0.520085	0.000297611	-4.89955e-10	-0.467365
100921706	chr14:100921706:A:G	2.37028e-11	-4.89955e-10	-1.22057	2.24151e-06	-4.89955e-10	-1.22049	0.000141043	-4.89955e-10	-1.21409
100922154	chr14:100922154:A:T	4.28261e-11	-4.89955e-10	-0.629011	4.10724e-06	-4.89955e-10	-0.614892	0.000269692	-4.89955e-10	-0.565874
100922200	chr14:100922200:TG:T	4.59797e-12	-2.28837	-0.572177	4.34259e-07	-2.29102	-0.570743	2.7548e-05	-2.28234	-0.564885
100922375	chr14:100922375:T:C	7.62231e-12	-2.06542	-0.289656	1.0668e-06	-1.66933	-0.293651	7.01585e-05	-1.65952	-0.252873
100922406	chr14:100922406:A:G	5.89869e-11	-4.89955e-10	-0.308844	5.67522e-06	-4.89955e-10	-0.291535	0.000377579	-4.89955e-10	-0.229374
100922559	chr14:100922559:T:C	3.09241e-11	-4.89955e-10	-0.954624	2.92784e-06	-4.89955e-10	-0.95338	0.000183843	-4.89955e-10	-0.949071
100922738	chr14:100922738:A:G	1.89746e-11	-2.25445	0.811392	1.69137e-06	-2.28202	0.779913	0.000108947	-2.27545	0.803159
100922769	chr14:100922769:GTA:G	1.47675e-11	-1.69373	-2.77585e-10	1.06433e-06	-1.9653	-2.77585e-10	6.52738e-05	-1.98456	-2.77585e-10
100923181	chr14:100923181:G:A	3.55747e-11	-4.89955e-10	-0.814524	3.35525e-06	-4.89955e-10	-0.817119	0.000211438	-4.89955e-10	-0.80922
100923341	chr14:100923341:A:G	4.12745e-12	-1.79642	-1.17208	3.9287e-07	-1.79606	-1.16586	2.29805e-05	-1.85694	-1.17156
100923650	chr14:100923650:T:A	2.46865e-12	-2.23725	-1.24523	3.51556e-07	-1.82728	-1.24575	2.72689e-05	-1.61181	-1.24559
100924394	chr14:100924394:G:A	2.78352e-12	-2.18233	-1.18011	2.41596e-07	-2.26619	-1.18194	1.49723e-05	-2.27053	-1.18643
100924607	chr14:100924607:C:T	3.27925e-11	-4.89955e-10	-0.895959	3.07137e-06	-4.89955e-10	-0.90552	0.000196102	-4.89955e-10	-0.884519
100925017	chr14:100925017:G:T	2.36294e-12	-2.28244	-1.24381	3.043e-07	-1.97544	-1.24194	2.242e-05	-1.81032	-1.24287
100925172	chr14:100925172:G:A	5.21998e-11	-4.89955e-10	-0.431081	4.94419e-06	-4.89955e-10	-0.429431	0.000311499	-4.89955e-10	-0.421758
100925454	chr14:100925454:A:T	1.00598e-11	-2.07761	-2.77585e-10	9.66399e-07	-2.06182	-2.77585e-10	5.95096e-05	-2.07702	-2.77585e-10
100925555	chr14:100925555:T:G	2.31166e-11	-4.89955e-10	-1.24561	2.18569e-06	-4.89955e-10	-1.24571	0.000136664	-4.89955e-10	-1.24563
100926157	chr14:100926157:G:A	1.03997e-10	-4.89955e-10	0.258206	1.01013e-05	-4.89955e-10	0.285021	0.000685458	-4.89955e-10	0.366934
100926508	chr14:100926508:G:T	5.58973e-11	-4.89955e-10	-0.362644	5.39888e-06	-4.89955e-10	-0.341452	0.000358889	-4.89955e-10	-0.28014
100926866	chr14:100926866:T:C	1.0556e-10	-4.89955e-10	0.273124	1.02555e-05	-4.89955e-10	0.300175	0.000696132	-4.89955e-10	0.382386
100926955	chr14:100926955:G:A	3.49196e-12	-2.21914	-0.916559	3.19569e-07	-2.25867	-0.909757	1.98656e-05	-2.28489	-0.889271
100927859	chr14:100927859:A:G	2.35634e-12	-2.28328	-1.24577	2.56803e-07	-2.14152	-1.24557	1.81382e-05	-2.01939	-1.24574
100928604	chr14:100928604:G:A	3.4885e-12	-2.26162	-0.875064	3.25044e-07	-2.28337	-0.868067	2.06098e-05	-2.29103	-0.846357
100928689	chr14:100928689:C:G	4.0742e-11	-4.89955e-10	-0.6789	3.84123e-06	-4.89955e-10	-0.681851	0.000240111	-4.89955e-10	-0.682053
100928803	chr14:100928803:A:G	2.34559e-12	-2.288	-1.24563	2.91941e-07	-2.01397	-1.24488	2.13139e-05	-1.85849	-1.2453
100929327	chr14:100929327:G:C	1.02606e-10	-4.89955e-10	0.244742	9.80035e-06	-4.89955e-10	0.254774	0.000631748	-4.89955e-10	0.285338
100929369	chr14:100929369:A:G	2.34486e-12	-2.28833	-1.24561	2.91075e-07	-2.01698	-1.24484	2.12285e-05	-1.86254	-1.24527
100929577	chr14:100929577:A:G	6.4405e-11	-4.89955e-10	-0.220968	6.17054e-06	-4.89955e-10	-0.207858	0.000386165	-4.89955e-10	-0.206888
100929992	chr14:100929992:A:T	1.03762e-10	-4.89955e-10	0.255942	1.0091e-05	-4.89955e-10	0.284001	0.000683969	-4.89955e-10	0.364759
100930242	chr14:100930242:A:T	6.84972e-11	-4.89955e-10	-0.159366	6.5617e-06	-4.89955e-10	-0.146395	0.000410888	-4.89955e-10	-0.144833
100930387	chr14:100930387:A:T	2.41175e-11	-4.89955e-10	-1.20322	2.28421e-06	-4.89955e-10	-1.20162	0.00014288	-4.89955e-10	-1.20115
100930513	chr14:100930513:A:C	2.3688e-12	-2.27823	-1.24555	3.11317e-07	-1.94989	-1.2447	2.3078e-05	-1.77911	-1.24516
100930897	chr14:100930897:C:T	1.3492e-10	-4.89955e-10	0.518522	1.26141e-05	-4.89955e-10	0.507172	0.000811504	-4.89955e-10	0.535736
100931724	chr14:100931724:GGGTT:G	7.1235e-11	-4.89955e-10	-0.120175	6.83093e-06	-4.89955e-10	-0.106183	0.000427739	-4.89955e-10	-0.104639
100932104	chr14:100932104:G:A	3.78089e-12	-1.97358	-1.08262	3.0121e-07	-2.14103	-1.08656	1.80912e-05	-2.17477	-1.09296
100932287	chr14:100932287:C:T	2.57205e-12	-2.24956	-1.1919	2.63882e-07	-2.16904	-1.19086	1.65762e-05	-2.16546	-1.18973
100932413	chr14:100932413:C:T	3.65038e-12	-2.04439	-1.04694	2.96916e-07	-2.18993	-1.05202	1.79421e-05	-2.21736	-1.05864
100932832	chr14:100932832:C:T	2.37036e-12	-2.27817	-1.24494	3.11859e-07	-1.94923	-1.24361	2.31074e-05	-1.7787	-1.2443
100932866	chr14:100932866:C:T	8.24627e-11	-4.89955e-10	0.0261875	7.99679e-06	-4.89955e-10	0.0513962	0.000538633	-4.89955e-10	0.125882
100932867	chr14:100932867:A:G	3.22543e-12	-2.27142	-0.943676	3.01914e-07	-2.28801	-0.937249	1.92227e-05	-2.28942	-0.917636
100933104	chr14:100933104:T:C	3.41201e-11	-4.89955e-10	-0.856274	3.24738e-06	-4.89955e-10	-0.849796	0.000205812	-4.89955e-10	-0.83619
100933384	chr14:100933384:A:C	6.60595e-11	-4.89955e-10	-0.195603	6.39896e-06	-4.89955e-10	-0.171508	0.0004273	-4.89955e-10	-0.105667
100933450	chr14:100933450:C:T	2.4196e-12	-2.27673	-1.22582	2.26409e-07	-2.28745	-1.2256	1.41296e-05	-2.28951	-1.22537
100933653	chr14:100933653:A:G	2.41187e-12	-2.28633	-1.21943	2.27058e-07	-2.29101	-1.21918	1.43186e-05	-2.28267	-1.21892
100933733	chr14:100933733:A:G	2.42983e-12	-2.27838	-1.21996	2.27561e-07	-2.28823	-1.21975	1.4222e-05	-2.28889	-1.21947
100934136	chr14:100934136:G:A	1.30069e-11	-1.82068	-2.77585e-10	9.49725e-07	-2.07923	-2.77585e-10	5.86698e-05	-2.09123	-2.77585e-10
100934139	chr14:100934139:T:C	2.37523e-11	-4.89955e-10	-1.21848	2.249e-06	-4.89955e-10	-1.21716	0.000140665	-4.89955e-10	-1.21677
100934177	chr14:100934177:A:C	2.37591e-11	-4.89955e-10	-1.21819	2.24419e-06	-4.89955e-10	-1.2193	0.000140258	-4.89955e-10	-1.21967
100934410	chr14:100934410:G:A	2.45076e-12	-2.27695	-1.21281	2.29365e-07	-2.28756	-1.21253	1.43181e-05	-2.28941	-1.21222
100935137	chr14:100935137:A:G	3.44815e-12	-2.03662	-1.11171	2.80412e-07	-2.18371	-1.11543	1.69345e-05	-2.21268	-1.12112
100935856	chr14:100935856:G:A	3.4433e-11	-4.89955e-10	-0.847143	3.2206e-06	-4.89955e-10	-0.858077	0.000205978	-4.89955e-10	-0.835386
100935970	chr14:100935970:C:CAG	2.45329e-12	-2.27777	-1.21096	2.29688e-07	-2.28794	-1.21074	1.43484e-05	-2.2891	-1.21041
100936665	chr14:100936665:A:C	6.42059e-11	-4.89955e-10	-0.224063	6.08202e-06	-4.89955e-10	-0.222308	0.000376241	-4.89955e-10	-0.232922
100936735	chr14:100936735:T:C	2.47027e-12	-2.27911	-1.20272	2.31445e-07	-2.28862	-1.20244	1.44771e-05	-2.28848	-1.20211
100937342	chr14:100937342:G:A	3.08415e-12	-2.27281	-0.987075	2.88739e-07	-2.28855	-0.98133	1.83771e-05	-2.28899	-0.963059
100937697	chr14:100937697:A:G	8.12928e-12	-2.29069	-2.77585e-10	7.69673e-07	-2.28943	-2.77585e-10	4.82239e-05	-2.2873	-2.77585e-10
100937718	chr14:100937718:A:G	9.12008e-11	-4.89955e-10	0.126904	8.84904e-06	-4.89955e-10	0.152665	0.000597663	-4.89955e-10	0.229874
100937793	chr14:100937793:G:C	2.42114e-12	-2.28616	-1.21576	2.27886e-07	-2.291	-1.21556	1.43688e-05	-2.28282	-1.21527
100937930	chr14:100937930:A:G	1.54327e-11	-1.64967	-2.77585e-10	1.78011e-06	-1.45097	-2.77585e-10	0.000119859	-1.37684	-2.77585e-10
100939099	chr14:100939099:T:C	1.25365e-10	-4.89955e-10	0.445069	1.17413e-05	-4.89955e-10	0.435466	0.000741304	-4.89955e-10	0.445257
100939322	chr14:100939322:T:C	6.16001e-11	-4.89955e-10	-0.265496	5.89053e-06	-4.89955e-10	-0.254299	0.00036829	-4.89955e-10	-0.254283
100939383	chr14:100939383:G:T	1.82876e-11	-1.47994	-2.77585e-10	2.37117e-06	-1.16426	-2.77585e-10	0.000157421	-1.10423	-2.77585e-10
100939674	chr14:100939674:G:A	2.43461e-12	-2.27775	-1.21862	2.27945e-07	-2.28788	-1.21842	1.42371e-05	-2.28915	-1.21815
100939685	chr14:100939685:T:A	2.39818e-12	-2.27506	-1.23639	3.2007e-07	-1.93421	-1.23265	2.37589e-05	-1.76077	-1.23442
100939878	chr14:100939878:A:T	2.43519e-12	-2.27988	-1.21625	2.28247e-07	-2.28855	-1.21642	1.4279e-05	-2.28846	-1.2159
100939922	chr14:100939922:A:G	7.16912e-11	-4.89955e-10	-0.113791	6.94376e-06	-4.89955e-10	-0.0898003	0.000465646	-4.89955e-10	-0.019727
100940773	chr14:100940773:A:C	2.79656e-12	-2.25602	-1.10175	2.81741e-07	-2.19381	-1.1006	1.85487e-05	-2.14203	-1.10072
100941267	chr14:100941267:T:C	1.89288e-11	-1.44547	-2.77585e-10	1.41256e-06	-1.68224	-2.77585e-10	9.15283e-05	-1.6465	-2.77585e-10
100942785	chr14:100942785:G:C	3.98728e-11	-4.89955e-10	-0.700464	3.78303e-06	-4.89955e-10	-0.69712	0.000237971	-4.89955e-10	-0.691005
100943426	chr14:100943426:A:G	2.39959e-12	-2.27811	-1.23275	3.16788e-07	-1.9488	-1.22837	2.34303e-05	-1.77867	-1.23046
100943549	chr14:100943549:C:T	9.06648e-12	-2.18158	-2.77585e-10	7.98683e-07	-2.25244	-2.77585e-10	4.91002e-05	-2.26929	-2.77585e-10
100943594	chr14:100943594:A:G	7.7525e-11	-4.89955e-10	-0.0355582	7.51537e-06	-4.89955e-10	-0.0106933	0.000505153	-4.89955e-10	0.0617084
100944003	chr14:100944003:C:G	2.87032e-11	-4.89955e-10	-1.02915	2.71601e-06	-4.89955e-10	-1.02848	0.000170425	-4.89955e-10	-1.02486
100944968	chr14:100944968:G:A	1.92307e-10	-4.89955e-10	0.872933	1.81185e-05	-4.89955e-10	0.86929	0.00116178	-4.89955e-10	0.894556
100945024	chr14:100945024:A:G	8.9868e-11	-4.89955e-10	0.112183	8.72817e-06	-4.89955e-10	0.138911	0.000589145	-4.89955e-10	0.215519
100945616	chr14:100945616:A:G	3.31307e-12	-2.19799	-0.990293	4.31795e-07	-1.87515	-0.992296	2.81256e-05	-1.85519	-0.971285
100945865	chr14:100945865:G:A	5.15367e-11	-4.89955e-10	-0.443864	4.88248e-06	-4.89955e-10	-0.441991	0.000307499	-4.89955e-10	-0.434681
100946767	chr14:100946767:C:T	6.13433e-11	-4.89955e-10	-0.269674	5.87432e-06	-4.89955e-10	-0.257053	0.000367742	-4.89955e-10	-0.255771
100947470	chr14:100947470:A:G	2.54798e-11	-4.89955e-10	-1.14827	2.41192e-06	-4.89955e-10	-1.14722	0.000150562	-4.89955e-10	-1.14878
100947979	chr14:100947979:G:A	2.45391e-12	-2.27472	-1.21375	2.29423e-07	-2.28587	-1.21396	1.42902e-05	-2.29022	-1.21336
100947998	chr14:100947998:T:C	2.42882e-12	-2.27402	-1.22474	2.26975e-07	-2.28601	-1.22455	1.41356e-05	-2.2902	-1.22425
100948132	chr14:100948132:G:T	3.23864e-12	-2.27234	-0.938671	3.03234e-07	-2.28833	-0.932566	1.93206e-05	-2.2891	-0.912884
100948579	chr14:100948579:C:G	1.49849e-11	-1.67911	-2.77585e-10	1.2905e-06	-1.77261	-2.77585e-10	8.6678e-05	-1.70095	-2.77585e-10
100948657	chr14:100948657:T:C	3.18282e-12	-2.28255	-0.945844	3.00255e-07	-2.29103	-0.939732	1.92925e-05	-2.28316	-0.920283
100949076	chr14:100949076:T:C	2.40824e-12	-2.26952	-1.23775	3.30837e-07	-1.8932	-1.24058	2.50533e-05	-1.70278	-1.23937
100949264	chr14:100949264:G:A	4.85434e-11	-4.89955e-10	-0.503701	4.59873e-06	-4.89955e-10	-0.501864	0.000289548	-4.89955e-10	-0.494833
100949839	chr14:100949839:T:C	2.34331e-11	-4.89955e-10	-1.23201	2.21823e-06	-4.89955e-10	-1.23093	0.000138711	-4.89955e-10	-1.23076
100950234	chr14:100950234:AT:A	2.40114e-12	-2.26875	-1.24147	3.27049e-07	-1.90645	-1.23884	2.44365e-05	-1.72695	-1.24012
100950687	chr14:100950687:A:G	2.37038e-11	-4.89955e-10	-1.22052	2.23868e-06	-4.89955e-10	-1.22176	0.000139935	-4.89955e-10	-1.22198
100950695	chr14:100950695:T:C	4.90224e-11	-4.89955e-10	-0.493882	4.69008e-06	-4.89955e-10	-0.482193	0.000293438	-4.89955e-10	-0.481488
100950971	chr14:100950971:C:T	3.92067e-11	-4.89955e-10	-0.717311	3.65733e-06	-4.89955e-10	-0.730911	0.000235371	-4.89955e-10	-0.701991
100950972	chr14:100950972:G:A	2.37919e-12	-2.27571	-1.24369	3.16027e-07	-1.93781	-1.24176	2.34561e-05	-1.76531	-1.24272
100951148	chr14:100951148:G:A	9.18918e-12	-2.16813	-2.77585e-10	9.80721e-07	-2.04711	-2.77585e-10	6.53696e-05	-1.9831	-2.77585e-10
100951253	chr14:100951253:G:A	2.51021e-11	-4.89955e-10	-1.16321	2.37804e-06	-4.89955e-10	-1.16137	0.00014866	-4.89955e-10	-1.16149
100951319	chr14:100951319:G:C	2.40206e-12	-2.27943	-1.2304	2.25088e-07	-2.28838	-1.23052	1.40762e-05	-2.2886	-1.23007
100951566	chr14:100951566:T:G	1.05029e-10	-4.89955e-10	0.268079	1.02122e-05	-4.89955e-10	0.295942	0.000692654	-4.89955e-10	0.377377
100951945	chr14:100951945:A:T	2.70593e-11	-4.89955e-10	-1.08813	2.55018e-06	-4.89955e-10	-1.09148	0.000159953	-4.89955e-10	-1.08827
100952071	chr14:100952071:C:T	3.45408e-12	-2.24927	-0.897337	3.20046e-07	-2.27601	-0.890919	2.01429e-05	-2.29045	-0.869846
100952397	chr14:100952397:A:G	1.02975e-11	-2.05425	-2.77585e-10	9.62864e-07	-2.06549	-2.77585e-10	6.3536e-05	-2.01155	-2.77585e-10
100952445	chr14:100952445:A:T	3.87204e-11	-4.89955e-10	-0.729792	3.61252e-06	-4.89955e-10	-0.743239	0.000232405	-4.89955e-10	-0.714673
100953275	chr14:100953275:G:A	8.44325e-12	-2.25279	-2.77585e-10	8.01111e-07	-2.2494	-2.77585e-10	5.08484e-05	-2.2343	-2.77585e-10
100953353	chr14:100953353:C:A	2.35461e-11	-4.89955e-10	-1.2272	2.22419e-06	-4.89955e-10	-1.22825	0.000138842	-4.89955e-10	-1.22982
100953551	chr14:100953551:T:C	2.85983e-11	-4.89955e-10	-1.03281	2.70798e-06	-4.89955e-10	-1.03144	0.000169679	-4.89955e-10	-1.02924
100953582	chr14:100953582:G:A	4.12958e-12	-2.29101	-0.676974	3.95427e-07	-2.28557	-0.669861	2.59812e-05	-2.26244	-0.643341
100954071	chr14:100954071:C:T	5.72593e-11	-0.338569	-2.77585e-10	2.78058e-06	-1.00498	-2.77585e-10	0.000139699	-1.22366	-2.77585e-10
100954138	chr14:100954138:C:G	1.4621e-11	-2.25464	0.550941	1.30921e-06	-2.28105	0.522833	8.41207e-05	-2.27397	0.543066
100954157	chr14:100954157:T:G	4.56984e-12	-2.04212	-0.824561	3.9922e-07	-2.12091	-0.824974	2.45573e-05	-2.16479	-0.79736
100954235	chr14:100954235:G:A	2.39873e-12	-2.28472	-1.22649	2.25488e-07	-2.29051	-1.22663	1.41819e-05	-2.28501	-1.22617
100954384	chr14:100954384:A:G	9.7877e-11	-4.89955e-10	0.197552	9.51054e-06	-4.89955e-10	0.224757	0.00064383	-4.89955e-10	0.304281
100955566	chr14:100955566:G:A	2.67112e-12	-2.237	-1.16666	2.40282e-07	-2.28925	-1.16434	1.50945e-05	-2.28591	-1.16291
100955651	chr14:100955651:C:T	2.40329e-12	-2.28082	-1.2285	2.25383e-07	-2.28926	-1.22833	1.41173e-05	-2.28764	-1.22811
100956035	chr14:100956035:T:C	3.26487e-12	-2.27155	-0.931392	3.05548e-07	-2.28793	-0.925365	1.94649e-05	-2.28946	-0.905082
100956054	chr14:100956054:C:A	2.31205e-11	-4.89955e-10	-1.24544	2.18623e-06	-4.89955e-10	-1.24547	0.000136695	-4.89955e-10	-1.2454
100956230	chr14:100956230:G:A	3.77605e-11	-4.89955e-10	-0.754896	3.54365e-06	-4.89955e-10	-0.762486	0.000222981	-4.89955e-10	-0.756066
100956498	chr14:100956498:T:G	6.89376e-12	-1.26649	-1.18905	6.61871e-07	-1.25689	-1.18344	3.75637e-05	-1.34876	-1.18836
100957297	chr14:100957297:T:C	2.5782e-11	-4.89955e-10	-1.13648	2.46733e-06	-4.89955e-10	-1.12451	0.000153417	-4.89955e-10	-1.12999
100957545	chr14:100957545:A:G	2.74323e-11	-1.07444	-2.77585e-10	1.08454e-06	-1.94649	-2.77585e-10	5.75453e-05	-2.11058	-2.77585e-10
100957723	chr14:100957723:A:ATTTTT	5.55729e-11	-4.89955e-10	-0.368463	5.36722e-06	-4.89955e-10	-0.347334	0.000356604	-4.89955e-10	-0.286526
100958037	chr14:100958037:A:T	2.34004e-11	-4.89955e-10	-1.23341	2.21811e-06	-4.89955e-10	-1.23099	0.000138552	-4.89955e-10	-1.23191
100958240	chr14:100958240:A:T	4.02641e-11	-4.89955e-10	-0.690698	3.75505e-06	-4.89955e-10	-0.704542	0.000241826	-4.89955e-10	-0.674936
100958299	chr14:100958299:C:T	7.22139e-12	-1.79987	-0.60924	7.22733e-07	-1.76176	-0.590603	4.18473e-05	-1.83692	-0.592209
100958338	chr14:100958338:T:C	1.3894e-11	-1.7547	-2.77585e-10	1.2013e-06	-1.84424	-2.77585e-10	7.99395e-05	-1.78188	-2.77585e-10
100958387	chr14:100958387:C:A	1.77053e-11	-1.51229	-2.77585e-10	8.66128e-07	-2.17137	-2.77585e-10	4.9952e-05	-2.25209	-2.77585e-10
100958969	chr14:100958969:A:G	1.37198e-11	-1.76732	-2.77585e-10	1.25065e-06	-1.80398	-2.77585e-10	8.54815e-05	-1.71485	-2.77585e-10
100959431	chr14:100959431:G:A	2.36185e-11	-4.89955e-10	-1.22413	2.2312e-06	-4.89955e-10	-1.2251	0.000139455	-4.89955e-10	-1.22541
100959468	chr14:100959468:A:G	3.34108e-11	-0.87728	-2.77585e-10	2.20909e-06	-1.23506	-2.77585e-10	0.000133746	-1.26721	-2.77585e-10
100959986	chr14:100959986:C:A	8.27302e-12	-2.27316	-2.77585e-10	8.10014e-07	-2.23835	-2.77585e-10	5.32572e-05	-2.18802	-2.77585e-10
100959991	chr14:100959991:A:G	4.66858e-12	-2.05422	-0.791087	4.08636e-07	-2.13069	-0.791888	2.52095e-05	-2.17301	-0.762922
100960042	chr14:100960042:C:T	4.50219e-12	-2.04849	-0.833108	3.93517e-07	-2.12635	-0.833923	2.42386e-05	-2.169	-0.806209
100961759	chr14:100961759:A:G	2.32216e-11	-4.89955e-10	-1.24108	2.19909e-06	-4.89955e-10	-1.2396	0.000137417	-4.89955e-10	-1.24014
100961923	chr14:100961923:T:C	3.06228e-12	-2.25726	-1.00973	4.38397e-07	-1.84401	-1.00826	3.04657e-05	-1.73905	-1.0075
100962053	chr14:100962053:T:C	4.10701e-12	-2.24587	-0.727596	3.68599e-07	-2.28161	-0.744079	2.30061e-05	-2.28898	-0.738414
100962281	chr14:100962281:CAG:C	3.02652e-11	-4.89955e-10	-0.976161	2.85959e-06	-4.89955e-10	-0.976967	0.000179108	-4.89955e-10	-0.975162
100962468	chr14:100962468:A:T	4.58964e-12	-1.69498	-1.16737	5.6275e-07	-1.43123	-1.17133	3.68413e-05	-1.38445	-1.17208
100962632	chr14:100962632:T:A	2.43371e-12	-2.28497	-1.21178	2.32891e-07	-2.2734	-1.21143	1.50298e-05	-2.24196	-1.21115
100962691	chr14:100962691:T:A	2.76331e-11	-4.89955e-10	-1.06715	2.6324e-06	-4.89955e-10	-1.05975	0.000163981	-4.89955e-10	-1.0634
100962741	chr14:100962741:G:A	2.3723e-12	-2.28569	-1.23661	2.25792e-07	-2.27905	-1.23673	1.45337e-05	-2.25034	-1.23634
100962950	chr14:100962950:G:A	6.29538e-12	-1.37317	-1.17317	2.00159e-06	-0.150575	-1.18313	0.00018485	0.236412	-1.18002
100963122	chr14:100963122:G:C	3.52388e-12	-1.88145	-1.24514	7.50369e-07	-1.07091	-1.24392	6.23673e-05	-0.785566	-1.24455
100963194	chr14:100963194:C:T	2.7589e-11	-4.89955e-10	-1.06874	2.61204e-06	-4.89955e-10	-1.06751	0.000163653	-4.89955e-10	-1.06541
100963231	chr14:100963231:G:A	2.47219e-12	-2.2816	-1.19946	2.36813e-07	-2.26859	-1.19954	1.53435e-05	-2.2336	-1.19886
100963322	chr14:100963322:G:A	2.47185e-12	-2.28378	-1.19742	2.36464e-07	-2.2721	-1.1975	1.52871e-05	-2.23934	-1.1968
100963599	chr14:100963599:T:C	2.43058e-12	-2.28347	-1.21456	2.32569e-07	-2.27157	-1.21464	1.50396e-05	-2.23835	-1.21411
100963869	chr14:100963869:AT:A	6.54468e-11	-4.89955e-10	-0.204921	6.20928e-06	-4.89955e-10	-0.201599	0.000383699	-4.89955e-10	-0.213296
100964385	chr14:100964385:T:A	1.22773e-10	-4.89955e-10	0.424175	1.19375e-05	-4.89955e-10	0.452043	0.000813735	-4.89955e-10	0.538481
100964682	chr14:100964682:G:A	2.3251e-11	-4.89955e-10	-1.23981	2.1972e-06	-4.89955e-10	-1.24046	0.0001374	-4.89955e-10	-1.24026
100964857	chr14:100964857:A:G	4.1347e-12	-2.2911	-0.675646	3.96629e-07	-2.28296	-0.669444	2.60744e-05	-2.26155	-0.64065
100964879	chr14:100964879:C:G	3.54392e-12	-1.88895	-1.23197	7.4366e-07	-1.08796	-1.23586	6.18958e-05	-0.803525	-1.23418
100965669	chr14:100965669:G:A	8.12658e-12	-2.29102	-2.77585e-10	8.152e-07	-2.23197	-2.77585e-10	5.05841e-05	-2.23952	-2.77585e-10
100965682	chr14:100965682:G:A	1.29772e-10	-4.89955e-10	0.479617	1.26164e-05	-4.89955e-10	0.50735	0.000861854	-4.89955e-10	0.595933
100965850	chr14:100965850:A:G	4.95013e-12	-1.63933	-1.14742	6.12633e-07	-1.36577	-1.15187	4.02228e-05	-1.31599	-1.15273
100966034	chr14:100966034:C:T	2.36663e-11	-4.89955e-10	-1.22211	2.23956e-06	-4.89955e-10	-1.22136	0.000140388	-4.89955e-10	-1.21875
100966280	chr14:100966280:T:A	1.30181e-10	-4.89955e-10	0.482767	1.26596e-05	-4.89955e-10	0.510775	0.000864781	-4.89955e-10	0.599323
100967048	chr14:100967048:AAAG:A	4.94913e-12	-1.59915	-1.1878	6.16817e-07	-1.3196	-1.19123	4.05514e-05	-1.26871	-1.19187
100967132	chr14:100967132:A:T	2.37073e-12	-2.28973	-1.23323	2.77482e-07	-2.07679	-1.23285	1.86639e-05	-2.00368	-1.23289
100967425	chr14:100967425:G:A	2.51608e-12	-2.24179	-1.22167	2.43276e-07	-2.21948	-1.22172	1.61241e-05	-2.16168	-1.22116
100967494	chr14:100967494:G:A	5.39471e-12	-1.50079	-1.19995	1.60017e-06	-0.349768	-1.20777	0.000145218	0.0204257	-1.20534
100967568	chr14:100967568:G:A	2.48568e-12	-2.27611	-1.19951	2.61148e-07	-2.17632	-1.19399	1.73864e-05	-2.11057	-1.1969
100967837	chr14:100967837:T:A	1.18474e-10	-4.89955e-10	0.388538	1.15164e-05	-4.89955e-10	0.416132	0.000784659	-4.89955e-10	0.502096
100968612	chr14:100968612:A:G	3.29841e-11	-4.89955e-10	-0.890135	3.08205e-06	-4.89955e-10	-0.902049	0.000197031	-4.89955e-10	-0.879792
100968894	chr14:100968894:C:T	1.25839e-10	-4.89955e-10	0.448844	1.22358e-05	-4.89955e-10	0.476721	0.000835084	-4.89955e-10	0.564379
100969034	chr14:100969034:A:G	2.38258e-12	-2.27429	-1.24369	2.29352e-07	-2.25654	-1.2436	1.49267e-05	-2.21647	-1.24353
100969178	chr14:100969178:T:C	3.39818e-12	-1.92947	-1.23344	7.12828e-07	-1.1291	-1.23706	5.96992e-05	-0.838292	-1.23554
100970098	chr14:100970098:T:C	5.25804e-12	-1.50394	-1.22246	1.5692e-06	-0.349151	-1.22793	0.000142109	0.0197369	-1.2263
100970232	chr14:100970232:A:AT	4.27995e-12	-2.24745	-0.684771	4.23023e-07	-2.21027	-0.6777	2.87798e-05	-2.15325	-0.650227
100970361	chr14:100970361:C:T	5.06319e-12	-1.616	-1.14816	6.29194e-07	-1.33836	-1.1526	4.13563e-05	-1.28747	-1.15346
100970368	chr14:100970368:T:C	2.51372e-12	-2.22103	-1.24336	2.44747e-07	-2.19192	-1.24326	1.63336e-05	-2.12675	-1.24318
100970386	chr14:100970386:G:A	5.32295e-11	-4.89955e-10	-0.411545	5.0926e-06	-4.89955e-10	-0.399856	0.000318565	-4.89955e-10	-0.399326
100970519	chr14:100970519:G:A	5.10169e-12	-1.52917	-1.22742	1.49799e-06	-0.391282	-1.23224	0.000135189	-0.0256764	-1.23081
100971311	chr14:100971311:T:C	1.25854e-10	-4.89955e-10	0.448964	1.22369e-05	-4.89955e-10	0.476814	0.000835158	-4.89955e-10	0.564468
100971510	chr14:100971510:T:A	1.26222e-10	-4.89955e-10	0.451881	1.22728e-05	-4.89955e-10	0.479745	0.000837678	-4.89955e-10	0.567481
100971697	chr14:100971697:A:T	5.03641e-12	-1.6204	-1.14906	6.25704e-07	-1.34304	-1.15348	4.111e-05	-1.29257	-1.15433
100971814	chr14:100971814:G:A	5.06068e-12	-1.61669	-1.14796	6.28401e-07	-1.33981	-1.15241	4.13024e-05	-1.28896	-1.15327
100972155	chr14:100972155:G:A	6.12829e-11	-4.89955e-10	-0.270658	5.86553e-06	-4.89955e-10	-0.258551	0.000367111	-4.89955e-10	-0.257488
100972219	chr14:100972219:T:C	2.75747e-11	-4.89955e-10	-1.06926	2.60954e-06	-4.89955e-10	-1.06847	0.000163507	-4.89955e-10	-1.0663
100973533	chr14:100973533:G:T	2.51994e-12	-2.2207	-1.24122	2.45574e-07	-2.19073	-1.24107	1.63699e-05	-2.12675	-1.24095
100973579	chr14:100973579:T:G	2.36007e-12	-2.28469	-1.24277	2.25779e-07	-2.27303	-1.24281	1.45722e-05	-2.24141	-1.24263
100973841	chr14:100973841:T:C	5.29488e-12	-1.57038	-1.14904	6.65075e-07	-1.28204	-1.15346	4.37648e-05	-1.23001	-1.15431
100974096	chr14:100974096:C:G	1.5507e-10	-4.89955e-10	0.657719	1.44725e-05	-4.89955e-10	0.644605	0.000929131	-4.89955e-10	0.671096
100974143	chr14:100974143:C:G	2.4737e-12	-2.23688	-1.24357	2.39676e-07	-2.21253	-1.24358	1.59033e-05	-2.15323	-1.2434
100974146	chr14:100974146:T:G	5.62369e-12	-1.41956	-1.23961	4.39895e-07	-1.60876	-1.24011	2.59003e-05	-1.66777	-1.24112
100974972	chr14:100974972:AGATT:A	1.0196e-11	-1.48862	-0.57554	9.4286e-07	-1.50694	-0.579545	5.6183e-05	-1.58651	-0.548025
100975263	chr14:100975263:C:CAT	2.35922e-11	-1.22524	-2.77585e-10	1.73144e-06	-1.47869	-2.77585e-10	0.000111862	-1.44589	-2.77585e-10
100975574	chr14:100975574:C:G	2.99729e-12	-2.05178	-1.23667	5.53188e-07	-1.37993	-1.23977	4.43965e-05	-1.13153	-1.23847
100975615	chr14:100975615:T:C	3.76469e-12	-2.29004	-0.77045	3.59357e-07	-2.28828	-0.762799	2.33926e-05	-2.27237	-0.738366
100975637	chr14:100975637:C:T	4.99786e-12	-1.59595	-1.1812	1.41038e-06	-0.493219	-1.19057	0.000126329	-0.136557	-1.18771
100975676	chr14:100975676:T:C	2.35377e-12	-2.2888	-1.24134	2.24622e-07	-2.27976	-1.24122	1.44216e-05	-2.25335	-1.24108
100975881	chr14:100975881:A:G	2.36649e-12	-2.2853	-1.23946	2.26575e-07	-2.27301	-1.23932	1.46167e-05	-2.24184	-1.23915
100976282	chr14:100976282:A:G	2.34738e-12	-2.28709	-1.24577	2.24386e-07	-2.27626	-1.24577	1.44431e-05	-2.24718	-1.24576
100976456	chr14:100976456:T:C	3.03694e-12	-2.03691	-1.2384	5.68236e-07	-1.35171	-1.24116	4.57425e-05	-1.10012	-1.24
100976737	chr14:100976737:CTT:C	9.10104e-12	-0.938441	-1.23933	6.68893e-07	-1.18989	-1.23988	3.83065e-05	-1.27668	-1.24085
100976772	chr14:100976772:T:C	8.972e-12	-2.19205	-2.77585e-10	8.46299e-07	-2.19453	-2.77585e-10	5.49767e-05	-2.15624	-2.77585e-10
100976952	chr14:100976952:T:C	2.40783e-12	-2.2753	-1.23213	2.31503e-07	-2.25851	-1.23229	1.50659e-05	-2.21895	-1.23177
100977039	chr14:100977039:A:C	2.81488e-12	-2.28736	-1.06388	3.16981e-07	-2.1121	-1.06446	2.14352e-05	-2.03424	-1.06388
100977103	chr14:100977103:A:T	4.00788e-10	-4.89955e-10	1.60727	3.67298e-05	-4.89955e-10	1.57594	0.00248662	-4.89955e-10	1.65553
100977661	chr14:100977661:G:T	1.3539e-10	-4.89955e-10	0.522003	1.31644e-05	-4.89955e-10	0.549874	0.000899452	-4.89955e-10	0.638633
100977811	chr14:100977811:C:T	3.03062e-12	-2.03365	-1.24374	5.68447e-07	-1.35058	-1.24191	4.54939e-05	-1.10283	-1.24274
100978675	chr14:100978675:A:G	2.41991e-12	-2.25814	-1.24429	2.34469e-07	-2.23389	-1.24418	1.53733e-05	-2.18635	-1.24417
100978743	chr14:100978743:T:C	2.50488e-11	-4.89955e-10	-1.16533	2.37116e-06	-4.89955e-10	-1.16427	0.000148155	-4.89955e-10	-1.16489
100979458	chr14:100979458:GA:G	3.07299e-11	-4.89955e-10	-0.960922	2.87596e-06	-4.89955e-10	-0.971259	0.000183392	-4.89955e-10	-0.95153
100980786	chr14:100980786:A:G	1.13856e-10	-4.89955e-10	0.348772	1.06383e-05	-4.89955e-10	0.336816	0.000683749	-4.89955e-10	0.364437
100981036	chr14:100981036:T:C	2.86394e-12	-2.10284	-1.23112	5.05856e-07	-1.48238	-1.22676	3.97196e-05	-1.25261	-1.2287
100981480	chr14:100981480:G:A	4.38393e-11	-4.89955e-10	-0.605627	4.1549e-06	-4.89955e-10	-0.603357	0.000261753	-4.89955e-10	-0.595753
100981536	chr14:100981536:C:CA	2.78315e-12	-2.24804	-1.11453	2.71301e-07	-2.21812	-1.11405	1.79127e-05	-2.16316	-1.11449
100981576	chr14:100981576:C:T	3.24424e-12	-1.97859	-1.23068	6.57811e-07	-1.21174	-1.23474	5.43855e-05	-0.934075	-1.23298
100982121	chr14:100982121:T:C	3.16004e-11	-4.89955e-10	-0.93299	2.95517e-06	-4.89955e-10	-0.944087	0.000188633	-4.89955e-10	-0.923351
100982496	chr14:100982496:T:A	7.84269e-12	-1.8471	-0.47948	1.47017e-06	-1.15309	-0.489174	0.000102879	-1.07914	-0.450456
100983882	chr14:100983882:G:A	2.75861e-11	-4.89955e-10	-1.06885	2.58744e-06	-4.89955e-10	-1.07698	0.00016434	-4.89955e-10	-1.06121
100984601	chr14:100984601:G:A	6.23482e-12	-2.0856	-0.470414	9.97886e-07	-1.54913	-0.480633	6.83611e-05	-1.49663	-0.44172
100984697	chr14:100984697:G:A	1.13724e-11	-2.24613	0.291159	1.03054e-06	-2.28894	0.291379	6.43509e-05	-2.28743	0.288629
100985292	chr14:100985292:C:T	6.94123e-12	-1.90299	-0.545694	1.25718e-06	-1.24366	-0.555109	8.74889e-05	-1.17344	-0.518203
100985624	chr14:100985624:G:A	7.43519e-12	-1.13487	-1.24506	5.55403e-07	-1.37046	-1.24524	3.21823e-05	-1.44623	-1.24551
100985947	chr14:100985947:T:C	2.3631e-11	-1.2236	-2.77585e-10	2.53314e-06	-1.09819	-2.77585e-10	0.00014988	-1.15332	-2.77585e-10
100986237	chr14:100986237:T:C	7.38605e-12	-1.92147	-0.465099	1.31948e-06	-1.27528	-0.475127	9.1886e-05	-1.20644	-0.436161
100986581	chr14:100986581:C:CG	4.70371e-12	-1.62615	-1.21165	1.29811e-06	-0.548621	-1.21811	0.000114547	-0.205963	-1.2162
100986650	chr14:100986650:T:G	2.38763e-11	-4.89955e-10	-1.21327	2.25496e-06	-4.89955e-10	-1.21451	0.000140861	-4.89955e-10	-1.21538
100986945	chr14:100986945:T:G	4.71281e-11	-4.89955e-10	-0.53329	4.46119e-06	-4.89955e-10	-0.532229	0.000280313	-4.89955e-10	-0.527245
100987642	chr14:100987642:T:A	1.81546e-10	-4.89955e-10	0.815352	1.7693e-05	-4.89955e-10	0.845526	0.00121693	-4.89955e-10	0.940934
100987810	chr14:100987810:G:T	2.52322e-11	-4.89955e-10	-1.15804	2.38669e-06	-4.89955e-10	-1.15774	0.00014948	-4.89955e-10	-1.15599
100988066	chr14:100988066:G:C	4.45787e-12	-1.67331	-1.21818	1.20033e-06	-0.621129	-1.22392	0.000105217	-0.284869	-1.22226
100988241	chr14:100988241:A:G	1.3478e-11	-1.22167	-0.563432	1.32162e-06	-1.2027	-0.546084	7.69761e-05	-1.27346	-0.546194
100988257	chr14:100988257:A:G	1.28735e-11	-1.26942	-0.561568	1.26159e-06	-1.25107	-0.544198	7.36373e-05	-1.3197	-0.544305
100988413	chr14:100988413:T:C	2.89924e-12	-2.07597	-1.24574	5.22475e-07	-1.43116	-1.24566	4.13317e-05	-1.19576	-1.24577
100988431	chr14:100988431:C:G	9.49239e-12	-2.13567	-2.77585e-10	9.92773e-07	-2.0349	-2.77585e-10	6.8772e-05	-1.93236	-2.77585e-10
100988463	chr14:100988463:G:C	7.37254e-12	-1.84544	-0.542958	1.37841e-06	-1.15444	-0.552277	9.63352e-05	-1.07992	-0.515401
100988669	chr14:100988669:C:A	3.70777e-12	-2.22616	-0.849573	3.29907e-07	-2.27209	-0.864498	2.05014e-05	-2.28336	-0.859301
100988764	chr14:100988764:G:A	4.17547e-11	-4.89955e-10	-0.654347	4.04191e-06	-4.89955e-10	-0.630926	0.000257026	-4.89955e-10	-0.613976
100988885	chr14:100988885:G:A	4.75527e-12	-1.60901	-1.2179	1.32763e-06	-0.520575	-1.22368	0.000117424	-0.175378	-1.22199
100991097	chr14:100991097:C:T	4.5678e-12	-1.6595	-1.20763	1.22878e-06	-0.607202	-1.21442	0.00010809	-0.267681	-1.21251
100992007	chr14:100992007:T:G	1.80379e-10	-4.89955e-10	0.808904	1.75749e-05	-4.89955e-10	0.83883	0.00120919	-4.89955e-10	0.934554
100992304	chr14:100992304:T:C	2.48919e-12	-2.22867	-1.24553	3.25435e-07	-1.90508	-1.24516	2.08621e-05	-1.87991	-1.24531
100992385	chr14:100992385:C:T	1.02249e-11	-1.60653	-0.454808	1.01174e-06	-1.57881	-0.437159	5.91687e-05	-1.64611	-0.436647
100993086	chr14:100993086:A:G	3.5116e-11	-4.89955e-10	-0.827502	3.34323e-06	-4.89955e-10	-0.820705	0.000207251	-4.89955e-10	-0.829223
100993349	chr14:100993349:T:A	5.90197e-12	-1.4768	-1.13407	7.51317e-07	-1.17479	-1.13878	4.96247e-05	-1.11907	-1.1396
100994015	chr14:100994015:A:G	1.70366e-10	-4.89955e-10	0.751792	1.66097e-05	-4.89955e-10	0.782342	0.00114026	-4.89955e-10	0.875859
100994116	chr14:100994116:C:T	5.80579e-11	-4.89955e-10	-0.324718	5.49953e-06	-4.89955e-10	-0.322981	0.000346645	-4.89955e-10	-0.314851
100994665	chr14:100994665:A:G	7.41187e-12	-1.82815	-0.554925	1.41196e-06	-1.12041	-0.562259	9.84664e-05	-1.04638	-0.527056
100994705	chr14:100994705:C:A	2.33195e-11	-4.89955e-10	-1.23687	2.20284e-06	-4.89955e-10	-1.2379	0.000137785	-4.89955e-10	-1.23746
100994710	chr14:100994710:A:C	2.31561e-11	-4.89955e-10	-1.2439	2.18982e-06	-4.89955e-10	-1.24383	0.000136895	-4.89955e-10	-1.24394
100994767	chr14:100994767:G:A	9.3339e-12	-2.15251	-2.77585e-10	8.55697e-07	-2.18348	-2.77585e-10	5.57113e-05	-2.14297	-2.77585e-10
100994791	chr14:100994791:A:G	1.48553e-11	-1.6878	-2.77585e-10	1.70715e-06	-1.49282	-2.77585e-10	0.000114264	-1.42464	-2.77585e-10
100994833	chr14:100994833:G:A	4.48655e-12	-1.72655	-1.15853	5.46099e-07	-1.4698	-1.1628	3.5769e-05	-1.42262	-1.16345
100995201	chr14:100995201:G:A	5.17903e-11	-4.89955e-10	-0.438955	4.90462e-06	-4.89955e-10	-0.437466	0.00030901	-4.89955e-10	-0.42978
100995969	chr14:100995969:C:A	1.33151e-11	-1.79726	-2.77585e-10	1.0671e-06	-1.9627	-2.77585e-10	6.26311e-05	-2.02589	-2.77585e-10
100996099	chr14:100996099:C:A	8.97272e-12	-1.65102	-0.540948	8.90233e-07	-1.61228	-0.531632	5.23605e-05	-1.67817	-0.52683
100996705	chr14:100996705:G:A	2.35347e-11	-4.89955e-10	-1.22768	2.22561e-06	-4.89955e-10	-1.22761	0.000139153	-4.89955e-10	-1.22758
100996882	chr14:100996882:C:T	1.68637e-10	-4.89955e-10	0.741591	1.6439e-05	-4.89955e-10	0.772015	0.00112808	-4.89955e-10	0.865118
100997463	chr14:100997463:C:A	2.82259e-12	-2.21069	-1.13781	4.19673e-07	-1.7486	-1.14733	3.13508e-05	-1.57495	-1.14296
100997654	chr14:100997654:A:G	2.38848e-12	-2.28882	-1.22669	2.27916e-07	-2.27995	-1.22647	1.46016e-05	-2.25592	-1.2261
100997923	chr14:100997923:T:A	3.79225e-12	-2.2203	-0.832903	3.70077e-07	-2.18695	-0.834739	2.48935e-05	-2.12406	-0.824484
100998278	chr14:100998278:C:T	3.75811e-12	-2.23603	-0.826208	3.64776e-07	-2.20808	-0.828031	2.43965e-05	-2.15079	-0.817926
100998570	chr14:100998570:T:A	2.70196e-11	-4.89955e-10	-1.0896	2.55627e-06	-4.89955e-10	-1.08909	0.000160161	-4.89955e-10	-1.08697
100998647	chr14:100998647:G:T	8.42006e-12	-1.07444	-1.1811	6.32996e-07	-1.30241	-1.18252	3.93053e-05	-1.30572	-1.18608
100999290	chr14:100999290:G:A	2.39648e-12	-2.27285	-1.2393	3.0992e-07	-1.95773	-1.24135	2.21625e-05	-1.82424	-1.24051
100999384	chr14:100999384:G:A	9.99095e-12	-2.08448	-2.77585e-10	1.06895e-06	-1.96096	-2.77585e-10	7.45401e-05	-1.85182	-2.77585e-10
100999664	chr14:100999664:G:A	1.07927e-11	-2.28105	0.273763	1.29472e-06	-2.03991	0.270566	9.89144e-05	-1.91849	0.349592
101000014	chr14:101000014:G:T	1.52869e-11	-1.65916	-2.77585e-10	1.76278e-06	-1.46075	-2.77585e-10	0.000117946	-1.39293	-2.77585e-10
101000582	chr14:101000582:G:A	2.40987e-11	-4.89955e-10	-1.204	2.27492e-06	-4.89955e-10	-1.2057	0.000142312	-4.89955e-10	-1.20513
101000717	chr14:101000717:T:C	5.07761e-11	-4.89955e-10	-0.458734	4.84658e-06	-4.89955e-10	-0.44937	0.000299618	-4.89955e-10	-0.460645
101001355	chr14:101001355:G:A	3.52946e-11	-4.89955e-10	-0.82243	3.32895e-06	-4.89955e-10	-0.824986	0.000208839	-4.89955e-10	-0.821589
101001628	chr14:101001628:G:T	2.36115e-11	-4.89955e-10	-1.22442	2.22794e-06	-4.89955e-10	-1.22657	0.000139441	-4.89955e-10	-1.22551
101001774	chr14:101001774:G:A	8.16465e-10	-4.89955e-10	2.31883	7.6049e-05	-4.89955e-10	2.30373	0.0049667	-4.89955e-10	2.34736
101001921	chr14:101001921:C:A	2.46963e-11	-4.89955e-10	-1.1795	2.33791e-06	-4.89955e-10	-1.17838	0.000145913	-4.89955e-10	-1.18014
101002030	chr14:101002030:T:C	1.20135e-10	-4.89955e-10	0.40246	1.16441e-05	-4.89955e-10	0.427158	0.000718241	-4.89955e-10	0.413653
101002045	chr14:101002045:C:T	2.46428e-12	-2.25229	-1.23197	2.36923e-07	-2.23255	-1.23512	1.57532e-05	-2.1723	-1.23381
101002665	chr14:101002665:T:A	2.34451e-11	-4.89955e-10	-1.2315	2.21532e-06	-4.89955e-10	-1.23225	0.000138518	-4.89955e-10	-1.23215
101002925	chr14:101002925:C:T	9.4386e-12	-2.21049	0.0691354	8.76906e-07	-2.23107	0.0720734	5.38617e-05	-2.26463	0.0878959
101002957	chr14:101002957:G:A	2.32692e-11	-4.89955e-10	-1.23903	2.2048e-06	-4.89955e-10	-1.23701	0.000137618	-4.89955e-10	-1.23867
101003387	chr14:101003387:A:G	2.46044e-11	-4.89955e-10	-1.18324	2.329e-06	-4.89955e-10	-1.18221	0.000145523	-4.89955e-10	-1.18282
101003610	chr14:101003610:G:A	1.64523e-10	-4.89955e-10	0.71689	1.56706e-05	-4.89955e-10	0.724144	0.00101789	-4.89955e-10	0.762338
101003725	chr14:101003725:C:T	2.25351e-11	-1.27109	-2.77585e-10	9.68063e-07	-2.0601	-2.77585e-10	5.43907e-05	-2.16696	-2.77585e-10
101004146	chr14:101004146:A:G	2.68381e-11	-4.89955e-10	-1.09633	2.54042e-06	-4.89955e-10	-1.09531	0.00015773	-4.89955e-10	-1.10227
101004166	chr14:101004166:T:C	2.40786e-11	-4.89955e-10	-1.20484	2.27722e-06	-4.89955e-10	-1.20469	0.000142386	-4.89955e-10	-1.20461
101004259	chr14:101004259:G:A	3.50564e-12	-1.99082	-1.14096	2.47376e-07	-2.28848	-1.13601	1.55431e-05	-2.28735	-1.13218
101004377	chr14:101004377:G:A	2.43932e-11	-4.89955e-10	-1.19186	2.30633e-06	-4.89955e-10	-1.19199	0.00014428	-4.89955e-10	-1.1914
101005200	chr14:101005200:G:A	2.93886e-11	-4.89955e-10	-1.00555	2.77765e-06	-4.89955e-10	-1.00604	0.000173616	-4.89955e-10	-1.00631
101005202	chr14:101005202:T:G	6.39536e-11	-2.17813	1.95013	5.34235e-06	-2.2608	1.90882	0.000368014	-2.23433	1.97929
101005207	chr14:101005207:G:A	2.96793e-10	-4.89955e-10	1.30688	2.74761e-05	-4.89955e-10	1.28567	0.00179488	-4.89955e-10	1.32954
101005440	chr14:101005440:T:A	9.5047e-12	-2.13437	-2.77585e-10	1.11737e-06	-1.91667	-2.77585e-10	6.89602e-05	-1.92962	-2.77585e-10
101005561	chr14:101005561:G:A	6.32063e-12	-1.45059	-1.09175	3.87835e-07	-1.87901	-1.09581	2.04529e-05	-2.05202	-1.09301
101006130	chr14:101006130:C:T	2.31774e-11	-4.89955e-10	-1.24298	2.1929e-06	-4.89955e-10	-1.24242	0.000137092	-4.89955e-10	-1.2425
101006279	chr14:101006279:T:C	3.47826e-12	-1.89504	-1.24458	2.34915e-07	-2.23273	-1.24344	1.42963e-05	-2.25934	-1.24381
101006363	chr14:101006363:G:A	2.45511e-11	-4.89955e-10	-1.1854	2.33231e-06	-4.89955e-10	-1.18078	0.00014551	-4.89955e-10	-1.18291
101006383	chr14:101006383:A:G	3.23274e-12	-1.96706	-1.24577	2.31096e-07	-2.24684	-1.24573	1.41076e-05	-2.27067	-1.24577
101006561	chr14:101006561:C:T	2.43317e-11	-4.89955e-10	-1.19438	2.30509e-06	-4.89955e-10	-1.19253	0.000144134	-4.89955e-10	-1.19241
101006799	chr14:101006799:C:T	2.40703e-11	-4.89955e-10	-1.20518	2.28485e-06	-4.89955e-10	-1.20134	0.000142606	-4.89955e-10	-1.20307
101006988	chr14:101006988:ATGCCAC:A	7.3695e-12	-2.20558	-0.18323	6.55588e-07	-2.2547	-0.195165	4.3396e-05	-2.23184	-0.160941
101007418	chr14:101007418:G:A	2.89222e-11	-4.89955e-10	-1.02155	2.73318e-06	-4.89955e-10	-1.02218	0.000170124	-4.89955e-10	-1.02663
101007479	chr14:101007479:T:C	5.88186e-12	-2.21665	-0.397636	5.28742e-07	-2.25717	-0.407724	3.48574e-05	-2.2353	-0.376586
101008210	chr14:101008210:C:T	4.55587e-11	-1.09597	0.52881	2.73377e-06	-1.53416	0.512199	0.000185399	-1.49894	0.558297
101008247	chr14:101008247:T:C	2.53448e-11	-0.786476	-0.36711	1.56187e-06	-1.20585	-0.375904	0.000103436	-1.18172	-0.342475
101008312	chr14:101008312:C:T	2.61301e-11	-4.89955e-10	-1.12307	2.4623e-06	-4.89955e-10	-1.12655	0.000154119	-4.89955e-10	-1.12543
101008321	chr14:101008321:G:C	1.92801e-11	-1.2916	-0.135484	1.26426e-06	-1.64899	-0.14417	8.36578e-05	-1.63147	-0.104949
101008326	chr14:101008326:T:G	1.987e-11	-1.25193	-0.145019	1.29275e-06	-1.61733	-0.153542	8.55503e-05	-1.59948	-0.114564
101008479	chr14:101008479:G:T	8.93538e-11	-4.89955e-10	0.106445	8.3764e-06	-4.89955e-10	0.0977744	0.000527022	-4.89955e-10	0.104089
101008645	chr14:101008645:T:G	1.1188e-11	-0.961474	-1.00985	4.96882e-07	-1.72926	-0.997783	2.91895e-05	-1.78506	-1.00428
101008869	chr14:101008869:G:T	5.49535e-11	-0.379672	-2.77585e-10	2.45044e-06	-1.13138	-2.77585e-10	0.00013181	-1.28179	-2.77585e-10
101009051	chr14:101009051:G:T	2.42922e-11	-4.89955e-10	-1.196	2.29559e-06	-4.89955e-10	-1.19665	0.000144131	-4.89955e-10	-1.19243
101009061	chr14:101009061:G:A	2.43477e-11	-4.89955e-10	-1.19372	2.30081e-06	-4.89955e-10	-1.19438	0.000144472	-4.89955e-10	-1.19007
101009065	chr14:101009065:G:A	2.48972e-11	-4.89955e-10	-1.1714	2.3524e-06	-4.89955e-10	-1.17221	0.000147832	-4.89955e-10	-1.16707
101009086	chr14:101009086:A:T	2.40475e-11	-4.89955e-10	-1.20613	2.27263e-06	-4.89955e-10	-1.20671	0.000142626	-4.89955e-10	-1.20293
101009204	chr14:101009204:G:A	2.42907e-11	-4.89955e-10	-1.19606	2.29546e-06	-4.89955e-10	-1.19671	0.000144123	-4.89955e-10	-1.19249
101009254	chr14:101009254:G:A	2.42922e-11	-4.89955e-10	-1.196	2.29559e-06	-4.89955e-10	-1.19665	0.000144131	-4.89955e-10	-1.19243
101009433	chr14:101009433:G:A	4.21731e-11	-2.01118	1.3668	6.4473e-06	-1.55481	1.39083	0.000459668	-1.45833	1.42568
101009562	chr14:101009562:A:G	1.40648e-11	-1.74248	-2.77585e-10	1.22764e-06	-1.82255	-2.77585e-10	7.06664e-05	-1.90518	-2.77585e-10
101009856	chr14:101009856:T:C	1.71794e-11	-1.54245	-2.77585e-10	1.46992e-06	-1.64243	-2.77585e-10	8.8849e-05	-1.67621	-2.77585e-10
101010314	chr14:101010314:C:G	2.31265e-11	-4.89955e-10	-1.24518	2.18668e-06	-4.89955e-10	-1.24526	0.000136674	-4.89955e-10	-1.24556
101011531	chr14:101011531:G:A	1.31812e-11	-1.80737	-2.77585e-10	7.85106e-07	-2.26958	-2.77585e-10	4.80466e-05	-2.29098	-2.77585e-10
101011574	chr14:101011574:G:A	8.26838e-12	-2.27372	-2.77585e-10	8.47029e-07	-2.19366	-2.77585e-10	5.33577e-05	-2.18614	-2.77585e-10
101011648	chr14:101011648:A:T	1.65074e-11	-2.27432	0.691964	1.67216e-06	-2.21657	0.703044	0.000109488	-2.20627	0.738928
101011759	chr14:101011759:T:G	2.88858e-12	-2.0913	-1.23409	3.16827e-07	-1.94134	-1.2357	2.12249e-05	-1.87245	-1.23553
101012034	chr14:101012034:C:T	2.48795e-12	-2.28787	-1.18683	2.57183e-07	-2.19985	-1.18576	1.66123e-05	-2.16816	-1.18484
101012614	chr14:101012614:G:A	4.00658e-11	-0.713338	0.0177023	1.38713e-06	-1.70565	0.00524498	8.09787e-05	-1.81039	0.0414239
101012690	chr14:101012690:T:C	2.96508e-11	-4.89955e-10	-0.996671	2.80109e-06	-4.89955e-10	-0.997634	0.00017536	-4.89955e-10	-0.996309
101013040	chr14:101013040:G:A	3.64101e-11	-0.872533	0.0812205	1.33135e-06	-1.80975	0.0683027	7.88022e-05	-1.90177	0.105558
101013092	chr14:101013092:C:T	7.16226e-11	-4.89955e-10	-0.114748	6.67564e-06	-4.89955e-10	-0.129179	0.000433328	-4.89955e-10	-0.0916591
101013380	chr14:101013380:G:T	8.04393e-11	0.00134415	-2.77585e-10	3.08151e-06	-0.902226	-2.77585e-10	0.000158632	-1.09657	-2.77585e-10
101013433	chr14:101013433:T:C	3.5459e-11	-0.787474	-0.0303092	1.24072e-06	-1.76695	-0.0450023	7.3201e-05	-1.86236	-0.00758334
101013709	chr14:101013709:T:C	3.07525e-11	-4.89955e-10	-0.960187	2.89757e-06	-4.89955e-10	-0.96377	0.00018388	-4.89955e-10	-0.948871
101013718	chr14:101013718:A:G	2.80533e-12	-2.12076	-1.23388	3.0473e-07	-1.98047	-1.23551	2.03213e-05	-1.91615	-1.23533
101013826	chr14:101013826:GT:G	8.25046e-11	-4.89955e-10	0.0266947	7.7103e-06	-4.89955e-10	0.0149134	0.000500036	-4.89955e-10	0.0515263
101014632	chr14:101014632:G:C	3.0172e-11	-1.41845	0.439203	2.0225e-06	-1.75287	0.429563	0.000134165	-1.74504	0.480951
101014857	chr14:101014857:A:T	2.51655e-11	-4.89955e-10	-1.16068	2.3866e-06	-4.89955e-10	-1.15777	0.0001498	-4.89955e-10	-1.15385
101014859	chr14:101014859:TC:T	2.51412e-11	-4.89955e-10	-1.16165	2.38425e-06	-4.89955e-10	-1.15876	0.000149649	-4.89955e-10	-1.15486
101014948	chr14:101014948:G:A	3.66007e-11	-1.31018	0.524085	2.42112e-06	-1.6583	0.514891	0.000160649	-1.65179	0.567853
101014989	chr14:101014989:A:G	4.45986e-11	-0.588456	-2.77585e-10	1.94422e-06	-1.36278	-2.77585e-10	0.000103763	-1.52104	-2.77585e-10
101015164	chr14:101015164:T:G	4.26458e-11	-4.89955e-10	-0.63323	4.02327e-06	-4.89955e-10	-0.635548	0.00025166	-4.89955e-10	-0.635074
101015452	chr14:101015452:C:T	1.13878e-11	-1.95361	-2.77585e-10	1.07122e-06	-1.95885	-2.77585e-10	6.63667e-05	-1.96796	-2.77585e-10
101015498	chr14:101015498:A:G	2.78249e-12	-2.12879	-1.23402	3.01301e-07	-1.99165	-1.23564	2.00949e-05	-1.92724	-1.23545
101016368	chr14:101016368:A:G	9.60042e-11	-4.89955e-10	0.178233	9.02781e-06	-4.89955e-10	0.172666	0.000568091	-4.89955e-10	0.179129
101016374	chr14:101016374:T:C	1.21615e-11	-1.88788	-2.77585e-10	1.04697e-06	-1.98175	-2.77585e-10	6.05168e-05	-2.06023	-2.77585e-10
101016494	chr14:101016494:G:A	3.09515e-11	-4.89955e-10	-0.953738	2.91572e-06	-4.89955e-10	-0.957527	0.000185066	-4.89955e-10	-0.942438
101016730	chr14:101016730:C:G	3.07047e-11	-4.89955e-10	-0.961745	2.8929e-06	-4.89955e-10	-0.965385	0.000183569	-4.89955e-10	-0.950561
101017051	chr14:101017051:T:C	2.56032e-12	-2.28108	-1.16495	2.5728e-07	-2.22191	-1.16333	1.65421e-05	-2.19464	-1.16261
101017292	chr14:101017292:A:C	1.232e-11	-1.63119	-0.243739	8.82437e-07	-1.9041	-0.248607	5.71064e-05	-1.89826	-0.219975
101017650	chr14:101017650:C:T	5.92325e-12	-2.18818	-0.419095	5.68003e-07	-2.16545	-0.427825	3.78898e-05	-2.11362	-0.414851
101017687	chr14:101017687:C:A	1.9232e-11	-2.04764	0.618061	1.66828e-06	-2.12535	0.609503	0.000113671	-2.09205	0.662199
101017975	chr14:101017975:G:A	9.45135e-12	-2.14	-2.77585e-10	8.27762e-07	-2.21667	-2.77585e-10	5.11223e-05	-2.22893	-2.77585e-10
101018175	chr14:101018175:A:C	5.24114e-12	-2.21857	-0.511053	4.58793e-07	-2.29051	-0.516289	2.89887e-05	-2.2847	-0.511543
101018429	chr14:101018429:C:G	2.97536e-12	-2.06176	-1.23403	3.29173e-07	-1.90317	-1.23565	2.21185e-05	-1.83127	-1.23547
101019019	chr14:101019019:A:G	9.32741e-12	-2.1532	-2.77585e-10	9.21954e-07	-2.1089	-2.77585e-10	6.05741e-05	-2.05929	-2.77585e-10
101019180	chr14:101019180:A:G	2.61802e-11	-0.948639	-0.172518	1.47255e-06	-1.46365	-0.177001	9.73241e-05	-1.45044	-0.134668
101019982	chr14:101019982:C:T	1.0477e-11	-2.03698	-2.77585e-10	8.63109e-07	-2.17486	-2.77585e-10	5.50363e-05	-2.15516	-2.77585e-10
101020587	chr14:101020587:C:G	3.30648e-12	-1.94705	-1.24323	3.80751e-07	-1.74928	-1.24397	2.57332e-05	-1.67147	-1.2439
101020833	chr14:101020833:A:G	1.84961e-09	3.13657	-2.77585e-10	1.90255e-05	0.918135	-2.77585e-10	0.000604509	0.241264	-2.77585e-10
101020979	chr14:101020979:A:G	3.12534e-11	-4.89955e-10	-0.944031	2.94276e-06	-4.89955e-10	-0.948295	0.000186795	-4.89955e-10	-0.933143
101021123	chr14:101021123:T:C	2.9227e-12	-2.29109	-1.02256	3.08819e-07	-2.19067	-1.01197	1.94954e-05	-2.1754	-1.01758
101021314	chr14:101021314:A:G	3.32945e-11	-2.26346	1.3827	3.25904e-06	-2.25015	1.40394	0.000217325	-2.22421	1.44245
101021485	chr14:101021485:G:A	4.07913e-11	0.444769	-1.12246	1.32813e-06	-0.621984	-1.12188	6.84728e-05	-0.815614	-1.1211
101021494	chr14:101021494:T:C	8.26727e-11	-4.89955e-10	0.0287309	7.7327e-06	-4.89955e-10	0.0178146	0.000500849	-4.89955e-10	0.0531515
101021571	chr14:101021571:T:A	2.34479e-12	-2.28964	-1.24433	2.41502e-07	-2.2045	-1.24403	1.56219e-05	-2.17049	-1.24398
101021611	chr14:101021611:G:A	8.12622e-12	-2.29106	-2.77585e-10	7.79116e-07	-2.27724	-2.77585e-10	4.84653e-05	-2.2823	-2.77585e-10
101021654	chr14:101021654:A:G	2.39161e-11	-4.89955e-10	-1.21161	2.26281e-06	-4.89955e-10	-1.21104	0.000142137	-4.89955e-10	-1.20636
101021665	chr14:101021665:G:A	5.07699e-11	-4.89955e-10	-0.458856	4.7764e-06	-4.89955e-10	-0.463958	0.000300331	-4.89955e-10	-0.458268
101022196	chr14:101022196:G:A	2.93085e-11	-2.28056	1.27228	3.55917e-06	-2.01645	1.25834	0.000236848	-2.03213	1.3364
101022691	chr14:101022691:T:C	2.77426e-11	-4.89955e-10	-1.06319	2.63046e-06	-4.89955e-10	-1.06048	0.000166018	-4.89955e-10	-1.05106
101022998	chr14:101022998:C:T	2.36246e-11	-4.89955e-10	-1.22387	2.23503e-06	-4.89955e-10	-1.22339	0.000139618	-4.89955e-10	-1.22424
101023020	chr14:101023020:C:T	2.38369e-11	-2.25658	1.04166	2.23559e-06	-2.27409	1.05095	0.00014694	-2.27421	1.10109
101023151	chr14:101023151:C:T	2.32071e-11	-4.89955e-10	-1.2417	2.19501e-06	-4.89955e-10	-1.24146	0.000137488	-4.89955e-10	-1.23961
101023279	chr14:101023279:G:A	2.44649e-11	-4.89955e-10	-1.18892	2.31515e-06	-4.89955e-10	-1.18817	0.000145613	-4.89955e-10	-1.1822
101023366	chr14:101023366:T:C	1.19337e-11	-1.90679	-2.77585e-10	1.08225e-06	-1.94861	-2.77585e-10	6.15797e-05	-2.04282	-2.77585e-10
101023521	chr14:101023521:C:T	2.82122e-11	-2.08749	1.04108	2.50095e-06	-2.12803	1.01706	0.000166039	-2.0874	1.03647
101024075	chr14:101024075:A:G	2.83438e-12	-2.29024	-1.0541	2.93368e-07	-2.20965	-1.04432	1.8508e-05	-2.1955	-1.04944
101024134	chr14:101024134:A:G	3.68163e-11	0.345578	-1.1258	1.21032e-06	-0.711443	-1.12531	6.30287e-05	-0.89502	-1.12454
101024164	chr14:101024164:C:T	4.08683e-11	-4.89955e-10	-0.675805	3.84622e-06	-4.89955e-10	-0.680553	0.000241041	-4.89955e-10	-0.678185
101024179	chr14:101024179:G:A	2.80006e-12	-2.2911	-1.06542	2.94488e-07	-2.19425	-1.05591	1.86135e-05	-2.17836	-1.06091
101024282	chr14:101024282:T:C	1.8909e-11	-2.27492	0.8284	1.88724e-06	-2.23385	0.841325	0.000124992	-2.2243	0.889397
101024879	chr14:101024879:T:A	6.37019e-11	-4.89955e-10	-0.231944	5.94254e-06	-4.89955e-10	-0.245507	0.000384847	-4.89955e-10	-0.210308
101025887	chr14:101025887:T:C	4.40274e-12	-2.08676	-0.817175	3.45994e-07	-2.28704	-0.801941	2.14006e-05	-2.29051	-0.809227
101025938	chr14:101025938:G:A	2.50845e-11	-4.89955e-10	-1.16391	2.36886e-06	-4.89955e-10	-1.16524	0.000148098	-4.89955e-10	-1.16528
101025997	chr14:101025997:C:T	2.38397e-11	-4.89955e-10	-1.21481	2.25379e-06	-4.89955e-10	-1.21503	0.000140651	-4.89955e-10	-1.21687
101026397	chr14:101026397:C:T	2.37029e-11	-4.89955e-10	-1.22056	2.24228e-06	-4.89955e-10	-1.22015	0.00014025	-4.89955e-10	-1.21972
101026406	chr14:101026406:C:T	4.17202e-11	-4.89955e-10	-0.655173	3.92558e-06	-4.89955e-10	-0.66013	0.000246005	-4.89955e-10	-0.657799
101026434	chr14:101026434:T:G	8.3725e-12	-2.2835	0.0222947	9.33974e-07	-2.13141	0.0354597	6.14798e-05	-2.09822	0.0537706
101026508	chr14:101026508:C:T	7.92808e-12	-2.25085	-0.0648998	7.10458e-07	-2.29025	-0.0792422	4.62656e-05	-2.28738	-0.0413784
101026543	chr14:101026543:A:G	6.14949e-11	-4.89955e-10	-0.267205	5.73881e-06	-4.89955e-10	-0.280393	0.000371443	-4.89955e-10	-0.245757
101026657	chr14:101026657:A:T	4.06285e-11	-4.89955e-10	-0.681688	3.84613e-06	-4.89955e-10	-0.680576	0.000242658	-4.89955e-10	-0.671499
101026963	chr14:101026963:G:A	4.93657e-12	-1.66844	-1.12105	3.5783e-07	-1.93198	-1.12337	2.29993e-05	-1.91675	-1.11094
101027233	chr14:101027233:T:A	2.56897e-11	-4.89955e-10	-1.14007	2.4329e-06	-4.89955e-10	-1.13856	0.000152126	-4.89955e-10	-1.13845
101027252	chr14:101027252:G:T	2.449e-11	-4.89955e-10	-1.18789	2.31811e-06	-4.89955e-10	-1.18689	0.000144945	-4.89955e-10	-1.1868
101027511	chr14:101027511:C:T	2.76577e-11	-4.89955e-10	-1.06625	2.61512e-06	-4.89955e-10	-1.06633	0.0001636	-4.89955e-10	-1.06573
101027610	chr14:101027610:G:A	2.65327e-11	-4.89955e-10	-1.10778	2.51325e-06	-4.89955e-10	-1.10607	0.000157159	-4.89955e-10	-1.10589
101027744	chr14:101027744:C:A	1.46872e-11	-1.63687	-0.0623157	9.00228e-07	-2.06114	-0.0716067	5.7813e-05	-2.0527	-0.0532417
101028058	chr14:101028058:G:A	3.51989e-11	-4.89955e-10	-0.825143	3.31281e-06	-4.89955e-10	-0.829848	0.000207425	-4.89955e-10	-0.828385
101028105	chr14:101028105:G:A	9.68178e-11	-2.24353	2.4302	9.19083e-06	-2.23903	2.4296	0.000628411	-2.21654	2.49659
101028269	chr14:101028269:T:C	2.42914e-11	-4.89955e-10	-1.19604	2.29244e-06	-4.89955e-10	-1.19803	0.000143403	-4.89955e-10	-1.19749
101028365	chr14:101028365:G:A	2.62667e-11	-4.89955e-10	-1.11786	2.48778e-06	-4.89955e-10	-1.11625	0.000157103	-4.89955e-10	-1.10625
101028687	chr14:101028687:A:C	8.75144e-11	-2.25814	2.34378	8.26487e-06	-2.27986	2.36423	0.000555742	-2.25597	2.41312
101028715	chr14:101028715:GA:G	2.71348e-11	-4.89955e-10	-1.08534	2.57096e-06	-4.89955e-10	-1.08336	0.000160713	-4.89955e-10	-1.08353
101028743	chr14:101028743:T:C	2.48779e-11	-4.89955e-10	-1.17218	2.34771e-06	-4.89955e-10	-1.17421	0.000146827	-4.89955e-10	-1.1739
101029241	chr14:101029241:C:T	2.80178e-11	-4.89955e-10	-1.05332	2.65506e-06	-4.89955e-10	-1.05118	0.000165993	-4.89955e-10	-1.05121
101029450	chr14:101029450:G:A	2.29755e-11	-1.25173	-2.77585e-10	1.9242e-06	-1.37314	-2.77585e-10	0.000115398	-1.41476	-2.77585e-10
101029462	chr14:101029462:G:A	2.50184e-11	-4.89955e-10	-1.16655	2.36864e-06	-4.89955e-10	-1.16533	0.000149316	-4.89955e-10	-1.15709
101029793	chr14:101029793:G:A	2.61713e-11	-4.89955e-10	-1.12149	2.4624e-06	-4.89955e-10	-1.12651	0.000153939	-4.89955e-10	-1.12659
101029808	chr14:101029808:A:G	7.01327e-12	-1.76856	-0.669796	4.4412e-07	-2.19112	-0.648183	2.69115e-05	-2.21223	-0.658368
101029945	chr14:101029945:T:G	3.94907e-12	-1.78875	-1.22393	4.89919e-07	-1.51527	-1.22589	3.38493e-05	-1.41552	-1.22571
101030368	chr14:101030368:T:G	5.44523e-11	-2.28312	1.89428	5.63977e-06	-2.20832	1.91052	0.000387794	-2.16166	1.95898
101030949	chr14:101030949:G:A	3.97946e-12	-1.77197	-1.23304	4.96743e-07	-1.49283	-1.2345	3.43642e-05	-1.39176	-1.23437
101031026	chr14:101031026:C:T	3.27887e-11	-4.89955e-10	-0.896076	3.09458e-06	-4.89955e-10	-0.897991	0.000193962	-4.89955e-10	-0.895488
101031654	chr14:101031654:T:C	3.18269e-11	-4.89955e-10	-0.925846	2.99983e-06	-4.89955e-10	-0.929089	0.00018763	-4.89955e-10	-0.928683
101031668	chr14:101031668:C:T	3.19017e-11	-4.89955e-10	-0.923501	3.00721e-06	-4.89955e-10	-0.926632	0.000188109	-4.89955e-10	-0.926131
101032166	chr14:101032166:T:C	9.09871e-11	0.124559	-2.77585e-10	6.03435e-06	-0.230176	-2.77585e-10	0.000320351	-0.393735	-2.77585e-10
101032437	chr14:101032437:G:A	1.47042e-10	-2.28475	2.88931	1.41641e-05	-2.28236	2.90542	0.000954484	-2.2609	2.95892
101032544	chr14:101032544:G:A	2.49938e-12	-2.2706	-1.19952	2.31288e-07	-2.28756	-1.20418	1.45176e-05	-2.28601	-1.20178
101032825	chr14:101032825:A:G	1.07899e-11	-2.00755	-2.77585e-10	1.26043e-06	-1.79619	-2.77585e-10	8.34243e-05	-1.73921	-2.77585e-10
101033167	chr14:101033167:T:G	4.36963e-12	-1.82968	-1.08181	2.84379e-07	-2.2153	-1.06979	1.7331e-05	-2.23518	-1.07548
101033544	chr14:101033544:G:A	2.31414e-11	-4.89955e-10	-1.24453	2.18862e-06	-4.89955e-10	-1.24437	0.00013703	-4.89955e-10	-1.24295
101033600	chr14:101033600:A:G	4.65483e-12	-1.75438	-1.09388	2.89533e-07	-2.18497	-1.08217	1.75726e-05	-2.20909	-1.08772
101033612	chr14:101033612:G:T	1.02423e-10	-2.29001	2.53296	1.00211e-05	-2.27164	2.54869	0.000677853	-2.24342	2.5992
101033690	chr14:101033690:C:T	8.12594e-12	-2.2911	-2.77585e-10	7.68607e-07	-2.29082	-2.77585e-10	4.81605e-05	-2.28861	-2.77585e-10
101034288	chr14:101034288:C:T	2.93495e-12	-2.07193	-1.23754	3.30163e-07	-1.8974	-1.23841	2.20853e-05	-1.82963	-1.23861
101034677	chr14:101034677:A:G	1.81294e-10	-2.28765	3.10161	1.86707e-05	-2.22335	3.12267	0.00132122	-2.17819	3.20135
101034802	chr14:101034802:G:A	8.6622e-12	-2.22719	-2.77585e-10	8.98832e-07	-2.1343	-2.77585e-10	5.57824e-05	-2.14169	-2.77585e-10
101034948	chr14:101034948:T:C	1.74903e-10	-2.28896	3.06703	1.79184e-05	-2.22991	3.0881	0.00126482	-2.18696	3.1665
101035519	chr14:101035519:G:A	1.04957e-10	-2.2834	2.5508	1.00783e-05	-2.28376	2.5665	0.00067681	-2.26368	2.61791
101035670	chr14:101035670:A:T	4.1014e-11	-4.89955e-10	-0.672245	3.85964e-06	-4.89955e-10	-0.677071	0.000241505	-4.89955e-10	-0.676261
101035768	chr14:101035768:A:G	2.81419e-11	-1.0489	-2.77585e-10	1.99211e-06	-1.33845	-2.77585e-10	0.000122332	-1.35642	-2.77585e-10
101035781	chr14:101035781:C:T	1.12902e-09	-4.89955e-10	2.64294	0.000102842	-4.89955e-10	2.60555	0.00761951	-4.89955e-10	2.77531
101035782	chr14:101035782:G:A	3.36855e-11	-4.89955e-10	-0.869091	3.17928e-06	-4.89955e-10	-0.87099	0.000199338	-4.89955e-10	-0.868151
101035821	chr14:101035821:C:T	9.07073e-12	-2.18111	-2.77585e-10	1.01682e-06	-2.01096	-2.77585e-10	6.76498e-05	-1.94881	-2.77585e-10
101035931	chr14:101035931:T:C	3.84658e-12	-1.79442	-1.24455	2.41362e-07	-2.20592	-1.24318	1.47533e-05	-2.22783	-1.24386
101035964	chr14:101035964:C:T	1.37088e-11	-2.04454	0.276421	1.08458e-06	-2.21663	0.270177	7.00497e-05	-2.1975	0.283551
101036092	chr14:101036092:G:A	2.48962e-11	-4.89955e-10	-1.17144	2.34532e-06	-4.89955e-10	-1.17522	0.000146632	-4.89955e-10	-1.17523
101036119	chr14:101036119:C:T	3.35366e-12	-1.93078	-1.24533	3.99096e-07	-1.70065	-1.24555	2.72236e-05	-1.61353	-1.24554
101036416	chr14:101036416:C:G	4.75347e-10	-4.89955e-10	1.77789	4.41227e-05	-4.89955e-10	1.75933	0.00281607	-4.89955e-10	1.77995
101036528	chr14:101036528:T:C	2.97082e-11	-4.89955e-10	-0.994737	2.82753e-06	-4.89955e-10	-0.988241	0.000175402	-4.89955e-10	-0.996073
101036929	chr14:101036929:G:A	1.81467e-09	-4.89955e-10	3.1175	0.000168741	-4.89955e-10	3.10072	0.0126237	-4.89955e-10	3.28018
101037505	chr14:101037505:C:T	3.20693e-12	-2.00247	-1.21837	3.70082e-07	-1.80151	-1.22017	2.4743e-05	-1.73472	-1.21989
101037575	chr14:101037575:T:TC	9.69131e-12	-1.94077	-0.17416	7.0817e-07	-2.21113	-0.161589	4.40068e-05	-2.24626	-0.132548
101037630	chr14:101037630:C:T	2.92807e-11	-4.89955e-10	-1.00923	2.7746e-06	-4.89955e-10	-1.00714	0.000174195	-4.89955e-10	-1.00298
101037672	chr14:101037672:C:T	1.86787e-11	-0.983221	-0.475553	8.77247e-07	-1.69777	-0.460838	5.09523e-05	-1.7919	-0.440359
101037784	chr14:101037784:T:C	3.8514e-11	-4.89955e-10	-0.735138	3.62438e-06	-4.89955e-10	-0.73996	0.000226918	-4.89955e-10	-0.738565
101038113	chr14:101038113:A:G	4.68835e-12	-2.00613	-0.834953	3.51322e-07	-2.2484	-0.825298	2.18253e-05	-2.27191	-0.808179
101038879	chr14:101038879:G:T	1.76045e-10	1.84912	-1.06453	3.49384e-06	0.286087	-1.06273	0.000181831	0.102328	-1.06241
101038903	chr14:101038903:A:G	6.90786e-12	-1.22473	-1.22876	6.72262e-07	-1.19729	-1.22746	4.47141e-05	-1.13521	-1.22765
101038972	chr14:101038972:T:G	2.99849e-11	-4.89955e-10	-0.985465	2.831e-06	-4.89955e-10	-0.987013	0.00017742	-4.89955e-10	-0.984631
101039125	chr14:101039125:G:A	8.88641e-12	-1.06693	-1.13471	8.94419e-07	-1.00838	-1.13084	5.92133e-05	-0.950401	-1.13161
101039562	chr14:101039562:G:A	5.09677e-12	-1.80867	-0.948885	5.50956e-07	-1.68141	-0.942339	3.77485e-05	-1.59768	-0.934532
101039996	chr14:101039996:C:T	2.7213e-11	-4.89955e-10	-1.08247	2.56876e-06	-4.89955e-10	-1.08422	0.000160654	-4.89955e-10	-1.0839
101040218	chr14:101040218:A:G	1.55006e-11	-1.64528	-2.77585e-10	2.03418e-06	-1.31755	-2.77585e-10	0.000124246	-1.34089	-2.77585e-10
101040315	chr14:101040315:C:T	2.58236e-11	-4.89955e-10	-1.13487	2.43744e-06	-4.89955e-10	-1.1367	0.000152477	-4.89955e-10	-1.13614
101041204	chr14:101041204:A:G	5.53939e-11	-4.89955e-10	-0.37169	5.28107e-06	-4.89955e-10	-0.363515	0.000332629	-4.89955e-10	-0.356126
101041390	chr14:101041390:C:T	7.3588e-11	-1.19414	1.10646	4.13068e-06	-1.72848	1.11928	0.000245345	-1.83272	1.17223
101041520	chr14:101041520:G:A	2.86367e-11	-4.89955e-10	-1.03147	2.70449e-06	-4.89955e-10	-1.03273	0.000169009	-4.89955e-10	-1.0332
101042339	chr14:101042339:A:G	2.77936e-11	-1.06135	-2.77585e-10	2.13903e-06	-1.26729	-2.77585e-10	0.000134297	-1.2631	-2.77585e-10
101042372	chr14:101042372:T:C	2.43314e-11	-4.89955e-10	-1.19439	2.29353e-06	-4.89955e-10	-1.19755	0.000143325	-4.89955e-10	-1.19804
101042707	chr14:101042707:C:T	2.98869e-11	-4.89955e-10	-0.98874	2.81668e-06	-4.89955e-10	-0.992083	0.00017623	-4.89955e-10	-0.991366
101042791	chr14:101042791:T:G	3.92402e-11	-4.89955e-10	-0.716457	3.7548e-06	-4.89955e-10	-0.704609	0.000235472	-4.89955e-10	-0.701563
101042927	chr14:101042927:C:G	5.91527e-11	-4.89955e-10	-0.306037	5.60205e-06	-4.89955e-10	-0.304511	0.00035121	-4.89955e-10	-0.301769
101042933	chr14:101042933:C:T	9.84e-12	-2.0997	-2.77585e-10	9.50619e-07	-2.07829	-2.77585e-10	6.17483e-05	-2.04009	-2.77585e-10
101042937	chr14:101042937:G:A	4.58314e-12	-1.69464	-1.16914	2.58745e-07	-2.2079	-1.17165	1.57033e-05	-2.2404	-1.16888
101043723	chr14:101043723:T:C	1.2366e-11	-2.07601	0.204807	9.18585e-07	-2.28664	0.174077	5.90127e-05	-2.29066	0.205256
101043847	chr14:101043847:C:T	4.06472e-11	-4.89955e-10	-0.68123	3.86153e-06	-4.89955e-10	-0.676581	0.000241175	-4.89955e-10	-0.677632
101044079	chr14:101044079:A:G	2.93708e-11	-4.89955e-10	-1.00616	2.78417e-06	-4.89955e-10	-1.00369	0.000173437	-4.89955e-10	-1.00734
101044525	chr14:101044525:A:G	2.36947e-11	-4.89955e-10	-1.22091	2.24117e-06	-4.89955e-10	-1.22064	0.000140119	-4.89955e-10	-1.22066
101044692	chr14:101044692:TGGTAGGCCAGCCCCAGGAG:T	3.31409e-12	-2.05843	-1.12955	3.88302e-07	-1.8484	-1.12522	2.53229e-05	-1.80514	-1.1263
101045140	chr14:101045140:G:A	3.5066e-11	-4.89955e-10	-0.828928	3.3188e-06	-4.89955e-10	-0.828041	0.00020771	-4.89955e-10	-0.82701
101045243	chr14:101045243:C:T	2.42253e-12	-2.29098	-1.21036	2.30117e-07	-2.28401	-1.21281	1.4481e-05	-2.27805	-1.21227
101045364	chr14:101045364:G:T	5.24707e-11	0.733996	-1.1599	2.11995e-06	-0.11204	-1.16421	0.00013681	-0.0827131	-1.16184
101045434	chr14:101045434:C:A	1.13641e-11	-1.9557	-2.77585e-10	1.0207e-06	-2.00716	-2.77585e-10	5.91267e-05	-2.08347	-2.77585e-10
101045468	chr14:101045468:C:T	5.90226e-11	-4.89955e-10	-0.308238	5.55307e-06	-4.89955e-10	-0.313293	0.000359706	-4.89955e-10	-0.277866
101045521	chr14:101045521:C:T	6.56497e-11	-4.89955e-10	-0.201826	6.27888e-06	-4.89955e-10	-0.190452	0.000404968	-4.89955e-10	-0.159344
101045622	chr14:101045622:T:G	4.91566e-11	-4.89955e-10	-0.491147	4.58489e-06	-4.89955e-10	-0.504878	0.000289937	-4.89955e-10	-0.493489
101045735	chr14:101045735:G:A	4.67906e-12	-1.85983	-0.983235	2.92978e-07	-2.26217	-0.99313	1.78156e-05	-2.28881	-0.994267
101045845	chr14:101045845:C:T	2.8508e-11	-4.89955e-10	-1.03597	2.6901e-06	-4.89955e-10	-1.03807	0.000168494	-4.89955e-10	-1.03626
101046163	chr14:101046163:A:G	2.3889e-12	-2.28738	-1.22795	3.13436e-07	-1.96164	-1.22617	1.88203e-05	-1.9984	-1.22981
101046240	chr14:101046240:G:A	9.05619e-11	-4.89955e-10	0.119875	8.51307e-06	-4.89955e-10	0.113959	0.000555492	-4.89955e-10	0.156702
101046243	chr14:101046243:A:C	4.05538e-11	-4.89955e-10	-0.683529	3.76877e-06	-4.89955e-10	-0.700895	0.000240442	-4.89955e-10	-0.680673
101046635	chr14:101046635:C:T	6.20072e-12	-1.43878	-1.12272	3.35316e-07	-1.99817	-1.12216	1.85484e-05	-2.12808	-1.11469
101046750	chr14:101046750:C:T	5.83906e-12	-1.49647	-1.12512	3.20878e-07	-2.0404	-1.12394	1.79379e-05	-2.15868	-1.11755
101046935	chr14:101046935:C:A	9.6815e-11	-4.89955e-10	0.186643	9.09909e-06	-4.89955e-10	0.180531	0.000594338	-4.89955e-10	0.224295
101047166	chr14:101047166:G:A	8.7096e-11	-4.89955e-10	0.0808521	8.18767e-06	-4.89955e-10	0.0749849	0.000533879	-4.89955e-10	0.117016
101047217	chr14:101047217:G:A	9.02883e-12	-2.18574	-2.77585e-10	8.94815e-07	-2.13878	-2.77585e-10	5.44591e-05	-2.1657	-2.77585e-10
101047458	chr14:101047458:C:T	2.88153e-11	-1.02525	-2.77585e-10	2.10549e-06	-1.2831	-2.77585e-10	0.000132489	-1.27665	-2.77585e-10
101047566	chr14:101047566:C:T	4.99247e-11	-4.89955e-10	-0.475643	4.70638e-06	-4.89955e-10	-0.478725	0.000296277	-4.89955e-10	-0.471858
101047728	chr14:101047728:A:G	4.70193e-11	-4.89955e-10	-0.5356	4.46425e-06	-4.89955e-10	-0.531542	0.000278366	-4.89955e-10	-0.534216
101048034	chr14:101048034:T:C	3.81827e-12	-2.12946	-0.916904	3.05519e-07	-2.28609	-0.927301	1.98922e-05	-2.26807	-0.904752
101048142	chr14:101048142:T:C	8.22351e-12	-2.27916	-2.77585e-10	7.6922e-07	-2.29002	-2.77585e-10	4.80672e-05	-2.29055	-2.77585e-10
101048272	chr14:101048272:G:A	7.71183e-11	-4.89955e-10	-0.040818	7.24961e-06	-4.89955e-10	-0.0466969	0.000471633	-4.89955e-10	-0.00695224
101048613	chr14:101048613:A:T	4.13783e-12	-1.75449	-1.21149	2.40926e-07	-2.24158	-1.20932	1.43799e-05	-2.28328	-1.21404
101048920	chr14:101048920:C:T	5.40329e-11	-4.89955e-10	-0.396566	5.09438e-06	-4.89955e-10	-0.399505	0.000317811	-4.89955e-10	-0.401697
101049283	chr14:101049283:G:A	1.44567e-10	-4.89955e-10	0.587584	1.3578e-05	-4.89955e-10	0.580804	0.000892392	-4.89955e-10	0.630752
101049412	chr14:101049412:A:G	2.71443e-11	-4.89955e-10	-1.08499	2.57192e-06	-4.89955e-10	-1.08299	0.000160418	-4.89955e-10	-1.08537
101049426	chr14:101049426:A:G	2.41387e-11	-4.89955e-10	-1.20234	2.28394e-06	-4.89955e-10	-1.20174	0.000142822	-4.89955e-10	-1.20155
101049930	chr14:101049930:G:A	2.8957e-11	-4.89955e-10	-1.02035	2.74277e-06	-4.89955e-10	-1.01868	0.000171701	-4.89955e-10	-1.0174
101050046	chr14:101050046:C:A	1.63304e-10	-4.89955e-10	0.709456	1.53341e-05	-4.89955e-10	0.702436	0.00100963	-4.89955e-10	0.754191
101050259	chr14:101050259:A:T	1.10865e-11	-1.98043	-2.77585e-10	1.28648e-06	-1.77573	-2.77585e-10	7.83084e-05	-1.8025	-2.77585e-10
101050418	chr14:101050418:G:T	1.37872e-10	-4.89955e-10	0.540169	1.29535e-05	-4.89955e-10	0.533721	0.0008506	-4.89955e-10	0.582789
101050655	chr14:101050655:G:T	2.92728e-11	-4.89955e-10	-1.0095	2.76479e-06	-4.89955e-10	-1.01068	0.000172208	-4.89955e-10	-1.01445
101050702	chr14:101050702:T:C	1.20208e-10	-4.89955e-10	0.403062	1.12584e-05	-4.89955e-10	0.393472	0.000712687	-4.89955e-10	0.405889
101050861	chr14:101050861:G:A	2.31267e-11	-4.89955e-10	-1.24517	2.18705e-06	-4.89955e-10	-1.24509	0.000136737	-4.89955e-10	-1.24509
101051272	chr14:101051272:A:T	3.45526e-11	-4.89955e-10	-0.843677	3.28098e-06	-4.89955e-10	-0.839503	0.000205698	-4.89955e-10	-0.836742
101051686	chr14:101051686:T:C	8.30751e-12	-1.20555	-1.06345	4.11573e-07	-1.85026	-1.06515	2.18871e-05	-2.01561	-1.06164
101051960	chr14:101051960:G:A	8.46202e-11	-4.89955e-10	0.0520139	7.95636e-06	-4.89955e-10	0.0463282	0.000518487	-4.89955e-10	0.0877616
101051965	chr14:101051965:T:A	1.52152e-10	-4.89955e-10	0.638719	1.42886e-05	-4.89955e-10	0.631815	0.00093976	-4.89955e-10	0.682471
101052318	chr14:101052318:G:A	5.92112e-11	-0.305048	-2.77585e-10	4.95278e-06	-0.427695	-2.77585e-10	0.000351027	-0.302291	-2.77585e-10
101052423	chr14:101052423:G:A	7.36971e-12	-1.36348	-1.0253	3.91472e-07	-1.93775	-1.02773	2.13782e-05	-2.07708	-1.0237
101052846	chr14:101052846:C:T	2.5837e-11	-4.89955e-10	-1.13435	2.44718e-06	-4.89955e-10	-1.13271	0.000152695	-4.89955e-10	-1.13471
101052942	chr14:101052942:C:T	2.75653e-11	-4.89955e-10	-1.0696	2.61103e-06	-4.89955e-10	-1.0679	0.000163398	-4.89955e-10	-1.06696
101052947	chr14:101052947:G:A	2.77788e-11	-4.89955e-10	-1.06189	2.6313e-06	-4.89955e-10	-1.06017	0.000164665	-4.89955e-10	-1.05924
101053625	chr14:101053625:C:CA	1.24373e-11	-1.86546	-2.77585e-10	1.49068e-06	-1.62841	-2.77585e-10	9.10106e-05	-1.65218	-2.77585e-10
101054190	chr14:101054190:A:C	5.21932e-12	-1.64852	-1.08527	3.00893e-07	-2.13998	-1.08867	1.74153e-05	-2.23009	-1.07572
101054492	chr14:101054492:C:T	4.26528e-11	-4.89955e-10	-0.633065	4.06123e-06	-4.89955e-10	-0.626158	0.000259267	-4.89955e-10	-0.605296
101055073	chr14:101055073:G:A	9.77468e-11	-4.89955e-10	0.196222	9.204e-06	-4.89955e-10	0.191995	0.000600567	-4.89955e-10	0.234722
101055164	chr14:101055164:C:G	9.67149e-11	-4.89955e-10	0.185608	9.09641e-06	-4.89955e-10	0.180236	0.000594031	-4.89955e-10	0.223778
101055634	chr14:101055634:A:G	2.41526e-11	-4.89955e-10	-1.20177	2.28298e-06	-4.89955e-10	-1.20216	0.000142573	-4.89955e-10	-1.2033
101055984	chr14:101055984:C:A	3.02994e-11	-4.89955e-10	-0.97503	2.8244e-06	-4.89955e-10	-0.989347	0.000178427	-4.89955e-10	-0.978976
101056041	chr14:101056041:A:G	1.25717e-10	-4.89955e-10	0.447873	1.18147e-05	-4.89955e-10	0.441696	0.000774814	-4.89955e-10	0.489469
101056219	chr14:101056219:T:C	8.8504e-12	-1.18813	-1.01757	4.4842e-07	-1.80966	-1.02	2.35625e-05	-1.98721	-1.01629
101056445	chr14:101056445:C:T	2.83494e-12	-2.28813	-1.05601	2.69244e-07	-2.28021	-1.05957	1.69968e-05	-2.2661	-1.06403
101056582	chr14:101056582:T:C	3.80128e-11	-4.89955e-10	-0.748236	3.56342e-06	-4.89955e-10	-0.756924	0.000225807	-4.89955e-10	-0.74347
101056741	chr14:101056741:C:T	2.4666e-11	-4.89955e-10	-1.18073	2.33866e-06	-4.89955e-10	-1.17807	0.000147135	-4.89955e-10	-1.17181
101057418	chr14:101057418:G:A	2.45069e-11	-4.89955e-10	-1.18721	2.31208e-06	-4.89955e-10	-1.1895	0.000145457	-4.89955e-10	-1.18327
101057557	chr14:101057557:A:G	2.32906e-11	-4.89955e-10	-1.23811	2.20138e-06	-4.89955e-10	-1.23856	0.000137638	-4.89955e-10	-1.23853
101057653	chr14:101057653:C:G	2.56259e-11	-4.89955e-10	-1.14256	2.41935e-06	-4.89955e-10	-1.14414	0.000151024	-4.89955e-10	-1.14572
101058131	chr14:101058131:C:T	2.31416e-10	1.05806	-2.77585e-10	4.31244e-06	-0.566141	-2.77585e-10	0.000190833	-0.911756	-2.77585e-10
101058819	chr14:101058819:A:G	2.32625e-11	-4.89955e-10	-1.23932	2.20496e-06	-4.89955e-10	-1.23693	0.000137656	-4.89955e-10	-1.23839
101059742	chr14:101059742:T:G	1.32506e-10	-4.89955e-10	0.500472	1.2449e-05	-4.89955e-10	0.493993	0.000817176	-4.89955e-10	0.542701
101059963	chr14:101059963:G:A	7.38355e-11	-0.0843198	-2.77585e-10	6.24453e-06	-0.195939	-2.77585e-10	0.000439326	-0.0779106	-2.77585e-10
101060278	chr14:101060278:T:TCCTCGAAAGAGG	2.31342e-11	-4.89955e-10	-1.24485	2.18741e-06	-4.89955e-10	-1.24492	0.00013676	-4.89955e-10	-1.24493
101060291	chr14:101060291:C:T	2.69037e-11	-4.89955e-10	-1.0939	2.54766e-06	-4.89955e-10	-1.09247	0.000159355	-4.89955e-10	-1.09202
101060391	chr14:101060391:C:G	6.63965e-12	-1.24974	-1.24336	3.2696e-07	-1.9025	-1.24307	1.74901e-05	-2.05766	-1.24386
101060781	chr14:101060781:C:T	1.29534e-11	-1.8248	-2.77585e-10	9.91531e-07	-2.03615	-2.77585e-10	6.15435e-05	-2.04341	-2.77585e-10
101061413	chr14:101061413:G:A	2.32029e-11	-4.89955e-10	-1.24188	2.19458e-06	-4.89955e-10	-1.24165	0.000137272	-4.89955e-10	-1.24119
101061773	chr14:101061773:G:T	1.43003e-11	-0.519868	-1.20601	5.46971e-07	-1.42484	-1.20617	2.70887e-05	-1.66014	-1.2039
101061782	chr14:101061782:A:C	1.31993e-10	-4.89955e-10	0.496591	1.2353e-05	-4.89955e-10	0.486256	0.000816618	-4.89955e-10	0.542018
101062149	chr14:101062149:G:A	9.66491e-11	-4.89955e-10	0.184928	9.08616e-06	-4.89955e-10	0.179109	0.000593393	-4.89955e-10	0.222704
101062509	chr14:101062509:G:A	9.70455e-12	-0.915965	-1.1976	4.50152e-07	-1.62716	-1.19865	2.29712e-05	-1.83196	-1.19696
101062805	chr14:101062805:C:A	3.8494e-12	-1.81959	-1.21865	2.32563e-07	-2.26907	-1.21717	1.42511e-05	-2.29011	-1.21621
101062924	chr14:101062924:G:GA	7.31389e-12	-1.31801	-1.07837	3.46162e-07	-2.00889	-1.07961	1.93971e-05	-2.12391	-1.07412
101062976	chr14:101062976:G:A	7.20011e-12	-1.37133	-1.04073	3.45766e-07	-2.05023	-1.03941	1.95978e-05	-2.15339	-1.03434
101063077	chr14:101063077:G:A	5.12273e-12	-1.6414	-1.11107	2.82025e-07	-2.18378	-1.10963	1.65562e-05	-2.25048	-1.10592
101063100	chr14:101063100:G:A	4.92989e-12	-1.67752	-1.11332	2.77368e-07	-2.19817	-1.11188	1.63764e-05	-2.2591	-1.10821
101063112	chr14:101063112:G:A	2.8457e-12	-2.13389	-1.20645	3.01888e-07	-2.01746	-1.20788	1.90967e-05	-2.0052	-1.20843
101063516	chr14:101063516:C:T	6.18616e-11	-4.89955e-10	-0.26126	5.86539e-06	-4.89955e-10	-0.258574	0.000364762	-4.89955e-10	-0.263907
101063519	chr14:101063519:G:A	9.8683e-11	-4.89955e-10	0.205753	9.19774e-06	-4.89955e-10	0.191314	0.000604201	-4.89955e-10	0.240754
101063860	chr14:101063860:A:C	5.99307e-12	-1.65782	-0.937733	3.43571e-07	-2.1586	-0.937407	2.00625e-05	-2.23116	-0.933138
101063926	chr14:101063926:G:A	1.21679e-11	-1.88736	-2.77585e-10	8.44807e-07	-2.19629	-2.77585e-10	5.01488e-05	-2.24816	-2.77585e-10
101063994	chr14:101063994:C:T	5.39012e-11	-4.89955e-10	-0.399006	5.10165e-06	-4.89955e-10	-0.398079	0.000323583	-4.89955e-10	-0.383699
101064098	chr14:101064098:G:C	3.53333e-11	-4.89955e-10	-0.821334	3.35461e-06	-4.89955e-10	-0.817308	0.000210821	-4.89955e-10	-0.812144
101064211	chr14:101064211:C:T	1.12459e-10	0.336428	-2.77585e-10	2.53787e-06	-1.09632	-2.77585e-10	0.000116821	-1.40251	-2.77585e-10
101065091	chr14:101065091:T:G	2.67589e-11	-4.89955e-10	-1.09929	2.52984e-06	-4.89955e-10	-1.09949	0.000158158	-4.89955e-10	-1.09956
101065396	chr14:101065396:C:T	2.03147e-11	-1.37482	-2.77585e-10	2.96289e-06	-0.941478	-2.77585e-10	0.000191916	-0.906096	-2.77585e-10
101065469	chr14:101065469:C:T	3.35891e-11	-4.89955e-10	-0.871957	3.17949e-06	-4.89955e-10	-0.870922	0.000197436	-4.89955e-10	-0.877737
101065517	chr14:101065517:A:G	3.37794e-12	-2.28965	-0.879249	3.64351e-07	-2.13472	-0.902565	2.68508e-05	-1.98241	-0.89045
101065877	chr14:101065877:C:T	7.38309e-11	-4.89955e-10	-0.0843816	6.95149e-06	-4.89955e-10	-0.0886875	0.000452005	-4.89955e-10	-0.0494605
101065880	chr14:101065880:G:A	3.87924e-12	-2.27667	-0.753855	3.74655e-07	-2.24694	-0.762452	2.36196e-05	-2.25188	-0.749191
101065899	chr14:101065899:C:T	3.2891e-11	-4.89955e-10	-0.892961	3.107e-06	-4.89955e-10	-0.893985	0.000195529	-4.89955e-10	-0.887442
101066124	chr14:101066124:G:A	2.76762e-11	-4.89955e-10	-1.06559	2.60775e-06	-4.89955e-10	-1.06915	0.000164989	-4.89955e-10	-1.05728
101066137	chr14:101066137:G:A	4.47434e-11	-4.89955e-10	-0.585215	4.2766e-06	-4.89955e-10	-0.574487	0.000271644	-4.89955e-10	-0.558659
101066270	chr14:101066270:C:T	3.70528e-11	-4.89955e-10	-0.773814	3.51019e-06	-4.89955e-10	-0.771975	0.000220413	-4.89955e-10	-0.767649
101066344	chr14:101066344:A:G	3.1216e-12	-2.29083	-0.95698	3.00321e-07	-2.27975	-0.950799	1.85554e-05	-2.28675	-0.955635
101066415	chr14:101066415:T:A	8.62079e-12	-2.29067	0.058691	8.15539e-07	-2.29098	0.0594266	5.14837e-05	-2.28651	0.0646214
101066439	chr14:101066439:CTGAGGAGAGG:C	8.21581e-11	-4.89955e-10	0.0224869	7.73402e-06	-4.89955e-10	0.0179846	0.000503591	-4.89955e-10	0.058612
101066883	chr14:101066883:G:A	2.76284e-11	-4.89955e-10	-1.06732	2.6023e-06	-4.89955e-10	-1.07125	0.000163638	-4.89955e-10	-1.06549
101066951	chr14:101066951:A:G	2.68991e-11	-4.89955e-10	-1.09407	2.56219e-06	-4.89955e-10	-1.08678	0.000160119	-4.89955e-10	-1.08724
101067289	chr14:101067289:C:T	2.36843e-12	-2.27861	-1.24533	2.21282e-07	-2.29085	-1.24512	1.38513e-05	-2.28962	-1.24516
101067419	chr14:101067419:C:G	3.50603e-12	-2.13561	-0.996067	3.08538e-07	-2.21165	-0.991901	1.94367e-05	-2.2082	-0.987792
101067551	chr14:101067551:C:G	2.42203e-11	-4.89955e-10	-1.19897	2.28893e-06	-4.89955e-10	-1.19956	0.00014318	-4.89955e-10	-1.19905
101067557	chr14:101067557:G:A	2.52375e-10	-4.89955e-10	1.14476	2.44092e-05	-4.89955e-10	1.16732	0.0016064	-4.89955e-10	1.2186
101067660	chr14:101067660:G:A	5.83397e-12	-2.06493	-0.557531	5.52555e-07	-2.06547	-0.555373	3.57896e-05	-2.04072	-0.544777
101067768	chr14:101067768:G:A	8.13247e-12	-2.29029	-2.77585e-10	7.70496e-07	-2.28836	-2.77585e-10	4.81654e-05	-2.28851	-2.77585e-10
101067853	chr14:101067853:T:C	1.71407e-11	-0.391265	-1.15344	6.1876e-07	-1.35053	-1.15715	3.00628e-05	-1.60329	-1.15658
101067932	chr14:101067932:C:T	2.8074e-11	-4.89955e-10	-1.05132	2.64983e-06	-4.89955e-10	-1.05315	0.000165927	-4.89955e-10	-1.0516
101068206	chr14:101068206:G:A	2.34564e-12	-2.2886	-1.245	2.22769e-07	-2.28418	-1.24508	1.3853e-05	-2.28934	-1.24531
101068311	chr14:101068311:A:G	2.3621e-11	-4.89955e-10	-1.22402	2.23897e-06	-4.89955e-10	-1.22163	0.000139936	-4.89955e-10	-1.22197
101068388	chr14:101068388:A:G	2.31129e-11	-4.89955e-10	-1.24577	2.18558e-06	-4.89955e-10	-1.24576	0.000136644	-4.89955e-10	-1.24578
101068521	chr14:101068521:A:G	3.08609e-11	-4.89955e-10	-0.95667	2.9237e-06	-4.89955e-10	-0.954796	0.000185604	-4.89955e-10	-0.939538
101068554	chr14:101068554:T:C	2.44823e-11	-4.89955e-10	-1.18821	2.32005e-06	-4.89955e-10	-1.18605	0.000145263	-4.89955e-10	-1.18461
101069050	chr14:101069050:A:C	2.3233e-11	-4.89955e-10	-1.24059	2.19844e-06	-4.89955e-10	-1.23989	0.000137658	-4.89955e-10	-1.23838
101069062	chr14:101069062:G:A	1.00904e-11	-1.21768	-0.856893	8.10043e-07	-1.3822	-0.856111	5.05424e-05	-1.38055	-0.85979
101069482	chr14:101069482:G:A	4.98354e-11	0.678051	-1.15548	6.24052e-06	0.95995	-1.15653	0.00040669	0.99861	-1.15371
101069499	chr14:101069499:G:A	9.74222e-12	-1.21277	-0.896916	7.77392e-07	-1.38415	-0.895302	4.84687e-05	-1.38222	-0.900017
101069510	chr14:101069510:G:A	3.35247e-11	-4.89955e-10	-0.873878	3.16599e-06	-4.89955e-10	-0.875179	0.000198459	-4.89955e-10	-0.872571
101069604	chr14:101069604:T:C	6.89211e-11	-0.153197	-2.77585e-10	1.75117e-06	-1.46736	-2.77585e-10	8.47017e-05	-1.72402	-2.77585e-10
101069619	chr14:101069619:T:A	3.9033e-12	-1.80218	-1.22216	2.99554e-07	-2.01373	-1.21938	1.84053e-05	-2.03091	-1.21961
101069690	chr14:101069690:C:A	2.77106e-11	-4.89955e-10	-1.06434	2.62307e-06	-4.89955e-10	-1.0633	0.000164257	-4.89955e-10	-1.06172
101069920	chr14:101069920:A:G	3.99065e-12	-1.78178	-1.22043	2.94157e-07	-2.02753	-1.22376	1.82516e-05	-2.03768	-1.22122
101069956	chr14:101069956:G:A	3.11836e-11	-4.89955e-10	-0.946268	2.93714e-06	-4.89955e-10	-0.950209	0.000185855	-4.89955e-10	-0.938185
101070076	chr14:101070076:A:G	2.92886e-11	-4.89955e-10	-1.00896	2.76675e-06	-4.89955e-10	-1.00997	0.000174436	-4.89955e-10	-1.00159
101070262	chr14:101070262:G:A	2.3233e-11	-4.89955e-10	-1.24059	2.19844e-06	-4.89955e-10	-1.23989	0.000137658	-4.89955e-10	-1.23838
101070645	chr14:101070645:T:C	8.7756e-12	-0.993863	-1.22032	7.00078e-07	-1.1644	-1.21981	4.23882e-05	-1.19732	-1.21897
101070710	chr14:101070710:A:G	6.53821e-10	3.33185	-1.23518	1.3381e-05	1.80154	-1.23535	0.000808671	1.76913	-1.23689
101070885	chr14:101070885:C:T	3.55391e-11	-4.89955e-10	-0.815526	3.36892e-06	-4.89955e-10	-0.813053	0.00021458	-4.89955e-10	-0.794472
101070939	chr14:101070939:T:A	2.90965e-11	0.223759	-1.2393	5.95647e-06	0.996956	-1.24012	0.00038143	1.02067	-1.2399
101070941	chr14:101070941:A:G	6.80814e-10	3.3722	-1.23507	1.38976e-05	1.83931	-1.23524	0.000839543	1.8065	-1.23679
101070947	chr14:101070947:T:A	3.03036e-11	0.264408	-1.2393	6.23654e-06	1.0429	-1.24012	0.000399296	1.06645	-1.2399
101071040	chr14:101071040:C:T	3.00088e-11	0.255635	-1.2403	6.17152e-06	1.03336	-1.24106	0.000395231	1.05717	-1.24085
101071520	chr14:101071520:A:G	5.01904e-12	-1.7552	-1.01772	5.14711e-07	-1.66632	-1.02548	3.59072e-05	-1.56486	-1.01735
101071563	chr14:101071563:C:A	2.68917e-11	-4.89955e-10	-1.09434	2.54438e-06	-4.89955e-10	-1.09376	0.000161152	-4.89955e-10	-1.08081
101071608	chr14:101071608:C:T	3.02073e-11	-4.89955e-10	-0.978077	2.85121e-06	-4.89955e-10	-0.979899	0.000178755	-4.89955e-10	-0.977136
101071899	chr14:101071899:C:G	4.64114e-10	2.96295	-1.20898	1.04902e-05	1.53229	-1.2095	0.000626603	1.48952	-1.21236
101072095	chr14:101072095:T:C	4.77471e-11	-4.89955e-10	-0.52024	4.54596e-06	-4.89955e-10	-0.513405	0.000284072	-4.89955e-10	-0.513926
101072276	chr14:101072276:C:T	9.66441e-12	-0.914919	-1.20279	7.65827e-07	-1.09231	-1.20214	4.65406e-05	-1.12179	-1.20104
101072455	chr14:101072455:C:T	8.487e-12	-2.24762	-2.77585e-10	8.66737e-07	-2.17066	-2.77585e-10	5.53741e-05	-2.14904	-2.77585e-10
101072507	chr14:101072507:A:T	5.5285e-10	3.15848	-1.22955	1.09683e-05	1.59713	-1.22976	0.000673529	1.577	-1.22762
101072648	chr14:101072648:G:A	1.00093e-10	0.38847	-0.168533	1.11171e-05	0.539425	-0.158584	0.00100497	0.884572	-0.135013
101072753	chr14:101072753:A:G	2.34678e-12	-2.28791	-1.2452	2.5185e-07	-2.16134	-1.24522	1.61104e-05	-2.1392	-1.24449
101072794	chr14:101072794:G:A	1.59985e-11	-1.98439	0.370727	1.45168e-06	-1.99399	0.339069	9.63659e-05	-1.96316	0.368162
101072860	chr14:101072860:C:T	1.35868e-11	-2.05654	0.279486	1.26126e-06	-2.05126	0.255732	8.36792e-05	-2.0187	0.282539
101072883	chr14:101072883:A:C	1.67047e-09	4.27945	-1.24474	2.69674e-05	2.51176	-1.24477	0.00164781	2.4895	-1.24545
101072932	chr14:101072932:T:A	2.50657e-11	-4.89955e-10	-1.16466	2.37051e-06	-4.89955e-10	-1.16454	0.00014811	-4.89955e-10	-1.1652
101073047	chr14:101073047:C:T	9.47185e-12	-1.79449	-0.343348	9.54776e-07	-1.71436	-0.359564	6.76321e-05	-1.61713	-0.331941
101073435	chr14:101073435:C:T	8.74156e-12	-2.21807	-2.77585e-10	7.80267e-07	-2.27576	-2.77585e-10	4.84769e-05	-2.28207	-2.77585e-10
101073662	chr14:101073662:C:T	6.98152e-12	-1.83934	-0.603554	6.99129e-07	-1.76907	-0.616497	4.90097e-05	-1.67742	-0.593715
101073694	chr14:101073694:G:A	7.12334e-12	-2.28189	-0.140887	7.17589e-07	-2.21029	-0.149209	4.48897e-05	-2.2415	-0.117447
101073822	chr14:101073822:G:T	6.79762e-12	-2.27127	-0.198317	6.88931e-07	-2.1938	-0.206461	4.31665e-05	-2.22269	-0.175396
101074114	chr14:101074114:A:G	3.73891e-11	-0.600573	-0.164207	1.10465e-06	-1.76634	-0.16177	5.74099e-05	-1.95405	-0.158881
101074193	chr14:101074193:T:A	2.79249e-11	-4.89955e-10	-1.05664	2.63325e-06	-4.89955e-10	-1.05943	0.000164962	-4.89955e-10	-1.05744
101074210	chr14:101074210:C:T	2.7155e-11	-4.89955e-10	-1.0846	2.56127e-06	-4.89955e-10	-1.08714	0.000160427	-4.89955e-10	-1.08531
101074341	chr14:101074341:C:T	2.54233e-11	-4.89955e-10	-1.15049	2.40484e-06	-4.89955e-10	-1.15016	0.000150228	-4.89955e-10	-1.151
101074385	chr14:101074385:A:T	7.04156e-12	-2.28157	-0.152756	7.10521e-07	-2.20496	-0.164436	4.47137e-05	-2.23615	-0.126725
101074479	chr14:101074479:AC:A	1.04591e-11	-2.03869	-2.77585e-10	1.17384e-06	-1.86737	-2.77585e-10	7.62122e-05	-1.82963	-2.77585e-10
101074621	chr14:101074621:G:A	2.53659e-11	-4.89955e-10	-1.15275	2.39922e-06	-4.89955e-10	-1.1525	0.000149886	-4.89955e-10	-1.15328
101074668	chr14:101074668:T:C	1.47021e-11	-0.762527	-0.935643	4.73257e-07	-1.83343	-0.942329	3.02099e-05	-1.83113	-0.923856
101074788	chr14:101074788:C:A	2.48001e-11	-4.89955e-10	-1.17531	2.35003e-06	-4.89955e-10	-1.17322	0.000147158	-4.89955e-10	-1.17165
101074894	chr14:101074894:C:G	5.48121e-10	1.63517	0.285167	6.22817e-05	1.80412	0.299902	0.00621991	2.24408	0.328281
101074998	chr14:101074998:AG:A	9.82172e-12	-2.10156	-2.77585e-10	9.50479e-07	-2.07843	-2.77585e-10	5.9867e-05	-2.07103	-2.77585e-10
101075000	chr14:101075000:G:T	2.69413e-12	-2.18391	-1.21117	3.54615e-07	-1.85304	-1.21132	2.44642e-05	-1.75745	-1.2085
101075216	chr14:101075216:G:C	2.57003e-11	-4.89955e-10	-1.13966	2.42899e-06	-4.89955e-10	-1.14017	0.000152008	-4.89955e-10	-1.13922
101075303	chr14:101075303:A:C	2.51966e-11	-4.89955e-10	-1.15945	2.38642e-06	-4.89955e-10	-1.15785	0.000148691	-4.89955e-10	-1.16128
101075354	chr14:101075354:G:A	5.06922e-11	-4.89955e-10	-0.460386	4.79922e-06	-4.89955e-10	-0.45919	0.000298305	-4.89955e-10	-0.465036
101075395	chr14:101075395:CA:C	4.57918e-11	-4.89955e-10	-0.562054	4.32104e-06	-4.89955e-10	-0.564147	0.000279521	-4.89955e-10	-0.530077
101075571	chr14:101075571:G:A	2.66478e-11	-4.89955e-10	-1.10345	2.5282e-06	-4.89955e-10	-1.10014	0.000158436	-4.89955e-10	-1.0978
101075729	chr14:101075729:T:C	3.72154e-12	-2.28735	-0.784674	3.91675e-07	-2.19382	-0.771149	2.56538e-05	-2.13873	-0.779728
101075768	chr14:101075768:C:A	3.64218e-12	-2.05203	-1.04155	4.08821e-07	-1.88509	-1.03704	2.56774e-05	-1.88817	-1.02937
101075968	chr14:101075968:C:T	2.52076e-11	-4.89955e-10	-1.15901	2.38336e-06	-4.89955e-10	-1.15913	0.000149146	-4.89955e-10	-1.15823
101075969	chr14:101075969:G:A	4.62359e-12	-1.64901	-1.20598	3.8079e-07	-1.78992	-1.20323	2.18778e-05	-1.87768	-1.2
101076205	chr14:101076205:C:T	2.45685e-11	-4.89955e-10	-1.18469	2.32448e-06	-4.89955e-10	-1.18415	0.000145102	-4.89955e-10	-1.18572
101076235	chr14:101076235:G:A	3.21659e-12	-2.18109	-1.03675	3.45919e-07	-2.05724	-1.03196	2.17429e-05	-2.05946	-1.02441
101076263	chr14:101076263:G:T	1.50347e-11	-0.50909	-1.16671	2.84628e-06	0.187138	-1.16877	0.000260947	0.567754	-1.16659
101076304	chr14:101076304:T:G	3.76128e-10	1.38502	0.158751	4.22648e-05	1.54384	0.172473	0.00418363	1.97549	0.200288
101076330	chr14:101076330:T:A	4.55176e-12	-2.04557	-0.825076	4.79888e-07	-1.94533	-0.816521	2.9668e-05	-1.96606	-0.807021
101076333	chr14:101076333:C:A	4.50352e-12	-2.06076	-0.820537	4.73478e-07	-1.96333	-0.811961	2.92874e-05	-1.9836	-0.802393
101076415	chr14:101076415:T:C	8.91769e-10	1.31005	1.097	6.35291e-05	1.03705	1.08681	0.00627964	1.42497	1.15695
101076564	chr14:101076564:A:G	3.22588e-10	1.6235	-0.233283	2.55421e-05	1.45366	-0.240971	0.00247775	1.85645	-0.2045
101076630	chr14:101076630:A:G	1.93105e-11	-0.561471	-0.864042	2.58554e-06	-0.212309	-0.865402	0.000187945	-0.0855685	-0.841438
101076710	chr14:101076710:T:C	2.49456e-11	-4.89955e-10	-1.16946	2.35763e-06	-4.89955e-10	-1.16999	0.00014753	-4.89955e-10	-1.16912
101077005	chr14:101077005:C:T	9.34325e-12	-0.909674	-1.24183	1.26901e-06	-0.547375	-1.24203	9.03823e-05	-0.418746	-1.24036
101077045	chr14:101077045:G:GA	5.32343e-12	-1.47422	-1.23982	5.32154e-07	-1.41801	-1.24045	3.52316e-05	-1.36052	-1.2407
101077127	chr14:101077127:T:TGGAGGC	2.79286e-11	-4.89955e-10	-1.05651	2.63893e-06	-4.89955e-10	-1.05727	0.000165207	-4.89955e-10	-1.05596
101077219	chr14:101077219:G:A	9.67939e-12	-1.067	-1.04916	8.07285e-07	-1.19187	-1.04985	5.52333e-05	-1.10133	-1.05026
101077257	chr14:101077257:A:G	3.45563e-12	-2.00822	-1.13794	2.46677e-07	-2.28963	-1.13769	1.54827e-05	-2.2835	-1.13993
101077928	chr14:101077928:T:C	6.08617e-12	-2.26559	-0.314547	6.78562e-07	-2.10774	-0.307679	4.43368e-05	-2.05743	-0.313903
101078021	chr14:101078021:C:T	4.44477e-12	-2.08423	-0.810197	3.69106e-07	-2.21976	-0.804558	2.38176e-05	-2.18022	-0.812508
101078091	chr14:101078091:C:T	1.17581e-11	-2.12168	0.200067	9.44585e-07	-2.26994	0.18529	5.93114e-05	-2.28037	0.200022
101078202	chr14:101078202:A:C	4.96677e-12	-2.28144	-0.501946	4.96453e-07	-2.23315	-0.494762	3.2566e-05	-2.18892	-0.490965
101078328	chr14:101078328:C:T	3.67731e-12	-1.91888	-1.16509	3.63817e-07	-1.87523	-1.16352	2.21981e-05	-1.89799	-1.16516
101078446	chr14:101078446:A:G	6.86181e-11	-4.89955e-10	-0.157603	6.59113e-06	-4.89955e-10	-0.14192	0.00042276	-4.89955e-10	-0.116347
101078759	chr14:101078759:T:C	9.0021e-12	-1.15422	-1.03448	4.95386e-07	-1.70429	-1.02578	2.91537e-05	-1.77	-1.02057
101078819	chr14:101078819:G:A	6.64873e-11	-4.89955e-10	-0.189149	6.38063e-06	-4.89955e-10	-0.174377	0.000409003	-4.89955e-10	-0.14943
101078910	chr14:101078910:A:T	3.99627e-11	-4.89955e-10	-0.698211	3.77369e-06	-4.89955e-10	-0.699591	0.000239197	-4.89955e-10	-0.685867
101078999	chr14:101078999:G:C	6.62144e-11	-4.89955e-10	-0.193261	6.2999e-06	-4.89955e-10	-0.187111	0.000398928	-4.89955e-10	-0.174371
101079061	chr14:101079061:A:G	6.05598e-11	-4.89955e-10	-0.282527	5.80749e-06	-4.89955e-10	-0.268495	0.00037196	-4.89955e-10	-0.244366
101079106	chr14:101079106:G:A	2.52235e-11	-4.89955e-10	-1.15838	2.39129e-06	-4.89955e-10	-1.15581	0.000149325	-4.89955e-10	-1.15703
101079377	chr14:101079377:T:G	6.00762e-12	-1.92394	-0.669195	5.16549e-07	-2.01928	-0.668948	3.06564e-05	-2.0681	-0.672213
101079491	chr14:101079491:C:A	3.89616e-12	-2.21627	-0.809894	3.37838e-07	-2.28926	-0.823571	2.12524e-05	-2.2911	-0.815583
101079708	chr14:101079708:G:A	5.85967e-12	-1.48456	-1.1335	4.05617e-07	-1.79815	-1.13184	2.30523e-05	-1.89138	-1.13401
101079865	chr14:101079865:T:C	6.7477e-12	-2.28959	-0.187366	6.47016e-07	-2.28851	-0.174523	4.15069e-05	-2.28939	-0.147902
101080116	chr14:101080116:A:C	5.67665e-12	-1.92602	-0.723778	4.88827e-07	-2.01931	-0.72408	2.89905e-05	-2.06915	-0.727039
101080895	chr14:101080895:C:A	2.74257e-12	-2.15895	-1.21831	2.4217e-07	-2.22829	-1.21746	1.57146e-05	-2.18802	-1.22054
101081083	chr14:101081083:A:C	7.17348e-11	-4.89955e-10	-0.113183	6.82815e-06	-4.89955e-10	-0.10659	0.000432454	-4.89955e-10	-0.0936764
101081192	chr14:101081192:C:G	2.73203e-11	-4.89955e-10	-1.07853	2.57445e-06	-4.89955e-10	-1.08201	0.000161389	-4.89955e-10	-1.07934
101081414	chr14:101081414:C:T	6.30216e-11	-4.89955e-10	-0.242681	6.04638e-06	-4.89955e-10	-0.228184	0.000387357	-4.89955e-10	-0.203805
101081426	chr14:101081426:GA:G	2.56304e-11	-4.89955e-10	-1.14238	2.43024e-06	-4.89955e-10	-1.13965	0.000151374	-4.89955e-10	-1.1434
101081443	chr14:101081443:A:C	2.33697e-11	-4.89955e-10	-1.23472	2.2114e-06	-4.89955e-10	-1.23402	0.000138219	-4.89955e-10	-1.23431
101081506	chr14:101081506:A:G	1.79604e-11	-0.332373	-1.16561	8.02917e-07	-1.0804	-1.16674	4.27682e-05	-1.24445	-1.16291
101081579	chr14:101081579:A:T	2.56188e-11	-4.89955e-10	-1.14283	2.42915e-06	-4.89955e-10	-1.1401	0.000151316	-4.89955e-10	-1.14378
101081704	chr14:101081704:T:C	7.3824e-11	-4.89955e-10	-0.0844746	7.0887e-06	-4.89955e-10	-0.069142	0.000455231	-4.89955e-10	-0.0423484
101081718	chr14:101081718:G:T	2.93932e-11	-4.89955e-10	-1.0054	2.77583e-06	-4.89955e-10	-1.00669	0.000173916	-4.89955e-10	-1.00458
101081745	chr14:101081745:T:C	3.54119e-11	-4.89955e-10	-0.81911	3.35904e-06	-4.89955e-10	-0.81599	0.000209572	-4.89955e-10	-0.818084
101081746	chr14:101081746:T:G	4.35713e-12	-1.86336	-1.05099	3.80673e-07	-1.94255	-1.05091	2.61274e-05	-1.85573	-1.04443
101081830	chr14:101081830:T:C	7.13952e-11	-4.89955e-10	-0.117928	6.85817e-06	-4.89955e-10	-0.102204	0.000440154	-4.89955e-10	-0.0760288
101081857	chr14:101081857:C:A	9.27662e-12	-1.02328	-1.13539	4.84662e-07	-1.61593	-1.13602	2.54859e-05	-1.78861	-1.13642
101082040	chr14:101082040:G:A	9.42152e-12	-1.02305	-1.12012	8.35682e-07	-1.08767	-1.11948	5.21481e-05	-1.09278	-1.11628
101082135	chr14:101082135:T:C	7.09739e-11	-4.89955e-10	-0.123847	6.81401e-06	-4.89955e-10	-0.108664	0.000437306	-4.89955e-10	-0.082519
101082219	chr14:101082219:G:A	3.74296e-12	-2.03287	-1.03342	2.87636e-07	-2.23225	-1.04145	1.76078e-05	-2.25288	-1.04193
101082364	chr14:101082364:C:T	2.80553e-11	-4.89955e-10	-1.05198	2.66973e-06	-4.89955e-10	-1.04567	0.000168443	-4.89955e-10	-1.03656
101082433	chr14:101082433:C:T	3.64132e-11	-4.89955e-10	-0.791227	3.47967e-06	-4.89955e-10	-0.780706	0.000220659	-4.89955e-10	-0.766535
101082686	chr14:101082686:T:G	4.01113e-12	-1.82891	-1.16818	3.50073e-07	-1.90896	-1.1683	2.40473e-05	-1.81881	-1.16432
101082882	chr14:101082882:A:G	5.74639e-11	-0.750669	0.415667	7.13825e-06	-0.494759	0.432583	0.000445865	-0.530564	0.467427
101082939	chr14:101082939:A:AGCCCAC	2.42382e-11	-4.89955e-10	-1.19823	2.29592e-06	-4.89955e-10	-1.19651	0.00014311	-4.89955e-10	-1.19954
101083067	chr14:101083067:T:G	1.64965e-11	-0.478626	-1.10438	7.62571e-07	-1.19236	-1.10635	4.08115e-05	-1.35346	-1.10073
101083106	chr14:101083106:G:A	5.32358e-11	-4.89955e-10	-0.411427	5.1009e-06	-4.89955e-10	-0.398227	0.000326333	-4.89955e-10	-0.375235
101083109	chr14:101083109:C:T	6.60474e-11	-4.89955e-10	-0.195786	6.28441e-06	-4.89955e-10	-0.189573	0.000398121	-4.89955e-10	-0.176398
101083219	chr14:101083219:A:G	5.0587e-12	-1.85692	-0.908131	4.28039e-07	-1.96417	-0.912017	2.95727e-05	-1.87826	-0.898039
101083368	chr14:101083368:T:A	3.72204e-11	-4.89955e-10	-0.769301	3.55655e-06	-4.89955e-10	-0.758853	0.000225508	-4.89955e-10	-0.744798
101083620	chr14:101083620:A:C	1.31049e-11	-2.24114	0.42797	1.28823e-06	-2.20557	0.431194	8.32601e-05	-2.19457	0.453382
101083700	chr14:101083700:C:G	1.45986e-11	-0.819985	-0.885247	6.8769e-07	-1.51759	-0.884467	3.62761e-05	-1.69486	-0.877133
101083836	chr14:101083836:C:T	6.79435e-12	-1.33768	-1.13239	6.67539e-07	-1.3017	-1.1301	4.78762e-05	-1.17092	-1.12361
101083874	chr14:101083874:T:A	2.47685e-11	-4.89955e-10	-1.17659	2.34682e-06	-4.89955e-10	-1.17458	0.000146202	-4.89955e-10	-1.17816
101083895	chr14:101083895:G:C	4.45759e-11	-4.89955e-10	-0.588966	4.19462e-06	-4.89955e-10	-0.59384	0.000264672	-4.89955e-10	-0.584662
101084013	chr14:101084013:C:T	3.24611e-12	-2.08644	-1.12226	2.75339e-07	-2.2006	-1.11679	1.68698e-05	-2.21446	-1.12316
101084163	chr14:101084163:C:T	8.16269e-12	-2.27841	-0.00817556	7.88495e-07	-2.2613	-0.00397024	5.04557e-05	-2.25706	0.0150044
101084311	chr14:101084311:G:A	3.4411e-12	-1.96814	-1.18223	2.56715e-07	-2.20922	-1.17822	1.56495e-05	-2.23749	-1.17523
101084639	chr14:101084639:C:T	4.07698e-12	-1.86906	-1.11174	3.88351e-07	-1.86408	-1.10941	2.65715e-05	-1.78095	-1.10237
101084739	chr14:101084739:T:A	6.53221e-11	-0.392779	0.185951	7.30703e-06	-0.24121	0.202403	0.0004564	-0.267861	0.228078
101085002	chr14:101085002:G:A	1.88178e-10	-4.89955e-10	0.851227	1.75439e-05	-4.89955e-10	0.83706	0.00114989	-4.89955e-10	0.884271
101085032	chr14:101085032:TCCA:T	2.32003e-11	-4.89955e-10	-1.24199	2.1935e-06	-4.89955e-10	-1.24215	0.000137111	-4.89955e-10	-1.24237
101085658	chr14:101085658:A:G	2.78845e-12	-2.1987	-1.16197	2.39916e-07	-2.29011	-1.165	1.4967e-05	-2.28942	-1.16788
101085812	chr14:101085812:A:G	3.11e-11	-4.89955e-10	-0.94895	2.94265e-06	-4.89955e-10	-0.948333	0.000183829	-4.89955e-10	-0.949145
101085890	chr14:101085890:G:A	2.57361e-12	-2.2905	-1.15035	2.58956e-07	-2.23274	-1.14601	1.69147e-05	-2.19442	-1.14055
101085958	chr14:101085958:G:A	8.40725e-12	-2.25706	-2.77585e-10	7.6958e-07	-2.28955	-2.77585e-10	4.81228e-05	-2.2894	-2.77585e-10
101086249	chr14:101086249:G:A	4.87919e-11	-4.89955e-10	-0.498594	4.68038e-06	-4.89955e-10	-0.484264	0.000298765	-4.89955e-10	-0.463496
101086255	chr14:101086255:T:G	2.41958e-11	-4.89955e-10	-1.19998	2.28628e-06	-4.89955e-10	-1.20072	0.000142977	-4.89955e-10	-1.20047
101086281	chr14:101086281:A:G	1.00591e-11	-1.60032	-0.47736	6.71797e-07	-1.95026	-0.475184	3.9689e-05	-2.01439	-0.467694
101086554	chr14:101086554:A:G	4.67536e-11	-0.897686	0.356418	5.20207e-06	-0.75402	0.375433	0.000326869	-0.779093	0.405499
101087092	chr14:101087092:A:G	2.64556e-12	-2.17045	-1.24283	2.22967e-07	-2.28468	-1.24369	1.38643e-05	-2.29	-1.24383
101087130	chr14:101087130:G:A	2.82371e-11	-4.89955e-10	-1.04552	2.6776e-06	-4.89955e-10	-1.04272	0.000167298	-4.89955e-10	-1.04338
101087451	chr14:101087451:G:A	4.10679e-12	-2.2628	-0.710717	3.78482e-07	-2.28802	-0.711214	2.41404e-05	-2.27686	-0.702407
101087480	chr14:101087480:C:A	2.35472e-11	-4.89955e-10	-1.22715	2.2225e-06	-4.89955e-10	-1.22901	0.000139561	-4.89955e-10	-1.22465
101087495	chr14:101087495:C:T	1.17389e-11	-1.05215	-0.871102	1.61268e-06	-0.671414	-0.878335	9.66862e-05	-0.716951	-0.87473
101087779	chr14:101087779:T:C	3.40209e-12	-2.28933	-0.872438	3.18637e-07	-2.29033	-0.881015	2.00712e-05	-2.28851	-0.87536
101087816	chr14:101087816:T:C	4.14082e-11	-4.89955e-10	-0.662679	3.95245e-06	-4.89955e-10	-0.653309	0.000244366	-4.89955e-10	-0.664486
101087994	chr14:101087994:T:C	2.71708e-10	-4.89955e-10	1.21857	2.59963e-05	-4.89955e-10	1.23031	0.00162416	-4.89955e-10	1.22959
101088047	chr14:101088047:T:C	2.76854e-11	-1.06526	-2.77585e-10	3.47143e-06	-0.783078	-2.77585e-10	0.000225417	-0.745199	-2.77585e-10
101088131	chr14:101088131:C:G	7.91223e-12	-1.29125	-1.0265	6.18475e-07	-1.47431	-1.03383	3.56426e-05	-1.55979	-1.02982
101088330	chr14:101088330:T:C	2.05884e-11	-0.417432	-0.944	2.16032e-06	-0.315831	-0.941555	0.000151394	-0.205586	-0.937684
101088394	chr14:101088394:T:C	2.59853e-11	-4.89955e-10	-1.12863	2.45267e-06	-4.89955e-10	-1.13047	0.000153299	-4.89955e-10	-1.13076
101088411	chr14:101088411:G:A	2.31127e-11	-4.89955e-10	-1.24577	2.18561e-06	-4.89955e-10	-1.24575	0.000136644	-4.89955e-10	-1.24577
101088654	chr14:101088654:G:A	9.608e-12	-2.12356	-2.77585e-10	9.97873e-07	-2.02977	-2.77585e-10	6.59415e-05	-1.97439	-2.77585e-10
101088723	chr14:101088723:G:A	2.34447e-11	-4.89955e-10	-1.23151	2.21936e-06	-4.89955e-10	-1.23043	0.000138817	-4.89955e-10	-1.22999
101088953	chr14:101088953:G:A	2.73846e-11	-1.07618	-2.77585e-10	3.36922e-06	-0.812961	-2.77585e-10	0.000236206	-0.698449	-2.77585e-10
101089046	chr14:101089046:T:C	1.39647e-11	-1.74963	-2.77585e-10	1.19724e-06	-1.84763	-2.77585e-10	7.15385e-05	-1.89292	-2.77585e-10
101089133	chr14:101089133:A:G	5.9819e-12	-1.38252	-1.2149	7.0731e-07	-1.16192	-1.21201	4.87151e-05	-1.06315	-1.21401
101089307	chr14:101089307:G:A	2.33753e-11	-4.89955e-10	-1.23448	2.21336e-06	-4.89955e-10	-1.23313	0.000138598	-4.89955e-10	-1.23158
101089426	chr14:101089426:C:T	3.20854e-11	-4.89955e-10	-0.917757	3.03435e-06	-4.89955e-10	-0.917647	0.000189781	-4.89955e-10	-0.917281
101089489	chr14:101089489:G:A	1.33005e-11	-1.79836	-2.77585e-10	1.14268e-06	-1.89426	-2.77585e-10	6.84373e-05	-1.93723	-2.77585e-10
101089515	chr14:101089515:G:A	3.7556e-12	-2.04165	-1.02126	3.01667e-07	-2.19947	-1.0266	1.8356e-05	-2.23025	-1.02295
101090243	chr14:101090243:A:G	1.137e-11	-1.95518	-2.77585e-10	9.95999e-07	-2.03165	-2.77585e-10	6.02311e-05	-2.06496	-2.77585e-10
101090381	chr14:101090381:T:C	2.72903e-11	-1.07963	-2.77585e-10	3.53591e-06	-0.764675	-2.77585e-10	0.000256327	-0.616698	-2.77585e-10
101090520	chr14:101090520:C:G	2.96979e-12	-2.29095	-1.00672	2.90934e-07	-2.25416	-1.00814	1.86929e-05	-2.22873	-1.00628
101090537	chr14:101090537:T:C	9.33528e-12	-1.78092	-0.371438	7.70101e-07	-1.91025	-0.378624	4.77923e-05	-1.92681	-0.369474
101090632	chr14:101090632:T:C	3.15299e-11	-0.935222	-2.77585e-10	4.15139e-06	-0.604201	-2.77585e-10	0.000304113	-0.445755	-2.77585e-10
101090703	chr14:101090703:C:T	2.58601e-11	-4.89955e-10	-1.13346	2.44437e-06	-4.89955e-10	-1.13386	0.000152353	-4.89955e-10	-1.13695
101090719	chr14:101090719:T:C	1.37369e-11	-0.91431	-0.851764	1.51046e-06	-0.760361	-0.854871	0.000108763	-0.620305	-0.853677
101090786	chr14:101090786:G:A	2.32123e-11	-4.89955e-10	-1.24148	2.19467e-06	-4.89955e-10	-1.24161	0.000137224	-4.89955e-10	-1.24154
101090796	chr14:101090796:A:G	2.54081e-11	-1.15109	-2.77585e-10	3.26028e-06	-0.845831	-2.77585e-10	0.000235575	-0.701123	-2.77585e-10
101090864	chr14:101090864:T:C	2.65993e-11	-4.89955e-10	-1.10527	2.52939e-06	-4.89955e-10	-1.09966	0.000157744	-4.89955e-10	-1.10218
101090933	chr14:101090933:C:A	3.2781e-11	-4.89955e-10	-0.896309	3.07018e-06	-4.89955e-10	-0.905908	0.000193592	-4.89955e-10	-0.897399
101091026	chr14:101091026:A:T	8.1499e-12	-2.28815	-2.77585e-10	7.88301e-07	-2.26552	-2.77585e-10	4.96082e-05	-2.259	-2.77585e-10
101091059	chr14:101091059:G:A	3.70823e-11	-1.46116	0.688136	2.74778e-06	-1.68287	0.666024	0.000171587	-1.70381	0.685751
101091106	chr14:101091106:G:A	1.87156e-11	-0.573781	-0.88302	2.08812e-06	-0.405642	-0.885737	0.000153308	-0.246031	-0.88467
101091357	chr14:101091357:A:C	3.75859e-11	-1.40476	0.645234	2.75704e-06	-1.63739	0.623902	0.000171395	-1.6623	0.643118
101091688	chr14:101091688:C:A	1.81349e-10	0.814263	-2.77585e-10	2.6133e-05	1.23555	-2.77585e-10	0.00195364	1.4143	-2.77585e-10
101092049	chr14:101092049:C:T	5.31657e-11	-4.89955e-10	-0.412746	4.99965e-06	-4.89955e-10	-0.418277	0.000315612	-4.89955e-10	-0.40864
101092164	chr14:101092164:T:C	9.29082e-11	-4.89955e-10	0.145453	8.67964e-06	-4.89955e-10	0.133336	0.000552911	-4.89955e-10	0.152044
101092170	chr14:101092170:A:T	9.31315e-11	-4.89955e-10	0.147853	8.70068e-06	-4.89955e-10	0.135757	0.000554245	-4.89955e-10	0.154454
101092905	chr14:101092905:G:A	2.94074e-11	-1.00491	-2.77585e-10	3.85049e-06	-0.679443	-2.77585e-10	0.000280429	-0.526833	-2.77585e-10
101093178	chr14:101093178:C:T	3.65937e-11	-4.89955e-10	-0.786284	3.43181e-06	-4.89955e-10	-0.794555	0.000215333	-4.89955e-10	-0.790968
101093331	chr14:101093331:C:T	1.08306e-10	-4.89955e-10	0.298805	1.00855e-05	-4.89955e-10	0.28346	0.000641663	-4.89955e-10	0.30091
101093521	chr14:101093521:G:A	3.10304e-12	-2.22374	-1.03004	2.76463e-07	-2.27972	-1.0336	1.72315e-05	-2.28683	-1.02958
101093651	chr14:101093651:A:T	1.06766e-10	-4.89955e-10	0.284485	9.96916e-06	-4.89955e-10	0.271853	0.000634998	-4.89955e-10	0.290469
101093953	chr14:101093953:A:T	6.04749e-11	-1.06005	0.776118	4.18579e-06	-1.34955	0.753598	0.00025956	-1.37783	0.773668
101094172	chr14:101094172:T:A	4.06355e-12	-2.22041	-0.763694	3.59916e-07	-2.28008	-0.76945	2.24756e-05	-2.28727	-0.763456
101094384	chr14:101094384:C:A	4.09369e-12	-2.20498	-0.77173	3.5945e-07	-2.27337	-0.77746	2.23955e-05	-2.28292	-0.77137
101094517	chr14:101094517:G:A	3.31853e-12	-1.94187	-1.24477	2.53732e-07	-2.15477	-1.24435	1.53163e-05	-2.18969	-1.24454
101094858	chr14:101094858:G:A	8.33355e-12	-2.26587	-2.77585e-10	7.68417e-07	-2.29107	-2.77585e-10	4.80411e-05	-2.2911	-2.77585e-10
101094895	chr14:101094895:C:A	5.091e-11	-1.20694	0.750842	3.61282e-06	-1.47147	0.728314	0.000223661	-1.50229	0.749266
101095057	chr14:101095057:C:T	8.18569e-12	-2.28377	-2.77585e-10	7.68439e-07	-2.29104	-2.77585e-10	4.80415e-05	-2.29109	-2.77585e-10
101095059	chr14:101095059:T:G	8.16884e-12	-2.28583	-2.77585e-10	7.6841e-07	-2.29108	-2.77585e-10	4.80531e-05	-2.29085	-2.77585e-10
101095174	chr14:101095174:T:G	2.31224e-11	-4.89955e-10	-1.24536	2.18608e-06	-4.89955e-10	-1.24553	0.000136673	-4.89955e-10	-1.24556
101095195	chr14:101095195:T:C	4.35191e-11	-4.89955e-10	-0.612959	4.1907e-06	-4.89955e-10	-0.594776	0.000259298	-4.89955e-10	-0.605176
101095447	chr14:101095447:G:T	3.78931e-12	-2.2485	-0.805472	3.42665e-07	-2.28866	-0.809985	2.1489e-05	-2.29108	-0.804527
101095627	chr14:101095627:T:C	2.33137e-11	-4.89955e-10	-1.23712	2.20456e-06	-4.89955e-10	-1.23712	0.000137771	-4.89955e-10	-1.23756
101095948	chr14:101095948:GC:G	2.53993e-10	1.15115	-2.77585e-10	3.74281e-05	1.59478	-2.77585e-10	0.00282366	1.78264	-2.77585e-10
101095996	chr14:101095996:C:T	2.31391e-11	-4.89955e-10	-1.24464	2.18797e-06	-4.89955e-10	-1.24467	0.000136783	-4.89955e-10	-1.24476
101096068	chr14:101096068:TTAAC:T	4.14876e-11	-4.89955e-10	-0.660764	3.90459e-06	-4.89955e-10	-0.66549	0.00024551	-4.89955e-10	-0.659814
101096540	chr14:101096540:C:A	2.31397e-11	-4.89955e-10	-1.24461	2.18875e-06	-4.89955e-10	-1.24431	0.000136815	-4.89955e-10	-1.24453
101096851	chr14:101096851:C:T	5.05778e-11	-4.89955e-10	-0.462647	4.75477e-06	-4.89955e-10	-0.468496	0.000300058	-4.89955e-10	-0.459178
101097367	chr14:101097367:A:G	3.16215e-11	-4.89955e-10	-0.932322	2.98157e-06	-4.89955e-10	-0.935195	0.000187152	-4.89955e-10	-0.931233
101097716	chr14:101097716:T:A	1.26955e-11	-1.14827	-0.696645	8.66751e-07	-1.46845	-0.702195	5.42348e-05	-1.47191	-0.697919
101097907	chr14:101097907:TA:T	4.22276e-12	-2.29024	-0.655427	4.0892e-07	-2.26136	-0.660516	2.61247e-05	-2.24668	-0.653592
101097953	chr14:101097953:A:T	4.50977e-11	-4.89955e-10	-0.577329	4.27249e-06	-4.89955e-10	-0.575447	0.000267201	-4.89955e-10	-0.575152
101098007	chr14:101098007:C:G	7.52688e-12	-2.29074	-0.0769385	7.21332e-07	-2.26941	-0.084886	4.59285e-05	-2.256	-0.0800706
101098043	chr14:101098043:C:T	2.36017e-11	-4.89955e-10	-1.22484	2.23179e-06	-4.89955e-10	-1.22484	0.000139603	-4.89955e-10	-1.22435
101099212	chr14:101099212:G:T	1.42951e-11	-0.770123	-0.95612	4.84962e-07	-1.8015	-0.94983	2.44777e-05	-2.01331	-0.952076
101099339	chr14:101099339:AT:A	3.81286e-12	-2.28654	-0.761244	3.73489e-07	-2.24682	-0.765688	2.39075e-05	-2.22974	-0.759221
101099553	chr14:101099553:C:T	3.51717e-11	-4.89955e-10	-0.825916	3.30448e-06	-4.89955e-10	-0.832366	0.000207084	-4.89955e-10	-0.830031
101099801	chr14:101099801:G:A	4.42018e-11	-4.89955e-10	-0.597395	4.14743e-06	-4.89955e-10	-0.605155	0.000260085	-4.89955e-10	-0.602144
101099936	chr14:101099936:C:T	6.74798e-12	-1.31249	-1.16442	4.9074e-07	-1.57346	-1.16602	3.10418e-05	-1.56391	-1.1639
101100003	chr14:101100003:C:T	3.72627e-11	-4.89955e-10	-0.768165	3.49041e-06	-4.89955e-10	-0.777624	0.000219936	-4.89955e-10	-0.769815
101100110	chr14:101100110:T:A	2.48054e-11	-4.89955e-10	-1.1751	2.33932e-06	-4.89955e-10	-1.17778	0.000146433	-4.89955e-10	-1.17659
101100222	chr14:101100222:C:T	6.25026e-11	-4.89955e-10	-0.250951	5.91519e-06	-4.89955e-10	-0.25012	0.000370459	-4.89955e-10	-0.248409
101100300	chr14:101100300:C:T	2.6725e-11	-4.89955e-10	-1.10056	2.51239e-06	-4.89955e-10	-1.10641	0.000157746	-4.89955e-10	-1.10217
101100346	chr14:101100346:A:G	2.33413e-11	-4.89955e-10	-1.23593	2.20676e-06	-4.89955e-10	-1.23612	0.000137956	-4.89955e-10	-1.23622
101100649	chr14:101100649:C:A	3.71995e-11	-4.89955e-10	-0.769863	3.51393e-06	-4.89955e-10	-0.770908	0.000219138	-4.89955e-10	-0.77345
101100763	chr14:101100763:G:A	1.23396e-11	-1.87335	-2.77585e-10	1.00022e-06	-2.02742	-2.77585e-10	6.10421e-05	-2.05159	-2.77585e-10
101101084	chr14:101101084:C:T	2.34655e-11	-4.89955e-10	-1.23063	2.21428e-06	-4.89955e-10	-1.23272	0.000138625	-4.89955e-10	-1.23138
101101209	chr14:101101209:T:C	2.73026e-11	-4.89955e-10	-1.07918	2.60421e-06	-4.89955e-10	-1.07052	0.000161949	-4.89955e-10	-1.07587
101101311	chr14:101101311:A:G	2.40605e-12	-2.29063	-1.21754	2.60319e-07	-2.16019	-1.2133	1.75585e-05	-2.0825	-1.21511
101101330	chr14:101101330:A:T	2.98196e-11	-4.89955e-10	-0.990992	2.83292e-06	-4.89955e-10	-0.986335	0.000178508	-4.89955e-10	-0.978518
101101393	chr14:101101393:G:A	2.54033e-11	-4.89955e-10	-1.15128	2.39549e-06	-4.89955e-10	-1.15406	0.000149831	-4.89955e-10	-1.15364
101101625	chr14:101101625:A:T	1.53424e-11	-1.65554	-2.77585e-10	1.22977e-06	-1.82081	-2.77585e-10	7.6071e-05	-1.83149	-2.77585e-10
101101692	chr14:101101692:G:T	2.46645e-12	-2.29062	-1.19276	2.81557e-07	-2.10383	-1.19123	2.12787e-05	-1.91197	-1.19348
101101893	chr14:101101893:A:T	2.429e-12	-2.28156	-1.21712	2.44915e-07	-2.21799	-1.2165	1.60038e-05	-2.17402	-1.21631
101102126	chr14:101102126:A:G	4.23848e-12	-2.27874	-0.663216	4.19902e-07	-2.25327	-0.642112	2.72273e-05	-2.20599	-0.652947
101102294	chr14:101102294:C:T	2.4939e-12	-2.28879	-1.18353	2.37472e-07	-2.28405	-1.1813	1.51902e-05	-2.26038	-1.18213
101102422	chr14:101102422:G:A	1.0004e-11	-2.08318	-2.77585e-10	8.84683e-07	-2.15017	-2.77585e-10	5.48082e-05	-2.15931	-2.77585e-10
101102483	chr14:101102483:C:T	2.5448e-12	-2.29108	-1.16103	2.45705e-07	-2.27276	-1.1585	1.58677e-05	-2.23945	-1.15941
101102505	chr14:101102505:C:T	2.57018e-12	-2.29095	-1.15123	2.47802e-07	-2.27455	-1.14822	1.5993e-05	-2.24175	-1.14925
101102622	chr14:101102622:T:C	2.31351e-11	-4.89955e-10	-1.24481	2.18788e-06	-4.89955e-10	-1.24471	0.000136786	-4.89955e-10	-1.24473
101102753	chr14:101102753:G:A	2.43701e-12	-2.26551	-1.22988	2.25855e-07	-2.28683	-1.22868	1.44447e-05	-2.26336	-1.22947
101102761	chr14:101102761:C:T	6.5579e-11	-4.89955e-10	-0.202903	6.21108e-06	-4.89955e-10	-0.201308	0.000390835	-4.89955e-10	-0.194869
101102877	chr14:101102877:G:C	2.57287e-11	-4.89955e-10	-1.13855	2.43356e-06	-4.89955e-10	-1.13829	0.00015233	-4.89955e-10	-1.1371
101103229	chr14:101103229:G:A	2.40944e-11	-4.89955e-10	-1.20418	2.27921e-06	-4.89955e-10	-1.20381	0.00014267	-4.89955e-10	-1.20262
101103424	chr14:101103424:C:T	2.73709e-11	-1.07668	-2.77585e-10	2.12607e-06	-1.27337	-2.77585e-10	0.00012916	-1.3021	-2.77585e-10
101103461	chr14:101103461:G:A	6.21919e-12	-1.33605	-1.22247	4.75394e-07	-1.5504	-1.22086	2.90918e-05	-1.57133	-1.22136
101103528	chr14:101103528:C:T	1.04135e-11	-2.04306	-2.77585e-10	9.15908e-07	-2.11548	-2.77585e-10	5.66394e-05	-2.12645	-2.77585e-10
101103564	chr14:101103564:C:T	2.46367e-11	-4.89955e-10	-1.18192	2.3309e-06	-4.89955e-10	-1.18139	0.000145947	-4.89955e-10	-1.17991
101103892	chr14:101103892:T:G	5.03321e-12	-1.76666	-1.00344	3.67442e-07	-2.03432	-0.994513	2.11342e-05	-2.11355	-0.99871
101103988	chr14:101103988:T:C	5.91163e-11	-4.89955e-10	-0.306653	5.61421e-06	-4.89955e-10	-0.302344	0.000351169	-4.89955e-10	-0.301886
101104136	chr14:101104136:A:G	2.31206e-11	-4.89955e-10	-1.24543	2.18625e-06	-4.89955e-10	-1.24546	0.000136648	-4.89955e-10	-1.24575
101104155	chr14:101104155:G:T	2.47691e-11	-4.89955e-10	-1.17656	2.33275e-06	-4.89955e-10	-1.18059	0.000146216	-4.89955e-10	-1.17807
101104365	chr14:101104365:A:C	6.29492e-12	-2.20466	-0.341752	5.6989e-07	-2.25824	-0.331718	3.47303e-05	-2.28121	-0.334335
101104428	chr14:101104428:A:C	3.55096e-11	-4.89955e-10	-0.816355	3.35005e-06	-4.89955e-10	-0.818667	0.000210228	-4.89955e-10	-0.814959
101104526	chr14:101104526:T:C	6.75631e-12	-2.04782	-0.427864	5.07598e-07	-2.28946	-0.416251	3.20911e-05	-2.27208	-0.422495
101104887	chr14:101104887:G:A	8.67248e-11	-4.89955e-10	0.0765811	8.1627e-06	-4.89955e-10	0.0719314	0.000512958	-4.89955e-10	0.0770409
101105044	chr14:101105044:A:AG	5.35474e-11	-4.89955e-10	-0.405592	5.08578e-06	-4.89955e-10	-0.401196	0.000318032	-4.89955e-10	-0.401001
101105285	chr14:101105285:C:T	2.51659e-11	-0.538311	-0.622357	2.25823e-06	-0.592251	-0.620811	0.000163951	-0.444984	-0.618601
101105372	chr14:101105372:T:C	7.61872e-12	-1.11695	-1.2386	5.68334e-07	-1.35343	-1.23925	3.47025e-05	-1.37771	-1.23863
101105448	chr14:101105448:C:T	5.09455e-12	-1.58575	-1.17224	4.86505e-07	-1.57759	-1.17056	3.18747e-05	-1.53005	-1.17129
101105625	chr14:101105625:A:G	5.4366e-11	-4.89955e-10	-0.39042	5.16151e-06	-4.89955e-10	-0.386416	0.000322861	-4.89955e-10	-0.385932
101105718	chr14:101105718:T:C	2.32111e-11	-4.89955e-10	-1.24153	2.19551e-06	-4.89955e-10	-1.24123	0.000137208	-4.89955e-10	-1.24165
101105761	chr14:101105761:T:A	2.50475e-11	-0.381738	-0.783648	1.36032e-06	-0.939534	-0.780389	7.35539e-05	-1.08426	-0.780879
101105890	chr14:101105890:T:C	1.78019e-11	-1.79544	0.288586	1.28688e-06	-2.08153	0.306114	7.48979e-05	-2.1495	0.30247
101106073	chr14:101106073:G:A	5.35474e-11	-4.89955e-10	-0.405592	5.08578e-06	-4.89955e-10	-0.401196	0.000318032	-4.89955e-10	-0.401001
101106111	chr14:101106111:G:A	5.35474e-11	-4.89955e-10	-0.405592	5.08578e-06	-4.89955e-10	-0.401196	0.000318032	-4.89955e-10	-0.401001
101106147	chr14:101106147:C:G	1.72456e-11	-0.452239	-1.08636	9.55207e-07	-0.989638	-1.08383	5.21395e-05	-1.12734	-1.08189
101106168	chr14:101106168:AT:A	2.34281e-11	-4.89955e-10	-1.23222	2.21534e-06	-4.89955e-10	-1.23224	0.000138517	-4.89955e-10	-1.23216
101106273	chr14:101106273:C:T	8.27383e-12	-2.27306	-2.77585e-10	1.03752e-06	-1.99081	-2.77585e-10	7.33055e-05	-1.86852	-2.77585e-10
101106274	chr14:101106274:G:A	8.37635e-12	-2.26075	-2.77585e-10	8.11278e-07	-2.23679	-2.77585e-10	5.10472e-05	-2.2304	-2.77585e-10
101106318	chr14:101106318:C:T	4.23185e-11	-4.89955e-10	-0.640934	3.99163e-06	-4.89955e-10	-0.643444	0.000251744	-4.89955e-10	-0.63474
101106487	chr14:101106487:T:C	2.31172e-11	-4.89955e-10	-1.24558	2.1861e-06	-4.89955e-10	-1.24552	0.000136682	-4.89955e-10	-1.2455
101106588	chr14:101106588:T:C	5.72093e-11	-4.89955e-10	-0.339442	5.40303e-06	-4.89955e-10	-0.340684	0.000338895	-4.89955e-10	-0.337463
101106821	chr14:101106821:T:A	5.35474e-11	-4.89955e-10	-0.405592	5.08578e-06	-4.89955e-10	-0.401196	0.000318032	-4.89955e-10	-0.401001
101106870	chr14:101106870:A:G	3.03983e-11	-4.89955e-10	-0.971772	2.87291e-06	-4.89955e-10	-0.972317	0.000179631	-4.89955e-10	-0.972249
101107607	chr14:101107607:C:A	5.92047e-11	-4.89955e-10	-0.305158	5.62691e-06	-4.89955e-10	-0.300084	0.000351743	-4.89955e-10	-0.300252
101107718	chr14:101107718:G:C	2.34927e-11	-4.89955e-10	-1.22947	2.22011e-06	-4.89955e-10	-1.23009	0.000138848	-4.89955e-10	-1.22977
101107835	chr14:101107835:C:T	9.49021e-12	-2.1359	-2.77585e-10	9.99176e-07	-2.02847	-2.77585e-10	6.53978e-05	-1.98266	-2.77585e-10
101108094	chr14:101108094:G:A	1.20421e-11	-0.826163	-1.07159	7.29547e-07	-1.27282	-1.07016	4.11551e-05	-1.37869	-1.06711
101108204	chr14:101108204:G:T	3.62205e-12	-1.86721	-1.23191	4.49116e-07	-1.59846	-1.22966	3.14342e-05	-1.48466	-1.23059
101108644	chr14:101108644:G:A	9.31165e-11	-4.89955e-10	0.147692	8.76902e-06	-4.89955e-10	0.143581	0.000550785	-4.89955e-10	0.148191
101108855	chr14:101108855:C:T	3.2316e-12	-2.02697	-1.18622	2.57632e-07	-2.19763	-1.18624	1.61197e-05	-2.19701	-1.1861
101109327	chr14:101109327:G:A	6.25674e-12	-2.02575	-0.52675	5.54445e-07	-2.09779	-0.519639	3.48863e-05	-2.08748	-0.523577
101109697	chr14:101109697:C:T	4.54059e-12	-2.22808	-0.64502	4.15798e-07	-2.25899	-0.646212	2.65842e-05	-2.23951	-0.643324
101109707	chr14:101109707:T:C	1.77624e-11	-0.861596	-0.647479	1.15347e-06	-1.24349	-0.641383	6.06344e-05	-1.42166	-0.636628
101109991	chr14:101109991:A:G	2.35548e-11	-4.89955e-10	-1.22683	2.22872e-06	-4.89955e-10	-1.22622	0.000139555	-4.89955e-10	-1.2247
101110035	chr14:101110035:T:C	3.87653e-12	-1.79436	-1.23686	3.02036e-07	-1.9892	-1.23565	1.79814e-05	-2.03787	-1.23594
101110103	chr14:101110103:C:T	3.2737e-12	-2.08909	-1.11114	2.78126e-07	-2.20069	-1.10664	1.69362e-05	-2.22649	-1.10721
101110314	chr14:101110314:G:A	3.086e-11	-4.89955e-10	-0.956698	2.95694e-06	-4.89955e-10	-0.943489	0.000182702	-4.89955e-10	-0.955295
101110385	chr14:101110385:A:G	2.73765e-12	-2.13418	-1.24488	2.36345e-07	-2.22494	-1.24516	1.44413e-05	-2.24793	-1.24513
101110444	chr14:101110444:G:A	4.6305e-12	-1.66381	-1.18968	4.04705e-07	-1.74388	-1.18836	2.56486e-05	-1.72937	-1.1893
101110565	chr14:101110565:C:T	2.45857e-11	-4.89955e-10	-1.18399	2.32591e-06	-4.89955e-10	-1.18353	0.00014626	-4.89955e-10	-1.17777
101110617	chr14:101110617:C:G	2.43541e-11	-4.89955e-10	-1.19346	2.305e-06	-4.89955e-10	-1.19256	0.000144088	-4.89955e-10	-1.19273
101110919	chr14:101110919:TG:T	1.29822e-11	-1.82258	-2.77585e-10	1.44165e-06	-1.66186	-2.77585e-10	8.96579e-05	-1.66715	-2.77585e-10
101110950	chr14:101110950:G:A	2.34783e-11	-4.89955e-10	-1.23008	2.21897e-06	-4.89955e-10	-1.2306	0.00013868	-4.89955e-10	-1.23098
101110976	chr14:101110976:G:A	1.10285e-11	-1.98568	-2.77585e-10	9.65104e-07	-2.06316	-2.77585e-10	5.97391e-05	-2.07317	-2.77585e-10
101111513	chr14:101111513:A:G	2.90039e-12	-2.28987	-1.03144	2.73618e-07	-2.29	-1.03366	1.70781e-05	-2.29107	-1.03428
101111586	chr14:101111586:T:C	4.21882e-12	-2.07921	-0.867395	3.80875e-07	-2.12879	-0.864138	2.41161e-05	-2.11536	-0.864914
101111633	chr14:101111633:C:A	2.53958e-11	-1.15158	-2.77585e-10	2.10649e-06	-1.28262	-2.77585e-10	0.000131306	-1.28562	-2.77585e-10
101111636	chr14:101111636:A:G	3.5609e-11	-4.89955e-10	-0.81356	3.40885e-06	-4.89955e-10	-0.80127	0.000213537	-4.89955e-10	-0.799344
101111748	chr14:101111748:A:G	3.0131e-12	-2.09531	-1.18787	2.83334e-07	-2.10061	-1.18817	1.82407e-05	-2.07259	-1.18691
101111988	chr14:101111988:G:A	2.35946e-11	-4.89955e-10	-1.22514	2.23748e-06	-4.89955e-10	-1.22229	0.000139709	-4.89955e-10	-1.22359
101112175	chr14:101112175:C:T	8.18622e-12	-2.28371	-2.77585e-10	7.89943e-07	-2.26344	-2.77585e-10	5.00801e-05	-2.24953	-2.77585e-10
101112621	chr14:101112621:A:G	1.92215e-11	-2.01918	0.589049	2.17504e-06	-1.833	0.5824	0.000135848	-1.8334	0.58178
101113117	chr14:101113117:A:G	9.70166e-11	-4.89955e-10	0.188723	9.32816e-06	-4.89955e-10	0.205394	0.000574944	-4.89955e-10	0.19112
101113157	chr14:101113157:C:A	3.32385e-12	-2.12247	-1.06257	2.7924e-07	-2.24255	-1.06077	1.72842e-05	-2.25378	-1.05958
101113325	chr14:101113325:T:C	1.05875e-11	-1.14948	-0.877004	7.4154e-07	-1.43869	-0.887978	4.7844e-05	-1.4152	-0.880009
101113459	chr14:101113459:T:C	4.10004e-11	-4.89955e-10	-0.672578	3.87952e-06	-4.89955e-10	-0.671934	0.000243299	-4.89955e-10	-0.668862
101113645	chr14:101113645:C:A	3.57327e-12	-2.28263	-0.830047	3.47951e-07	-2.25262	-0.830717	2.25452e-05	-2.22239	-0.825235
101113689	chr14:101113689:A:G	1.8635e-11	-0.887529	-0.573587	1.22618e-06	-1.23574	-0.588	7.77653e-05	-1.23211	-0.577347
101113913	chr14:101113913:G:A	2.67266e-11	-4.89955e-10	-1.1005	2.53622e-06	-4.89955e-10	-1.09697	0.000158345	-4.89955e-10	-1.09838
101114023	chr14:101114023:C:T	2.35329e-12	-2.28965	-1.24069	2.22528e-07	-2.28953	-1.24082	1.39073e-05	-2.28997	-1.24077
101114260	chr14:101114260:A:T	3.5646e-12	-1.89238	-1.22273	2.76461e-07	-2.08872	-1.22461	1.64965e-05	-2.13647	-1.22353
101114493	chr14:101114493:G:T	1.21276e-10	-4.89955e-10	0.411912	1.15296e-05	-4.89955e-10	0.417276	0.000722359	-4.89955e-10	0.419369
101114794	chr14:101114794:G:A	4.72596e-11	-4.89955e-10	-0.530503	4.50692e-06	-4.89955e-10	-0.522031	0.000281974	-4.89955e-10	-0.521337
101114956	chr14:101114956:G:T	2.31229e-11	-4.89955e-10	-1.24534	2.18637e-06	-4.89955e-10	-1.2454	0.00013669	-4.89955e-10	-1.24544
101114957	chr14:101114957:C:T	2.31239e-11	-4.89955e-10	-1.24529	2.18646e-06	-4.89955e-10	-1.24536	0.000136695	-4.89955e-10	-1.2454
101115048	chr14:101115048:G:A	2.35833e-12	-2.28912	-1.23909	2.27695e-07	-2.27055	-1.23684	1.45506e-05	-2.24717	-1.23835
101115222	chr14:101115222:C:T	2.36362e-12	-2.28509	-1.24087	2.25304e-07	-2.27902	-1.23893	1.43352e-05	-2.26019	-1.24024
101115227	chr14:101115227:G:A	4.68472e-11	-4.89955e-10	-0.539267	4.43978e-06	-4.89955e-10	-0.537039	0.00027928	-4.89955e-10	-0.53094
101115530	chr14:101115530:TGCATAC:T	5.06256e-12	-1.73152	-1.03277	4.59124e-07	-1.77183	-1.03425	2.87214e-05	-1.77196	-1.03355
101115551	chr14:101115551:T:C	5.32283e-12	-1.70544	-1.00872	4.82424e-07	-1.74627	-1.0103	3.01657e-05	-1.74691	-1.00953
101115609	chr14:101115609:C:T	2.39044e-11	-4.89955e-10	-1.21209	2.25778e-06	-4.89955e-10	-1.21326	0.000141395	-4.89955e-10	-1.2116
101115675	chr14:101115675:C:T	2.42714e-12	-2.28668	-1.21277	2.36745e-07	-2.25523	-1.21319	1.47362e-05	-2.26	-1.21284
101115676	chr14:101115676:A:G	1.04238e-11	-1.32153	-0.720535	7.46207e-07	-1.58734	-0.733055	4.72465e-05	-1.58391	-0.723859
101115893	chr14:101115893:G:A	4.91309e-12	-1.70083	-1.09343	4.32872e-07	-1.76823	-1.09673	2.71443e-05	-1.76707	-1.09491
101115974	chr14:101115974:A:G	5.24497e-12	-1.65584	-1.07305	4.60794e-07	-1.72583	-1.07662	2.88983e-05	-1.72475	-1.07462
101115979	chr14:101115979:G:A	2.96458e-11	-4.89955e-10	-0.996839	2.80566e-06	-4.89955e-10	-0.996006	0.000174989	-4.89955e-10	-0.998432
101115990	chr14:101115990:G:A	1.34251e-11	-1.27537	-0.513663	9.50665e-07	-1.5495	-0.528736	6.02318e-05	-1.54725	-0.517703
101116093	chr14:101116093:T:A	5.43451e-12	-1.62347	-1.06992	4.76382e-07	-1.69572	-1.07346	2.98749e-05	-1.69463	-1.07151
101116182	chr14:101116182:G:A	2.4919e-12	-2.28762	-1.18549	2.39387e-07	-2.273	-1.18432	1.4963e-05	-2.27314	-1.18443
101116271	chr14:101116271:C:A	8.17481e-12	-1.25644	-1.02866	7.02807e-07	-1.34733	-1.03298	4.39624e-05	-1.34959	-1.03023
101116329	chr14:101116329:T:C	8.51656e-12	-2.24415	-2.77585e-10	7.78631e-07	-2.27786	-2.77585e-10	4.83058e-05	-2.2856	-2.77585e-10
101116458	chr14:101116458:C:T	1.28049e-11	-1.2762	-0.560136	9.07276e-07	-1.55017	-0.574786	5.74711e-05	-1.54782	-0.564049
101116739	chr14:101116739:C:T	1.23709e-11	-1.28361	-0.587196	8.7729e-07	-1.55701	-0.601553	5.56006e-05	-1.55393	-0.591031
101116759	chr14:101116759:T:C	4.50741e-12	-1.78388	-1.09656	3.94139e-07	-1.85758	-1.10111	2.48049e-05	-1.85507	-1.09704
101116914	chr14:101116914:CT:C	2.34563e-12	-2.29105	-1.24256	2.22704e-07	-2.28672	-1.24283	1.3925e-05	-2.28697	-1.2425
101117083	chr14:101117083:G:T	8.52761e-11	-4.89955e-10	0.0597353	8.10903e-06	-4.89955e-10	0.0653348	0.000508254	-4.89955e-10	0.0678288
101117226	chr14:101117226:A:G	3.06112e-12	-2.27804	-0.989338	2.8721e-07	-2.28916	-0.986026	1.79175e-05	-2.289	-0.988372
101117400	chr14:101117400:G:A	1.12273e-11	-1.96781	-2.77585e-10	1.1386e-06	-1.89785	-2.77585e-10	7.25849e-05	-1.8784	-2.77585e-10
101117634	chr14:101117634:CT:C	1.24342e-11	-1.20891	-0.656799	8.73527e-07	-1.49277	-0.670086	5.52526e-05	-1.49073	-0.660503
101118481	chr14:101118481:T:C	1.43891e-11	-1.15444	-0.565248	1.00187e-06	-1.4459	-0.579871	6.35025e-05	-1.44283	-0.569249
101118494	chr14:101118494:G:A	2.38624e-12	-2.28753	-1.22891	2.24707e-07	-2.29092	-1.22969	1.40608e-05	-2.29095	-1.22881
101118655	chr14:101118655:A:C	2.34441e-11	-4.89955e-10	-1.23154	2.21632e-06	-4.89955e-10	-1.2318	0.000138707	-4.89955e-10	-1.23079
101118665	chr14:101118665:T:C	1.27999e-11	-1.27147	-0.565248	9.05875e-07	-1.54663	-0.579871	5.74413e-05	-1.54314	-0.569249
101118868	chr14:101118868:C:T	5.52086e-11	-0.638876	0.263836	2.62957e-06	-1.32326	0.262439	0.000138177	-1.50518	0.27057
101118992	chr14:101118992:T:C	2.42793e-12	-2.27664	-1.22248	2.26608e-07	-2.28898	-1.2232	1.41825e-05	-2.28886	-1.22229
101119143	chr14:101119143:C:T	2.41375e-12	-2.28111	-1.22387	2.25975e-07	-2.29042	-1.22456	1.41413e-05	-2.29033	-1.22372
101119254	chr14:101119254:C:T	2.3911e-11	-4.89955e-10	-1.21182	2.26057e-06	-4.89955e-10	-1.21203	0.000141529	-4.89955e-10	-1.21065
101119414	chr14:101119414:G:A	5.88351e-12	-1.45063	-1.16338	3.99808e-07	-1.77521	-1.16921	2.34633e-05	-1.84335	-1.16436
101119426	chr14:101119426:G:A	2.3869e-11	-4.89955e-10	-1.21358	2.25321e-06	-4.89955e-10	-1.21529	0.000141278	-4.89955e-10	-1.21242
101119487	chr14:101119487:C:T	9.98885e-11	-4.89955e-10	0.217896	9.5059e-06	-4.89955e-10	0.224269	0.000595773	-4.89955e-10	0.226706
101119546	chr14:101119546:T:C	2.43345e-12	-2.28071	-1.21614	2.2783e-07	-2.29045	-1.21635	1.42554e-05	-2.29032	-1.2157
101119554	chr14:101119554:A:G	1.26788e-11	-1.28098	-0.565248	8.9957e-07	-1.55361	-0.579871	5.70527e-05	-1.54993	-0.569249
101119617	chr14:101119617:A:G	4.9013e-11	-0.494073	-2.77585e-10	2.16953e-06	-1.25313	-2.77585e-10	0.000112561	-1.43966	-2.77585e-10
101119755	chr14:101119755:T:C	6.85385e-11	-4.89955e-10	-0.158763	6.5739e-06	-4.89955e-10	-0.144537	0.000412002	-4.89955e-10	-0.142125
101119963	chr14:101119963:T:C	5.50053e-11	-4.89955e-10	-0.378729	5.21747e-06	-4.89955e-10	-0.375631	0.00032772	-4.89955e-10	-0.370994
101120187	chr14:101120187:C:T	7.20261e-11	-4.89955e-10	-0.10913	6.84853e-06	-4.89955e-10	-0.10361	0.0004314	-4.89955e-10	-0.096117
101120294	chr14:101120294:A:G	8.18752e-12	-2.28355	-2.77585e-10	8.06221e-07	-2.24304	-2.77585e-10	5.33536e-05	-2.18621	-2.77585e-10
101120418	chr14:101120418:G:A	9.04254e-11	-0.197607	0.315974	3.91003e-06	-0.979094	0.314995	0.000198741	-1.19429	0.323135
101120427	chr14:101120427:G:C	2.39793e-11	-0.5939	-0.615067	1.5765e-06	-0.944526	-0.627912	9.94714e-05	-0.945836	-0.617447
101120492	chr14:101120492:A:T	2.23805e-11	-0.624097	-0.653872	1.47747e-06	-0.971188	-0.666125	9.31879e-05	-0.972418	-0.656117
101120517	chr14:101120517:T:G	1.41014e-11	-1.16809	-0.571794	9.84988e-07	-1.45646	-0.586311	6.24032e-05	-1.45385	-0.575688
101120545	chr14:101120545:G:A	2.44298e-11	-4.89955e-10	-1.19035	2.30818e-06	-4.89955e-10	-1.19118	0.000144471	-4.89955e-10	-1.19007
101120556	chr14:101120556:T:C	2.23522e-11	-0.664168	-0.615067	1.48175e-06	-1.00651	-0.627912	9.35199e-05	-1.00753	-0.617447
101120566	chr14:101120566:C:T	5.395e-11	-4.89955e-10	-0.398102	5.12313e-06	-4.89955e-10	-0.393879	0.000321999	-4.89955e-10	-0.388605
101120684	chr14:101120684:G:A	2.43393e-11	-4.89955e-10	-1.19407	2.30708e-06	-4.89955e-10	-1.19166	0.000144016	-4.89955e-10	-1.19323
101120729	chr14:101120729:T:C	4.9605e-12	-1.58116	-1.20349	4.37884e-07	-1.64864	-1.2048	2.74498e-05	-1.64767	-1.20313
101120730	chr14:101120730:G:A	2.43393e-11	-4.89955e-10	-1.19407	2.30708e-06	-4.89955e-10	-1.19166	0.000144016	-4.89955e-10	-1.19323
101120867	chr14:101120867:G:C	2.46719e-11	-0.589223	-0.591271	1.62064e-06	-0.940468	-0.604356	0.000102353	-0.941034	-0.593694
101120943	chr14:101120943:G:C	1.40897e-11	-1.16775	-0.572965	9.84409e-07	-1.45589	-0.58747	6.24236e-05	-1.45235	-0.576856
101121038	chr14:101121038:C:A	1.53271e-11	-0.640402	-1.01613	1.09156e-06	-0.919196	-1.02084	6.78609e-05	-0.926226	-1.01947
101121199	chr14:101121199:C:T	1.08221e-11	-2.18196	0.177398	9.42218e-07	-2.27975	0.192585	5.86511e-05	-2.28437	0.192827
101121220	chr14:101121220:G:A	1.02086e-11	-1.85071	-0.212213	1.16391e-06	-1.64912	-0.22673	7.50203e-05	-1.63205	-0.213343
101121250	chr14:101121250:C:T	2.5231e-11	-4.89955e-10	-1.15809	2.38321e-06	-4.89955e-10	-1.1592	0.000149197	-4.89955e-10	-1.15788
101121292	chr14:101121292:C:T	7.83593e-11	-0.147284	0.122429	3.344e-06	-0.941892	0.121416	0.000170449	-1.15369	0.128969
101121374	chr14:101121374:C:T	2.35549e-11	-4.89955e-10	-1.22683	2.22697e-06	-4.89955e-10	-1.227	0.000139297	-4.89955e-10	-1.22654
101121534	chr14:101121534:A:G	1.47973e-11	-1.12144	-0.570273	1.02525e-06	-1.41784	-0.584874	6.49549e-05	-1.41516	-0.574299
101121602	chr14:101121602:G:A	3.02537e-11	-4.89955e-10	-0.976541	2.85655e-06	-4.89955e-10	-0.978028	0.000179067	-4.89955e-10	-0.975391
101121668	chr14:101121668:G:C	2.41455e-11	-4.89955e-10	-1.20206	2.28024e-06	-4.89955e-10	-1.20336	0.0001428	-4.89955e-10	-1.20171
101121677	chr14:101121677:A:G	1.4356e-11	-1.14903	-0.572965	9.97811e-07	-1.44236	-0.58747	6.32829e-05	-1.43868	-0.576856
101121813	chr14:101121813:C:G	3.41737e-12	-2.2539	-0.903383	3.15668e-07	-2.28206	-0.898647	1.9562e-05	-2.29042	-0.899147
101121887	chr14:101121887:G:A	2.32655e-11	-4.89955e-10	-1.23919	2.19968e-06	-4.89955e-10	-1.23933	0.000137618	-4.89955e-10	-1.23867
101121937	chr14:101121937:T:C	7.69904e-12	-1.90337	-0.44169	7.15945e-07	-1.93178	-0.430012	4.43991e-05	-1.93594	-0.433989
101122183	chr14:101122183:C:A	2.70877e-12	-2.24155	-1.14811	2.87728e-07	-2.12655	-1.14684	1.82938e-05	-2.10885	-1.14774
101122395	chr14:101122395:C:T	4.58394e-11	-1.54649	0.985475	4.38749e-06	-1.52655	0.977666	0.000294064	-1.47235	0.992995
101122716	chr14:101122716:T:C	1.26173e-11	-1.28688	-0.564214	8.92043e-07	-1.563	-0.57888	5.65286e-05	-1.56024	-0.568162
101122993	chr14:101122993:G:A	2.45981e-12	-2.28973	-1.19635	2.38763e-07	-2.26335	-1.19657	1.49119e-05	-2.26443	-1.19656
101123206	chr14:101123206:C:T	2.76281e-12	-2.28505	-1.08486	2.75552e-07	-2.224	-1.09262	1.79126e-05	-2.18934	-1.08831
101123309	chr14:101123309:T:C	2.32593e-11	-4.89955e-10	-1.23946	2.1994e-06	-4.89955e-10	-1.23946	0.000137486	-4.89955e-10	-1.23963
101123325	chr14:101123325:G:A	2.32151e-11	-4.89955e-10	-1.24136	2.19494e-06	-4.89955e-10	-1.24149	0.00013731	-4.89955e-10	-1.24091
101123331	chr14:101123331:TGACTGGAGG:T	2.13675e-10	-4.89955e-10	0.978299	2.01499e-05	-4.89955e-10	0.975555	0.00126666	-4.89955e-10	0.980988
101123635	chr14:101123635:C:T	4.21632e-11	-4.89955e-10	-0.644611	4.00394e-06	-4.89955e-10	-0.640366	0.000251062	-4.89955e-10	-0.637455
101123966	chr14:101123966:G:A	3.02476e-11	-4.89955e-10	-0.976744	2.84643e-06	-4.89955e-10	-0.98158	0.000178997	-4.89955e-10	-0.975785
101124088	chr14:101124088:T:C	1.06141e-11	-1.32481	-0.699167	7.46093e-07	-1.60911	-0.71144	4.71175e-05	-1.60835	-0.702161
101124197	chr14:101124197:A:G	4.36108e-11	-4.89955e-10	-0.610854	4.07764e-06	-4.89955e-10	-0.622127	0.000258828	-4.89955e-10	-0.606991
101124213	chr14:101124213:T:C	2.46422e-11	-4.89955e-10	-1.1817	2.32774e-06	-4.89955e-10	-1.18275	0.000145875	-4.89955e-10	-1.1804
101124332	chr14:101124332:G:A	3.69023e-11	-4.89955e-10	-0.777884	3.47403e-06	-4.89955e-10	-0.782329	0.000219729	-4.89955e-10	-0.77076
101124521	chr14:101124521:C:G	3.49181e-11	-4.89955e-10	-0.833153	3.31103e-06	-4.89955e-10	-0.830384	0.000206481	-4.89955e-10	-0.832946
101125044	chr14:101125044:G:T	5.66878e-12	-1.55177	-1.09941	5.07332e-07	-1.60925	-1.09699	3.02927e-05	-1.65437	-1.09787
101125062	chr14:101125062:C:T	2.34858e-11	-4.89955e-10	-1.22976	2.22272e-06	-4.89955e-10	-1.22891	0.000138931	-4.89955e-10	-1.22918
101125339	chr14:101125339:T:G	3.84648e-11	-1.99247	1.25606	3.69698e-06	-1.96329	1.24316	0.000244565	-1.92736	1.26369
101125608	chr14:101125608:C:T	4.5065e-11	-4.89955e-10	-0.578053	4.24235e-06	-4.89955e-10	-0.582527	0.000267632	-4.89955e-10	-0.573541
101125609	chr14:101125609:A:G	1.7111e-11	-1.89968	0.353236	1.34456e-06	-2.06092	0.329337	8.56708e-05	-2.05923	0.346586
101125865	chr14:101125865:G:A	2.38091e-11	-4.89955e-10	-1.21609	2.25163e-06	-4.89955e-10	-1.21599	0.00014082	-4.89955e-10	-1.21567
101125894	chr14:101125894:C:A	2.95416e-11	-1.74794	0.74758	1.93036e-06	-2.11944	0.749497	0.00011365	-2.18755	0.757515
101125897	chr14:101125897:C:T	3.47079e-11	-4.89955e-10	-0.839192	3.30031e-06	-4.89955e-10	-0.833629	0.000207372	-4.89955e-10	-0.828638
101125962	chr14:101125962:G:C	8.26066e-12	-2.27466	-2.77585e-10	7.68528e-07	-2.29092	-2.77585e-10	4.80509e-05	-2.29089	-2.77585e-10
101126022	chr14:101126022:T:C	8.6187e-12	-1.00137	-1.23085	7.86367e-07	-1.03661	-1.23137	4.88734e-05	-1.0445	-1.22942
101126048	chr14:101126048:G:A	4.90507e-11	-4.89955e-10	-0.493304	4.61494e-06	-4.89955e-10	-0.498346	0.000291403	-4.89955e-10	-0.488447
101126214	chr14:101126214:G:C	4.98807e-11	-4.89955e-10	-0.476525	4.69364e-06	-4.89955e-10	-0.481436	0.000296374	-4.89955e-10	-0.471532
101126236	chr14:101126236:G:C	2.51509e-11	-1.17042	0.00915394	2.96552e-06	-0.948902	0.00830977	0.000190151	-0.934853	0.0195161
101126728	chr14:101126728:C:T	3.86169e-11	-4.89955e-10	-0.73247	3.62212e-06	-4.89955e-10	-0.740586	0.00023003	-4.89955e-10	-0.724941
101126744	chr14:101126744:A:G	9.95985e-12	-1.99384	-0.093755	8.52275e-07	-2.08403	-0.103462	5.34723e-05	-2.08908	-0.0949117
101126832	chr14:101126832:GC:G	9.38065e-12	-0.985444	-1.16207	6.93723e-07	-1.23312	-1.1602	3.90001e-05	-1.3374	-1.16219
101126852	chr14:101126852:G:C	4.15026e-11	-4.89955e-10	-0.660402	3.92495e-06	-4.89955e-10	-0.660291	0.000246959	-4.89955e-10	-0.653931
101126937	chr14:101126937:G:A	2.91986e-11	-4.89955e-10	-1.01204	2.75508e-06	-4.89955e-10	-1.0142	0.000172684	-4.89955e-10	-1.01169
101126975	chr14:101126975:G:A	5.44611e-12	-1.45204	-1.23922	4.87121e-07	-1.50726	-1.23963	2.89795e-05	-1.5571	-1.23946
101127364	chr14:101127364:C:T	2.88427e-11	-1.05413	0.0298236	3.41381e-06	-0.828303	0.0284885	0.000220131	-0.809101	0.0401702
101127502	chr14:101127502:G:A	4.10314e-11	-4.89955e-10	-0.67182	3.846e-06	-4.89955e-10	-0.68061	0.000244491	-4.89955e-10	-0.663975
101127524	chr14:101127524:A:T	5.53531e-12	-2.22068	-0.454331	4.90647e-07	-2.29054	-0.449135	3.07166e-05	-2.28888	-0.449467
101127595	chr14:101127595:T:C	1.12658e-11	-1.97232	0.00793237	9.5898e-07	-2.06758	-0.00195328	6.0263e-05	-2.07135	0.00691257
101127983	chr14:101127983:G:A	3.08026e-12	-2.15821	-1.10293	3.5305e-07	-1.96856	-1.10023	2.25352e-05	-1.95088	-1.09719
101128030	chr14:101128030:T:C	5.68497e-12	-1.48327	-1.16506	5.09075e-07	-1.54011	-1.1627	3.02363e-05	-1.59012	-1.16399
101128268	chr14:101128268:G:A	2.78919e-11	-1.05882	0.000998666	3.31154e-06	-0.830281	5.02e-05	0.000214383	-0.806699	0.0113082
101128325	chr14:101128325:T:C	5.83234e-11	-4.89955e-10	-0.320156	5.55276e-06	-4.89955e-10	-0.31335	0.000350356	-4.89955e-10	-0.304203
101128532	chr14:101128532:GC:G	3.66263e-11	-4.89955e-10	-0.785392	3.46549e-06	-4.89955e-10	-0.784789	0.000217163	-4.89955e-10	-0.782506
101128844	chr14:101128844:G:A	3.10391e-11	-4.89955e-10	-0.950911	2.92534e-06	-4.89955e-10	-0.954235	0.000183494	-4.89955e-10	-0.950972
101129167	chr14:101129167:A:T	2.84708e-11	-4.89955e-10	-1.03728	2.67983e-06	-4.89955e-10	-1.04189	0.000168365	-4.89955e-10	-1.03702
101129349	chr14:101129349:C:T	1.96463e-11	-1.14011	-0.268158	2.27312e-06	-0.9244	-0.282089	0.000146245	-0.91151	-0.266359
101129379	chr14:101129379:A:G	3.00656e-11	-4.89955e-10	-0.982777	2.85223e-06	-4.89955e-10	-0.979542	0.000178909	-4.89955e-10	-0.976275
101129430	chr14:101129430:T:C	4.60604e-11	-4.89955e-10	-0.556206	4.33343e-06	-4.89955e-10	-0.561284	0.000272622	-4.89955e-10	-0.555066
101129741	chr14:101129741:G:A	2.31127e-11	-4.89955e-10	-1.24578	2.18559e-06	-4.89955e-10	-1.24576	0.00013665	-4.89955e-10	-1.24573
101129907	chr14:101129907:G:A	5.36444e-12	-2.28076	-0.425602	5.04999e-07	-2.28074	-0.430104	3.20054e-05	-2.27529	-0.421959
101130497	chr14:101130497:G:A	2.94775e-11	-4.89955e-10	-1.00253	2.79715e-06	-4.89955e-10	-0.999045	0.000174622	-4.89955e-10	-1.00053
101130840	chr14:101130840:T:C	1.34417e-11	-2.28882	0.501027	1.29675e-06	-2.2883	0.520519	8.08602e-05	-2.28721	0.516782
101131206	chr14:101131206:C:T	3.71328e-11	-4.89955e-10	-0.771658	3.49928e-06	-4.89955e-10	-0.775087	0.000219879	-4.89955e-10	-0.770074
101131315	chr14:101131315:C:G	3.74915e-12	-1.85357	-1.21105	4.38886e-07	-1.63604	-1.21511	2.74918e-05	-1.63692	-1.21234
101131391	chr14:101131391:T:C	3.47777e-11	-4.89955e-10	-0.837183	3.27854e-06	-4.89955e-10	-0.840245	0.000206321	-4.89955e-10	-0.833718
101131600	chr14:101131600:A:G	3.40682e-11	-4.89955e-10	-0.857795	3.21162e-06	-4.89955e-10	-0.860869	0.00020207	-4.89955e-10	-0.854537
101131614	chr14:101131614:G:A	3.77481e-11	-4.89955e-10	-0.755224	3.55655e-06	-4.89955e-10	-0.758853	0.000223518	-4.89955e-10	-0.753663
101131707	chr14:101131707:A:AC	3.63592e-11	-4.89955e-10	-0.792712	3.42268e-06	-4.89955e-10	-0.79722	0.000215118	-4.89955e-10	-0.791965
101131780	chr14:101131780:C:T	1.68107e-11	-1.02496	-0.53918	1.97916e-06	-0.803218	-0.541753	0.000127534	-0.782163	-0.532605
101131819	chr14:101131819:T:C	9.52315e-12	-1.89676	-0.235673	7.49921e-07	-2.06044	-0.254995	4.76447e-05	-2.0583	-0.241077
101131883	chr14:101131883:T:A	3.63924e-11	-4.89955e-10	-0.7918	3.42879e-06	-4.89955e-10	-0.795437	0.000215476	-4.89955e-10	-0.790302
101132058	chr14:101132058:G:A	1.70735e-11	-0.970582	-0.578048	1.99215e-06	-0.757474	-0.580953	0.000127996	-0.739099	-0.572052
101132344	chr14:101132344:G:T	3.86521e-11	-4.89955e-10	-0.731559	3.67284e-06	-4.89955e-10	-0.726678	0.000230587	-4.89955e-10	-0.722526
101132479	chr14:101132479:A:AG	2.81848e-11	-4.89955e-10	-1.04738	2.65686e-06	-4.89955e-10	-1.0505	0.000166755	-4.89955e-10	-1.04663
101132548	chr14:101132548:T:C	2.31127e-11	-4.89955e-10	-1.24578	2.18558e-06	-4.89955e-10	-1.24576	0.000136644	-4.89955e-10	-1.24577
101132579	chr14:101132579:C:T	3.0494e-12	-2.15823	-1.11298	2.99964e-07	-2.11464	-1.1171	1.92875e-05	-2.08909	-1.1146
101132591	chr14:101132591:A:C	2.93138e-11	-4.89955e-10	-1.0081	2.75915e-06	-4.89955e-10	-1.01272	0.000173341	-4.89955e-10	-1.00789
101132683	chr14:101132683:G:A	5.97142e-11	-4.89955e-10	-0.29659	5.72472e-06	-4.89955e-10	-0.282851	0.000353425	-4.89955e-10	-0.295482
101132773	chr14:101132773:ACCTG:A	2.7071e-11	-4.89955e-10	-1.0877	2.55282e-06	-4.89955e-10	-1.09044	0.000160158	-4.89955e-10	-1.08699
101132958	chr14:101132958:A:G	2.31259e-11	-4.89955e-10	-1.24521	2.18636e-06	-4.89955e-10	-1.2454	0.000136703	-4.89955e-10	-1.24534
101133250	chr14:101133250:G:A	4.03169e-11	-4.89955e-10	-0.689388	3.79583e-06	-4.89955e-10	-0.69374	0.000238615	-4.89955e-10	-0.6883
101133658	chr14:101133658:T:C	1.42076e-11	-1.73238	-2.77585e-10	1.18071e-06	-1.86153	-2.77585e-10	7.53505e-05	-1.841	-2.77585e-10
101133725	chr14:101133725:C:T	2.58217e-11	-4.89955e-10	-1.13494	2.45304e-06	-4.89955e-10	-1.13032	0.000152459	-4.89955e-10	-1.13626
101133800	chr14:101133800:A:C	1.28049e-11	-1.59537	-0.240954	1.45588e-06	-1.4064	-0.24563	9.32602e-05	-1.39373	-0.234027
101133863	chr14:101133863:C:T	4.99259e-11	-4.89955e-10	-0.475618	4.69499e-06	-4.89955e-10	-0.481148	0.00029547	-4.89955e-10	-0.474584
101134324	chr14:101134324:G:A	2.91534e-11	-4.89955e-10	-1.01359	2.74794e-06	-4.89955e-10	-1.01679	0.000172527	-4.89955e-10	-1.0126
101134546	chr14:101134546:C:T	2.47648e-12	-2.25464	-1.22468	2.26951e-07	-2.28982	-1.22085	1.42751e-05	-2.28175	-1.22288
101134637	chr14:101134637:G:A	8.1633e-12	-2.28651	-2.77585e-10	7.95718e-07	-2.25615	-2.77585e-10	5.03179e-05	-2.24479	-2.77585e-10
101134884	chr14:101134884:A:T	4.82779e-11	-4.89955e-10	-0.509185	4.54187e-06	-4.89955e-10	-0.514306	0.000285747	-4.89955e-10	-0.508048
101134985	chr14:101134985:G:A	1.36949e-11	-2.27839	0.509252	1.34374e-06	-2.2344	0.502213	8.59964e-05	-2.2201	0.511257
101135028	chr14:101135028:G:A	9.39777e-12	-2.14569	-2.77585e-10	9.63337e-07	-2.065	-2.77585e-10	6.20534e-05	-2.03516	-2.77585e-10
101135100	chr14:101135100:A:G	1.28466e-11	-1.83308	-2.77585e-10	1.14351e-06	-1.89354	-2.77585e-10	7.02371e-05	-1.91128	-2.77585e-10
101135167	chr14:101135167:G:A	1.74135e-11	-1.38279	-0.146127	1.8596e-06	-1.25633	-0.150952	0.000119192	-1.23482	-0.147599
101135300	chr14:101135300:C:T	3.51372e-11	-4.89955e-10	-0.826898	3.31679e-06	-4.89955e-10	-0.828646	0.000209362	-4.89955e-10	-0.819086
101135808	chr14:101135808:G:A	2.31546e-11	-4.89955e-10	-1.24396	2.18875e-06	-4.89955e-10	-1.24431	0.00013686	-4.89955e-10	-1.2442
101135809	chr14:101135809:A:T	2.31546e-11	-4.89955e-10	-1.24396	2.18875e-06	-4.89955e-10	-1.24431	0.00013686	-4.89955e-10	-1.2442
101136008	chr14:101136008:C:T	3.68231e-11	-4.89955e-10	-0.780034	3.45621e-06	-4.89955e-10	-0.787472	0.000219188	-4.89955e-10	-0.773224
101137053	chr14:101137053:T:C	6.86471e-12	-1.96612	-0.493643	6.7871e-07	-1.92505	-0.490151	4.19217e-05	-1.94112	-0.486231
101137086	chr14:101137086:A:G	4.84188e-11	-4.89955e-10	-0.50627	4.6066e-06	-4.89955e-10	-0.500155	0.000290335	-4.89955e-10	-0.492119
101137098	chr14:101137098:C:T	6.66799e-12	-1.9628	-0.526045	5.42416e-07	-2.1124	-0.526967	3.28895e-05	-2.15088	-0.519115
101137469	chr14:101137469:C:T	2.36851e-11	-4.89955e-10	-1.22131	2.23976e-06	-4.89955e-10	-1.22127	0.000139706	-4.89955e-10	-1.22361
101137563	chr14:101137563:C:T	2.31926e-11	-4.89955e-10	-1.24233	2.19205e-06	-4.89955e-10	-1.24281	0.000137072	-4.89955e-10	-1.24265
101137601	chr14:101137601:T:C	4.05912e-11	-4.89955e-10	-0.682608	3.8141e-06	-4.89955e-10	-0.68894	0.000240821	-4.89955e-10	-0.679099
101137707	chr14:101137707:T:C	3.46878e-11	-4.89955e-10	-0.839772	3.30064e-06	-4.89955e-10	-0.833529	0.000205747	-4.89955e-10	-0.836508
101137919	chr14:101137919:G:A	2.32597e-11	-4.89955e-10	-1.23944	2.19962e-06	-4.89955e-10	-1.23936	0.000137518	-4.89955e-10	-1.2394
101138893	chr14:101138893:TTGA:T	3.21571e-11	-4.89955e-10	-0.915525	3.03037e-06	-4.89955e-10	-0.918961	0.00019039	-4.89955e-10	-0.914078
101139052	chr14:101139052:C:A	3.63881e-11	-4.89955e-10	-0.791916	3.4258e-06	-4.89955e-10	-0.796309	0.000215925	-4.89955e-10	-0.788221
101139347	chr14:101139347:A:G	4.77565e-12	-1.80135	-1.02128	4.05233e-07	-1.90948	-1.02146	2.39325e-05	-1.96996	-1.01795
101139372	chr14:101139372:C:T	5.09943e-11	-4.89955e-10	-0.454446	4.79594e-06	-4.89955e-10	-0.459875	0.000303044	-4.89955e-10	-0.449273
101139402	chr14:101139402:T:G	3.84853e-12	-1.87614	-1.16233	3.0828e-07	-2.03852	-1.16587	1.93239e-05	-2.03706	-1.16475
101139765	chr14:101139765:CACCAATGAG:C	3.70581e-11	-4.89955e-10	-0.773673	3.49216e-06	-4.89955e-10	-0.777123	0.000219346	-4.89955e-10	-0.772503
101140160	chr14:101140160:G:A	4.59229e-11	-4.89955e-10	-0.559194	4.36972e-06	-4.89955e-10	-0.552946	0.000275302	-4.89955e-10	-0.545285
101140162	chr14:101140162:GT:G	4.59285e-11	-4.89955e-10	-0.559074	4.37023e-06	-4.89955e-10	-0.552827	0.000275329	-4.89955e-10	-0.545187
101140165	chr14:101140165:T:C	7.94944e-12	-1.09168	-1.22138	7.08822e-07	-1.15018	-1.22162	4.17214e-05	-1.2103	-1.22184
101140762	chr14:101140762:C:A	2.00684e-11	-1.55543	0.168416	2.2445e-06	-1.38827	0.169111	0.000142058	-1.3855	0.178577
101140976	chr14:101140976:T:C	1.60192e-11	-1.61237	-2.77585e-10	1.69794e-06	-1.49823	-2.77585e-10	0.00010916	-1.47034	-2.77585e-10
101141014	chr14:101141014:A:G	3.90933e-11	-4.89955e-10	-0.720207	3.68324e-06	-4.89955e-10	-0.723851	0.000231784	-4.89955e-10	-0.717346
101141569	chr14:101141569:C:T	1.46989e-11	-1.69839	-2.77585e-10	1.35067e-06	-1.72704	-2.77585e-10	7.9912e-05	-1.78223	-2.77585e-10
101141591	chr14:101141591:A:C	5.53257e-11	-4.89955e-10	-0.372921	5.27793e-06	-4.89955e-10	-0.364109	0.000328806	-4.89955e-10	-0.367685
101141626	chr14:101141626:A:T	3.68322e-12	-1.90383	-1.17854	2.96498e-07	-2.06169	-1.18167	1.85958e-05	-2.05953	-1.18069
101141682	chr14:101141682:G:T	3.65445e-11	-4.89955e-10	-0.787628	3.44333e-06	-4.89955e-10	-0.791206	0.00021627	-4.89955e-10	-0.786624
101142079	chr14:101142079:A:G	2.57903e-11	-4.89955e-10	-1.13616	2.43963e-06	-4.89955e-10	-1.1358	0.000152544	-4.89955e-10	-1.1357
101142085	chr14:101142085:T:C	4.17233e-12	-1.87032	-1.08736	3.4311e-07	-2.01169	-1.08566	2.02906e-05	-2.06823	-1.08476
101142654	chr14:101142654:T:G	3.61613e-11	-4.89955e-10	-0.798171	3.40829e-06	-4.89955e-10	-0.801432	0.000214358	-4.89955e-10	-0.795507
101142882	chr14:101142882:G:T	7.00158e-11	-1.97398	1.83654	6.75843e-06	-1.9394	1.82255	0.000448392	-1.90296	1.84548
101143154	chr14:101143154:T:C	7.47754e-12	-1.89811	-0.476143	6.53734e-07	-1.9773	-0.475396	4.08836e-05	-1.98314	-0.469284
101143249	chr14:101143249:G:A	8.94401e-12	-2.19517	-2.77585e-10	8.00264e-07	-2.25046	-2.77585e-10	4.932e-05	-2.26482	-2.77585e-10
101143356	chr14:101143356:T:C	4.98203e-11	-4.89955e-10	-0.477737	4.74177e-06	-4.89955e-10	-0.471233	0.000298998	-4.89955e-10	-0.462717
101143459	chr14:101143459:G:A	4.06564e-11	-4.89955e-10	-0.681003	3.85219e-06	-4.89955e-10	-0.679002	0.000242068	-4.89955e-10	-0.673934
101143501	chr14:101143501:T:G	1.14826e-11	-1.83942	-0.105905	1.2592e-06	-1.6898	-0.107372	8.0009e-05	-1.68304	-0.0979714
101143999	chr14:101143999:G:A	8.24681e-12	-1.85252	-0.423816	6.4106e-07	-2.03046	-0.441811	4.07036e-05	-2.02806	-0.42878
101144102	chr14:101144102:G:A	5.16113e-12	-1.54313	-1.20187	4.51537e-07	-1.62168	-1.20106	2.69983e-05	-1.66673	-1.20064
101144477	chr14:101144477:A:G	8.0643e-11	-4.89955e-10	0.0038736	7.62202e-06	-4.89955e-10	0.00339727	0.000482453	-4.89955e-10	0.0157304
101144582	chr14:101144582:G:A	1.51822e-11	-1.66603	-2.77585e-10	1.29506e-06	-1.76909	-2.77585e-10	7.81195e-05	-1.80491	-2.77585e-10
101144795	chr14:101144795:G:T	2.31202e-11	-4.89955e-10	-1.24545	2.18624e-06	-4.89955e-10	-1.24546	0.000136658	-4.89955e-10	-1.24567
101144937	chr14:101144937:T:C	8.75739e-12	-1.0024	-1.21386	6.25018e-07	-1.2845	-1.21312	3.49522e-05	-1.39541	-1.21376
101144941	chr14:101144941:A:G	4.55235e-11	-4.89955e-10	-0.56793	4.31062e-06	-4.89955e-10	-0.566561	0.000269216	-4.89955e-10	-0.56764
101145031	chr14:101145031:T:C	2.44189e-11	-4.89955e-10	-1.1908	2.31254e-06	-4.89955e-10	-1.1893	0.00014436	-4.89955e-10	-1.19084
101145075	chr14:101145075:C:T	3.95443e-12	-2.22215	-0.789172	3.76202e-07	-2.21241	-0.792864	2.39725e-05	-2.19771	-0.788537
101145276	chr14:101145276:G:A	4.73659e-11	-4.89955e-10	-0.528256	4.48622e-06	-4.89955e-10	-0.526633	0.000280116	-4.89955e-10	-0.52795
101145322	chr14:101145322:C:T	3.53955e-11	-4.89955e-10	-0.819575	3.3725e-06	-4.89955e-10	-0.811991	0.00021124	-4.89955e-10	-0.810156
101145398	chr14:101145398:G:A	2.85061e-11	-4.89955e-10	-1.03604	2.6987e-06	-4.89955e-10	-1.03487	0.000168472	-4.89955e-10	-1.03638
101145443	chr14:101145443:A:G	2.35902e-11	-4.89955e-10	-1.22533	2.23012e-06	-4.89955e-10	-1.22559	0.000139463	-4.89955e-10	-1.22535
101145593	chr14:101145593:G:C	6.03202e-11	-4.89955e-10	-0.286491	5.72735e-06	-4.89955e-10	-0.282391	0.00035931	-4.89955e-10	-0.278967
101146131	chr14:101146131:AAAAC:A	3.00621e-11	-4.89955e-10	-0.982894	2.83646e-06	-4.89955e-10	-0.985089	0.000177928	-4.89955e-10	-0.981776
101146501	chr14:101146501:A:G	2.43833e-11	-4.89955e-10	-1.19226	2.30912e-06	-4.89955e-10	-1.19078	0.00014415	-4.89955e-10	-1.1923
101146781	chr14:101146781:C:T	9.02437e-12	-1.82757	-0.358658	7.12015e-07	-2.01211	-0.355193	4.28063e-05	-2.05496	-0.351513
101147110	chr14:101147110:AC:A	8.51192e-12	-1.00091	-1.24378	6.21162e-07	-1.25978	-1.24402	3.49833e-05	-1.36447	-1.24381
101147578	chr14:101147578:A:C	3.9208e-10	-4.89955e-10	1.58531	3.67679e-05	-4.89955e-10	1.57698	0.00236187	-4.89955e-10	1.60406
101147622	chr14:101147622:C:T	3.50433e-11	-4.89955e-10	-0.829574	3.30158e-06	-4.89955e-10	-0.833242	0.000207511	-4.89955e-10	-0.82797
101147658	chr14:101147658:T:G	4.33708e-11	-4.89955e-10	-0.616373	4.07922e-06	-4.89955e-10	-0.621737	0.000256648	-4.89955e-10	-0.615446
101147718	chr14:101147718:T:TAC	2.34389e-11	-4.89955e-10	-1.23176	2.21537e-06	-4.89955e-10	-1.23222	0.00013856	-4.89955e-10	-1.23185
101147719	chr14:101147719:T:TTTAAA	2.34411e-11	-4.89955e-10	-1.23167	2.21558e-06	-4.89955e-10	-1.23213	0.000138573	-4.89955e-10	-1.23175
101147720	chr14:101147720:G:GAA	2.34452e-11	-4.89955e-10	-1.23149	2.21595e-06	-4.89955e-10	-1.23196	0.000138597	-4.89955e-10	-1.23158
101148041	chr14:101148041:C:T	2.34449e-11	-4.89955e-10	-1.23151	2.21592e-06	-4.89955e-10	-1.23197	0.000138595	-4.89955e-10	-1.23159
101148282	chr14:101148282:C:G	4.07027e-11	-4.89955e-10	-0.679865	3.83014e-06	-4.89955e-10	-0.684744	0.000240868	-4.89955e-10	-0.678906
101148849	chr14:101148849:G:A	2.10347e-10	-4.89955e-10	0.962598	1.97406e-05	-4.89955e-10	0.955032	0.00125612	-4.89955e-10	0.97263
101149108	chr14:101149108:T:C	4.8037e-11	-4.89955e-10	-0.514188	4.5152e-06	-4.89955e-10	-0.520195	0.000284432	-4.89955e-10	-0.512658
101149115	chr14:101149115:A:G	1.23282e-11	-1.86957	-0.00469772	9.85138e-07	-2.04284	0.000223389	5.9244e-05	-2.08532	0.00383465
101149124	chr14:101149124:A:T	4.55732e-11	-4.89955e-10	-0.566839	4.28574e-06	-4.89955e-10	-0.572351	0.000269662	-4.89955e-10	-0.565985
101149264	chr14:101149264:A:G	1.91226e-10	-4.89955e-10	0.867297	1.81973e-05	-4.89955e-10	0.873628	0.00114129	-4.89955e-10	0.876757
101149305	chr14:101149305:A:G	3.86326e-11	-4.89955e-10	-0.732063	3.63652e-06	-4.89955e-10	-0.736616	0.000229286	-4.89955e-10	-0.728181
101149474	chr14:101149474:T:C	3.88829e-11	-4.89955e-10	-0.725604	3.68214e-06	-4.89955e-10	-0.724151	0.000229927	-4.89955e-10	-0.725393
101149606	chr14:101149606:A:C	3.2558e-11	-4.89955e-10	-0.903137	3.07366e-06	-4.89955e-10	-0.904774	0.00019386	-4.89955e-10	-0.896015
101149671	chr14:101149671:A:G	1.19741e-11	-1.79353	-0.109881	9.4299e-07	-1.98175	-0.104592	5.63842e-05	-2.02985	-0.101116
101150126	chr14:101150126:T:C	2.38286e-11	-4.89955e-10	-1.21527	2.25034e-06	-4.89955e-10	-1.21656	0.000140796	-4.89955e-10	-1.21584
101150160	chr14:101150160:C:G	1.1353e-11	-1.95668	-2.77585e-10	9.31102e-07	-2.09903	-2.77585e-10	5.7369e-05	-2.11365	-2.77585e-10
101150276	chr14:101150276:G:A	2.35303e-11	-4.89955e-10	-1.22787	2.223e-06	-4.89955e-10	-1.22879	0.000138996	-4.89955e-10	-1.2287
101150314	chr14:101150314:G:A	9.12003e-12	-1.96213	-0.213551	7.40971e-07	-2.11785	-0.209588	4.49924e-05	-2.15262	-0.204035
101151072	chr14:101151072:T:C	9.95596e-12	-2.29069	0.202699	9.68662e-07	-2.24587	0.186386	6.19543e-05	-2.24306	0.206309
101151313	chr14:101151313:C:T	2.69684e-11	-1.48017	0.388677	3.11163e-06	-1.27754	0.385038	0.000199513	-1.26715	0.399874
101151564	chr14:101151564:G:A	3.36876e-11	-4.89955e-10	-0.869028	3.20007e-06	-4.89955e-10	-0.864472	0.000201039	-4.89955e-10	-0.859652
101151745	chr14:101151745:G:A	4.13998e-12	-2.29108	-0.674387	3.90273e-07	-2.29109	-0.677464	2.45437e-05	-2.29079	-0.671909
101151809	chr14:101151809:G:T	2.59047e-11	-4.89955e-10	-1.13174	2.44717e-06	-4.89955e-10	-1.13271	0.000153241	-4.89955e-10	-1.13114
101151826	chr14:101151826:A:G	3.49168e-12	-2.10064	-1.03514	3.37822e-07	-2.0709	-1.04198	2.151e-05	-2.05671	-1.03793
101151969	chr14:101151969:T:C	2.81932e-11	-4.89955e-10	-1.04708	2.65841e-06	-4.89955e-10	-1.04991	0.000166191	-4.89955e-10	-1.05002
101152002	chr14:101152002:C:T	3.15103e-11	-1.84418	0.908335	3.3071e-06	-1.73227	0.900693	0.000210887	-1.73083	0.919004
101152034	chr14:101152034:T:C	4.95031e-11	-4.89955e-10	-0.484124	4.68276e-06	-4.89955e-10	-0.483756	0.000294966	-4.89955e-10	-0.476293
101152122	chr14:101152122:T:C	8.31733e-12	-2.26782	-2.77585e-10	7.73958e-07	-2.28388	-2.77585e-10	4.85573e-05	-2.28041	-2.77585e-10
101152349	chr14:101152349:AAGG:A	4.50434e-11	-1.65999	1.08146	4.67808e-06	-1.56168	1.07692	0.000293323	-1.57749	1.09561
101152811	chr14:101152811:T:G	2.50341e-11	-4.89955e-10	-1.16592	2.36839e-06	-4.89955e-10	-1.16543	0.000148058	-4.89955e-10	-1.16555
101152968	chr14:101152968:C:A	2.48441e-11	-4.89955e-10	-1.17354	2.35388e-06	-4.89955e-10	-1.17158	0.00014713	-4.89955e-10	-1.17184
101153168	chr14:101153168:T:A	6.16921e-12	-2.06135	-0.505236	5.17877e-07	-2.1668	-0.518863	3.33097e-05	-2.14914	-0.508161
101153274	chr14:101153274:T:C	1.22882e-10	-4.89955e-10	0.425062	1.1633e-05	-4.89955e-10	0.426199	0.000735329	-4.89955e-10	0.437164
101153534	chr14:101153534:C:T	3.2018e-12	-2.06215	-1.16029	2.80552e-07	-2.13833	-1.1603	1.73026e-05	-2.15429	-1.15801
101154042	chr14:101154042:T:G	1.62274e-11	-1.51307	-0.0863919	1.66486e-06	-1.43057	-0.0873271	0.000102429	-1.45861	-0.0753759
101154205	chr14:101154205:T:G	4.63541e-12	-1.9282	-0.924229	3.6653e-07	-2.10988	-0.921436	2.20928e-05	-2.14735	-0.920548
101154682	chr14:101154682:T:C	1.88658e-10	-4.89955e-10	0.853778	1.78307e-05	-4.89955e-10	0.853278	0.00113368	-4.89955e-10	0.870073
101154944	chr14:101154944:T:C	4.00118e-12	-2.27944	-0.720133	3.74477e-07	-2.2907	-0.719172	2.35693e-05	-2.2856	-0.71761
101155229	chr14:101155229:C:T	2.63651e-12	-2.28649	-1.13021	2.58293e-07	-2.25526	-1.12604	1.64592e-05	-2.23627	-1.12599
101155261	chr14:101155261:G:A	5.98649e-12	-1.82528	-0.771373	4.27529e-07	-2.10746	-0.769917	2.54856e-05	-2.15338	-0.771657
101155533	chr14:101155533:G:A	6.27269e-11	-4.89955e-10	-0.247368	5.95824e-06	-4.89955e-10	-0.242869	0.000376832	-4.89955e-10	-0.231353
101155618	chr14:101155618:C:T	2.78742e-11	-4.89955e-10	-1.05846	2.63805e-06	-4.89955e-10	-1.0576	0.000164924	-4.89955e-10	-1.05767
101155854	chr14:101155854:T:C	1.67692e-11	-1.69607	0.129459	1.68997e-06	-1.63191	0.128976	0.000104693	-1.65372	0.141603
101156000	chr14:101156000:C:T	2.97675e-12	-2.06867	-1.22666	2.59978e-07	-2.14852	-1.22628	1.6543e-05	-2.13078	-1.22641
101156103	chr14:101156103:C:T	6.31429e-12	-2.11888	-0.424467	5.383e-07	-2.20819	-0.43879	3.45386e-05	-2.19366	-0.427414
101156187	chr14:101156187:T:C	2.55532e-11	-4.89955e-10	-1.14539	2.41529e-06	-4.89955e-10	-1.14582	0.000150963	-4.89955e-10	-1.14612
101156317	chr14:101156317:A:G	2.32532e-11	-4.89955e-10	-1.23972	2.19941e-06	-4.89955e-10	-1.23946	0.000137515	-4.89955e-10	-1.23942
101156363	chr14:101156363:G:A	4.83337e-11	-4.89955e-10	-0.508029	4.57985e-06	-4.89955e-10	-0.505978	0.000288207	-4.89955e-10	-0.499475
101156708	chr14:101156708:T:C	2.42875e-11	-4.89955e-10	-1.1962	2.30222e-06	-4.89955e-10	-1.19377	0.000143804	-4.89955e-10	-1.19471
101156710	chr14:101156710:C:G	4.27822e-11	-4.89955e-10	-0.630036	4.05649e-06	-4.89955e-10	-0.627326	0.000256074	-4.89955e-10	-0.617686
101156927	chr14:101156927:T:C	2.38684e-11	-4.89955e-10	-1.2136	2.26004e-06	-4.89955e-10	-1.21226	0.000141278	-4.89955e-10	-1.21243
101156972	chr14:101156972:T:C	1.10626e-11	-2.01466	0.0320745	1.07684e-06	-1.97385	0.0202423	6.71153e-05	-1.99426	0.037524
101157295	chr14:101157295:T:C	4.37291e-11	-4.89955e-10	-0.608145	4.14882e-06	-4.89955e-10	-0.604821	0.000261806	-4.89955e-10	-0.595549
101158053	chr14:101158053:C:T	4.71556e-11	-4.89955e-10	-0.532707	4.39892e-06	-4.89955e-10	-0.546284	0.000278216	-4.89955e-10	-0.534755
101158069	chr14:101158069:G:A	7.02689e-12	-1.5539	-0.882519	5.09114e-07	-1.82321	-0.879515	2.92566e-05	-1.90594	-0.881104
101158420	chr14:101158420:T:A	3.53726e-11	-4.89955e-10	-0.820222	3.35897e-06	-4.89955e-10	-0.81601	0.00020955	-4.89955e-10	-0.818191
101159008	chr14:101159008:C:T	8.58807e-12	-2.21125	-0.0245368	8.12676e-07	-2.20926	-0.0258089	5.2229e-05	-2.19481	-0.0127018
101159218	chr14:101159218:C:A	2.42445e-11	-4.89955e-10	-1.19797	2.29826e-06	-4.89955e-10	-1.19549	0.000143563	-4.89955e-10	-1.19638
101159281	chr14:101159281:T:C	9.96956e-12	-2.08662	-2.77585e-10	8.45659e-07	-2.19528	-2.77585e-10	5.23306e-05	-2.20557	-2.77585e-10
101159302	chr14:101159302:A:G	6.64026e-12	-1.58106	-0.911946	4.88532e-07	-1.83595	-0.908044	2.83351e-05	-1.90891	-0.910139
101159414	chr14:101159414:T:C	7.83482e-12	-2.24057	-0.0870073	7.43599e-07	-2.23665	-0.0872514	4.75631e-05	-2.22587	-0.0752263
101159538	chr14:101159538:G:T	1.85251e-11	-1.46703	-2.77585e-10	1.55815e-06	-1.58415	-2.77585e-10	9.25467e-05	-1.63544	-2.77585e-10
101159708	chr14:101159708:A:G	7.5264e-12	-1.98392	-0.383824	6.2013e-07	-2.10683	-0.398643	4.00784e-05	-2.0854	-0.386919
101160025	chr14:101160025:T:C	2.32855e-11	-4.89955e-10	-1.23833	2.20428e-06	-4.89955e-10	-1.23724	0.000137764	-4.89955e-10	-1.23761
101160359	chr14:101160359:C:T	1.94667e-11	-1.41745	-2.77585e-10	2.01232e-06	-1.32836	-2.77585e-10	0.000128406	-1.30795	-2.77585e-10
101160601	chr14:101160601:G:A	5.27142e-11	-4.89955e-10	-0.421274	5.01689e-06	-4.89955e-10	-0.414835	0.000311626	-4.89955e-10	-0.421349
101160647	chr14:101160647:T:TA	9.05844e-11	-4.89955e-10	0.120124	8.54035e-06	-4.89955e-10	0.117158	0.000541187	-4.89955e-10	0.130612
101160932	chr14:101160932:T:C	4.19075e-11	-4.89955e-10	-0.650694	3.94447e-06	-4.89955e-10	-0.65533	0.000248246	-4.89955e-10	-0.648731
101161129	chr14:101161129:C:T	2.54477e-11	-4.89955e-10	-1.14954	2.40932e-06	-4.89955e-10	-1.1483	0.000150374	-4.89955e-10	-1.15003
101161195	chr14:101161195:A:G	2.34845e-11	-4.89955e-10	-1.22982	2.22201e-06	-4.89955e-10	-1.22923	0.000138882	-4.89955e-10	-1.22953
101161331	chr14:101161331:A:G	4.73368e-12	-2.03908	-0.792378	4.47681e-07	-2.04369	-0.787632	2.736e-05	-2.07071	-0.783364
101161580	chr14:101161580:G:A	2.97761e-12	-2.28366	-1.01138	2.86886e-07	-2.27458	-1.00174	1.81791e-05	-2.25624	-1.00664
101161599	chr14:101161599:T:C	6.02389e-11	-4.89955e-10	-0.287841	5.68659e-06	-4.89955e-10	-0.289533	0.000359031	-4.89955e-10	-0.279745
101161659	chr14:101161659:G:A	2.77538e-11	-4.89955e-10	-1.06278	2.63467e-06	-4.89955e-10	-1.05888	0.000164256	-4.89955e-10	-1.06173
101162231	chr14:101162231:T:C	6.37814e-12	-2.02035	-0.512936	5.28691e-07	-2.13943	-0.525561	3.40309e-05	-2.1205	-0.51539
101162237	chr14:101162237:C:T	4.29395e-11	-4.89955e-10	-0.626366	4.04105e-06	-4.89955e-10	-0.63114	0.000254348	-4.89955e-10	-0.624449
101162267	chr14:101162267:A:G	3.69333e-12	-1.8907	-1.18893	3.13459e-07	-1.99837	-1.18936	2.00846e-05	-1.97461	-1.18859
101162356	chr14:101162356:G:A	2.36332e-11	-4.89955e-10	-1.22351	2.23393e-06	-4.89955e-10	-1.22388	0.000139583	-4.89955e-10	-1.2245
101162401	chr14:101162401:G:T	3.40428e-12	-2.17322	-0.987907	3.44431e-07	-2.10482	-0.988687	2.12261e-05	-2.12084	-0.987083
101162501	chr14:101162501:A:G	4.4051e-11	-4.89955e-10	-0.600812	4.16912e-06	-4.89955e-10	-0.599938	0.000262075	-4.89955e-10	-0.594522
101163134	chr14:101163134:G:A	3.48546e-11	-1.49313	0.658158	3.63346e-06	-1.39113	0.653675	0.000227306	-1.40704	0.670185
101163186	chr14:101163186:G:T	1.0368e-11	-2.26406	0.216626	9.84371e-07	-2.25919	0.215799	6.29903e-05	-2.2494	0.229223
101163561	chr14:101163561:CTT:C	2.32324e-11	-4.89955e-10	-1.24061	2.19629e-06	-4.89955e-10	-1.24087	0.000137389	-4.89955e-10	-1.24034
101163711	chr14:101163711:C:T	1.00059e-11	-2.24532	0.162336	9.51838e-07	-2.23871	0.161707	6.09889e-05	-2.2273	0.174838
101163748	chr14:101163748:A:T	2.31509e-11	-4.89955e-10	-1.24413	2.18892e-06	-4.89955e-10	-1.24424	0.000136833	-4.89955e-10	-1.24439
101163831	chr14:101163831:C:T	2.73128e-11	-4.89955e-10	-1.0788	2.57391e-06	-4.89955e-10	-1.08222	0.000160983	-4.89955e-10	-1.08185
101164075	chr14:101164075:T:A	2.73056e-11	-4.89955e-10	-1.07907	2.57323e-06	-4.89955e-10	-1.08248	0.000160941	-4.89955e-10	-1.08211
101164302	chr14:101164302:T:C	4.74432e-11	-4.89955e-10	-0.526625	4.41952e-06	-4.89955e-10	-0.541614	0.000280255	-4.89955e-10	-0.527454
101164564	chr14:101164564:G:A	8.56002e-11	-4.89955e-10	0.0635283	8.06622e-06	-4.89955e-10	0.060041	0.000511254	-4.89955e-10	0.0737129
101165037	chr14:101165037:G:A	2.92781e-11	-4.89955e-10	-1.00932	2.78037e-06	-4.89955e-10	-1.00506	0.000173296	-4.89955e-10	-1.00815
101165767	chr14:101165767:CT:C	4.17313e-12	-1.8114	-1.14609	3.88609e-07	-1.82542	-1.1474	2.35455e-05	-1.85891	-1.14531
101165927	chr14:101165927:C:G	6.00701e-12	-1.35587	-1.23736	5.68222e-07	-1.35513	-1.23775	3.48015e-05	-1.37633	-1.23716
101166348	chr14:101166348:T:C	3.58001e-11	-0.808207	-2.77585e-10	2.3e-06	-1.19473	-2.77585e-10	0.000139452	-1.22544	-2.77585e-10
101167242	chr14:101167242:A:G	3.28007e-12	-2.2911	-0.907198	3.28982e-07	-2.24489	-0.894506	2.10523e-05	-2.21496	-0.901186
101167300	chr14:101167300:T:C	9.89155e-11	-4.89955e-10	0.208107	9.33787e-06	-4.89955e-10	0.206434	0.000590846	-4.89955e-10	0.218402
101167547	chr14:101167547:C:T	2.95734e-12	-2.07236	-1.22951	3.02782e-07	-1.99258	-1.2298	1.84555e-05	-2.01775	-1.23004
101167601	chr14:101167601:A:G	7.96152e-12	-1.87363	-0.437912	6.39191e-07	-2.02314	-0.452051	4.14347e-05	-1.99824	-0.440792
101167739	chr14:101167739:T:C	2.34408e-12	-2.29011	-1.24416	2.2677e-07	-2.26734	-1.24412	1.40813e-05	-2.27433	-1.24398
101167869	chr14:101167869:C:T	1.89773e-11	-1.44291	-2.77585e-10	1.69957e-06	-1.49727	-2.77585e-10	0.000101289	-1.54517	-2.77585e-10
101167937	chr14:101167937:G:A	2.47179e-11	-4.89955e-10	-1.17863	2.34055e-06	-4.89955e-10	-1.17726	0.000146313	-4.89955e-10	-1.1774
101168205	chr14:101168205:A:G	4.01894e-11	-4.89955e-10	-0.692555	3.78339e-06	-4.89955e-10	-0.697023	0.000238044	-4.89955e-10	-0.690696
101168254	chr14:101168254:C:T	3.90285e-12	-1.77914	-1.24531	3.5779e-07	-1.81002	-1.24544	2.17696e-05	-1.83738	-1.24526
101168569	chr14:101168569:T:G	2.45653e-12	-2.25332	-1.23409	2.4032e-07	-2.2194	-1.23403	1.47709e-05	-2.23605	-1.23445
101168661	chr14:101168661:T:C	2.40091e-11	-1.79432	0.586598	2.12412e-06	-1.88012	0.605831	0.000126788	-1.91212	0.591475
101168678	chr14:101168678:T:A	7.56732e-12	-1.78557	-0.57675	6.55971e-07	-1.87222	-0.57706	4.32842e-05	-1.82674	-0.568628
101168880	chr14:101168880:G:T	1.16704e-11	-2.24341	0.314308	1.10349e-06	-2.24209	0.312923	7.0776e-05	-2.2313	0.327671
101169078	chr14:101169078:T:C	5.81057e-12	-1.93108	-0.695402	4.72799e-07	-2.06937	-0.707354	3.05294e-05	-2.04634	-0.69812
101169088	chr14:101169088:T:G	2.42956e-11	-4.89955e-10	-1.19586	2.29554e-06	-4.89955e-10	-1.19667	0.000143492	-4.89955e-10	-1.19687
101169093	chr14:101169093:C:T	3.97442e-11	-4.89955e-10	-0.703695	3.73907e-06	-4.89955e-10	-0.708808	0.000235243	-4.89955e-10	-0.702536
101169167	chr14:101169167:G:A	2.96875e-11	-4.89955e-10	-0.995434	2.8275e-06	-4.89955e-10	-0.988251	0.000175519	-4.89955e-10	-0.995404
101169186	chr14:101169186:T:C	2.47222e-11	-2.14097	0.962516	2.53699e-06	-2.05798	0.961309	0.000155868	-2.08631	0.972164
101169352	chr14:101169352:G:T	2.39419e-11	-4.89955e-10	-1.21053	2.26732e-06	-4.89955e-10	-1.20905	0.000141882	-4.89955e-10	-1.20816
101169500	chr14:101169500:G:A	5.48187e-12	-2.28839	-0.396322	5.28883e-07	-2.28034	-0.384295	3.24786e-05	-2.28652	-0.396056
101170005	chr14:101170005:T:C	9.85659e-12	-2.09802	-2.77585e-10	7.68761e-07	-2.29062	-2.77585e-10	4.94519e-05	-2.26215	-2.77585e-10
101170046	chr14:101170046:C:T	2.99441e-12	-2.28283	-1.00658	2.87386e-07	-2.26467	-1.00991	1.78465e-05	-2.27605	-1.00529
101170151	chr14:101170151:A:T	2.82568e-12	-2.278	-1.06941	2.708e-07	-2.26268	-1.07134	1.68086e-05	-2.27402	-1.06725
101170217	chr14:101170217:A:G	2.98466e-12	-2.15362	-1.13905	2.98463e-07	-2.09658	-1.14017	1.83681e-05	-2.1151	-1.13743
101170389	chr14:101170389:T:G	4.85728e-12	-1.84675	-0.958928	3.90689e-07	-2.00046	-0.967024	2.5246e-05	-1.97391	-0.960576
101170598	chr14:101170598:A:G	2.48731e-11	-4.89955e-10	-1.17237	2.34966e-06	-4.89955e-10	-1.17337	0.000146853	-4.89955e-10	-1.17372
101170663	chr14:101170663:C:T	3.78663e-11	-4.89955e-10	-0.752098	3.58185e-06	-4.89955e-10	-0.751763	0.00022542	-4.89955e-10	-0.745187
101170701	chr14:101170701:G:A	2.55246e-11	-4.89955e-10	-1.14652	2.41093e-06	-4.89955e-10	-1.14763	0.000150662	-4.89955e-10	-1.14811
101170901	chr14:101170901:C:T	2.50057e-11	-4.89955e-10	-1.16706	2.3622e-06	-4.89955e-10	-1.16805	0.000147622	-4.89955e-10	-1.1685
101170995	chr14:101170995:C:T	2.60333e-11	-4.89955e-10	-1.12678	2.45879e-06	-4.89955e-10	-1.12798	0.000153655	-4.89955e-10	-1.12845
101171115	chr14:101171115:T:C	2.48021e-11	-4.89955e-10	-1.17523	2.34171e-06	-4.89955e-10	-1.17676	0.000146912	-4.89955e-10	-1.17332
101171174	chr14:101171174:C:T	5.96429e-11	-4.89955e-10	-0.297784	5.62007e-06	-4.89955e-10	-0.3013	0.000355264	-4.89955e-10	-0.290291
101171257	chr14:101171257:A:C	2.37651e-11	-4.89955e-10	-1.21794	2.24717e-06	-4.89955e-10	-1.21797	0.000140714	-4.89955e-10	-1.21643
101171323	chr14:101171323:C:T	2.8538e-11	-4.89955e-10	-1.03492	2.69438e-06	-4.89955e-10	-1.03648	0.000169417	-4.89955e-10	-1.03079
101171461	chr14:101171461:G:A	5.02923e-12	-1.5801	-1.19079	3.565e-07	-1.87102	-1.18804	2.07197e-05	-1.94318	-1.18889
101171854	chr14:101171854:T:C	2.50814e-11	-4.89955e-10	-1.16403	2.36778e-06	-4.89955e-10	-1.16569	0.000148396	-4.89955e-10	-1.16327
101172218	chr14:101172218:G:C	8.05268e-11	-4.89955e-10	0.00243095	7.64315e-06	-4.89955e-10	0.00616611	0.000480143	-4.89955e-10	0.010931
101172320	chr14:101172320:A:G	7.22403e-12	-1.29714	-1.11161	4.19356e-07	-1.7883	-1.10838	2.3973e-05	-1.87571	-1.11051
101172459	chr14:101172459:A:G	7.99961e-12	-1.0852	-1.22157	5.17884e-07	-1.46332	-1.22233	2.83767e-05	-1.59493	-1.22266
101172512	chr14:101172512:A:T	2.7228e-11	-4.89955e-10	-1.08191	2.56608e-06	-4.89955e-10	-1.08527	0.000161095	-4.89955e-10	-1.08116
101172517	chr14:101172517:G:A	2.32753e-11	-4.89955e-10	-1.23876	2.20267e-06	-4.89955e-10	-1.23797	0.000137625	-4.89955e-10	-1.23862
101172934	chr14:101172934:G:A	4.86378e-12	-1.74382	-1.06053	5.01943e-07	-1.65544	-1.06148	3.06136e-05	-1.68235	-1.05936
101173015	chr14:101173015:G:A	2.32004e-11	-4.89955e-10	-1.24199	2.195e-06	-4.89955e-10	-1.24146	0.000137169	-4.89955e-10	-1.24194
101173537	chr14:101173537:C:T	9.63384e-12	-1.07725	-1.04363	5.28722e-07	-1.62452	-1.04041	2.95848e-05	-1.73361	-1.04228
101173715	chr14:101173715:T:C	1.50585e-11	-1.51315	-0.161071	1.19664e-06	-1.68236	-0.165772	7.7502e-05	-1.65367	-0.159181
101174323	chr14:101174323:A:T	2.53882e-11	-2.29101	1.13914	2.4536e-06	-2.2613	1.13121	0.000157067	-2.25712	1.15064
101174455	chr14:101174455:A:G	7.91837e-12	-1.9191	-0.397876	6.49888e-07	-2.04826	-0.41034	4.18753e-05	-2.0272	-0.401258
101174641	chr14:101174641:T:C	3.07384e-12	-2.27736	-0.985868	3.26002e-07	-2.15667	-0.99183	2.05918e-05	-2.1523	-0.985958
101174701	chr14:101174701:G:A	1.48875e-11	-1.68564	-2.77585e-10	1.69287e-06	-1.50122	-2.77585e-10	0.000111633	-1.44794	-2.77585e-10
101174798	chr14:101174798:A:G	2.31141e-11	-4.89955e-10	-1.24572	2.18556e-06	-4.89955e-10	-1.24577	0.000136647	-4.89955e-10	-1.24575
101174899	chr14:101174899:G:C	1.72455e-11	-0.420827	-1.11778	1.33883e-06	-0.61438	-1.12147	7.76069e-05	-0.690483	-1.12101
101174936	chr14:101174936:C:T	7.75974e-12	-1.62081	-0.716397	6.84109e-07	-1.68839	-0.718896	4.10425e-05	-1.73311	-0.715438
101175047	chr14:101175047:A:C	8.85717e-12	-1.53974	-0.665191	7.83119e-07	-1.60467	-0.667446	4.69956e-05	-1.64904	-0.664055
101175671	chr14:101175671:G:A	3.21848e-11	-0.914664	-2.77585e-10	2.72454e-06	-1.02534	-2.77585e-10	0.00016858	-1.03574	-2.77585e-10
101175678	chr14:101175678:A:G	4.7233e-11	-2.26853	1.73747	4.38887e-06	-2.28474	1.73616	0.0002764	-2.28353	1.74222
101176227	chr14:101176227:G:C	2.81563e-11	-4.89955e-10	-1.04839	2.66099e-06	-4.89955e-10	-1.04895	0.000166675	-4.89955e-10	-1.04711
101176352	chr14:101176352:G:A	2.38653e-11	-4.89955e-10	-1.21373	2.26219e-06	-4.89955e-10	-1.21131	0.000141266	-4.89955e-10	-1.21251
101176742	chr14:101176742:C:T	2.98115e-11	-4.89955e-10	-0.991263	2.82979e-06	-4.89955e-10	-0.987442	0.000176434	-4.89955e-10	-0.990205
101176744	chr14:101176744:A:G	1.95578e-11	-0.177884	-1.2349	9.86826e-07	-0.804935	-1.23597	5.21619e-05	-0.973188	-1.23561
101177040	chr14:101177040:C:T	8.28891e-12	-2.27124	-2.77585e-10	7.71341e-07	-2.28727	-2.77585e-10	4.81935e-05	-2.28793	-2.77585e-10
101177107	chr14:101177107:T:C	1.50966e-11	-1.28767	-0.384017	1.31419e-06	-1.36699	-0.387433	7.87315e-05	-1.41439	-0.382719
101177244	chr14:101177244:C:CG	2.31136e-11	-4.89955e-10	-1.24574	2.18555e-06	-4.89955e-10	-1.24578	0.000136649	-4.89955e-10	-1.24573
101177382	chr14:101177382:A:G	8.1528e-12	-2.2878	-2.77585e-10	7.71429e-07	-2.28715	-2.77585e-10	4.83589e-05	-2.2845	-2.77585e-10
101177490	chr14:101177490:G:A	2.63154e-11	-4.89955e-10	-1.116	2.48029e-06	-4.89955e-10	-1.11927	0.000155299	-4.89955e-10	-1.1178
101177511	chr14:101177511:G:A	2.31479e-11	-4.89955e-10	-1.24426	2.18969e-06	-4.89955e-10	-1.24388	0.000136849	-4.89955e-10	-1.24427
101177740	chr14:101177740:T:C	8.1917e-12	-2.28304	-2.77585e-10	7.71226e-07	-2.28742	-2.77585e-10	4.80698e-05	-2.2905	-2.77585e-10
101177855	chr14:101177855:C:T	2.31985e-11	-4.89955e-10	-1.24207	2.19494e-06	-4.89955e-10	-1.24149	0.000137144	-4.89955e-10	-1.24212
101178068	chr14:101178068:G:A	1.62805e-11	-0.435232	-1.16096	8.44271e-07	-1.03324	-1.16368	4.57956e-05	-1.17605	-1.16291
101178073	chr14:101178073:G:T	1.67588e-11	-0.397911	-1.16933	8.64665e-07	-1.00115	-1.1719	4.68161e-05	-1.14571	-1.17122
101178235	chr14:101178235:C:T	2.39216e-11	-4.89955e-10	-1.21138	2.25623e-06	-4.89955e-10	-1.21395	0.000141694	-4.89955e-10	-1.20949
101178265	chr14:101178265:AG:A	3.65959e-12	-2.09562	-0.993189	3.73539e-07	-2.01459	-0.997787	2.34511e-05	-2.01282	-0.995411
101178451	chr14:101178451:C:A	5.03317e-12	-2.26358	-0.506532	4.86959e-07	-2.23767	-0.509544	3.05295e-05	-2.23378	-0.510682
101178491	chr14:101178491:C:G	2.35923e-12	-2.28756	-1.24027	2.51266e-07	-2.16845	-1.24044	1.60665e-05	-2.14637	-1.24005
101178512	chr14:101178512:C:T	4.93384e-12	-2.20087	-0.589177	4.89952e-07	-2.14982	-0.591271	3.07798e-05	-2.14369	-0.592605
101179110	chr14:101179110:T:A	5.61242e-10	0.829168	1.11482	3.46934e-05	0.385917	1.13299	0.0020021	0.300837	1.13796
101179137	chr14:101179137:C:T	8.75643e-12	-2.21637	-2.77585e-10	8.0085e-07	-2.24973	-2.77585e-10	4.96531e-05	-2.25809	-2.77585e-10
101179196	chr14:101179196:C:T	3.36732e-12	-1.96212	-1.20992	4.14201e-07	-1.6966	-1.21244	2.53025e-05	-1.72122	-1.21102
101179324	chr14:101179324:G:A	3.73284e-12	-1.83111	-1.23788	4.74063e-07	-1.53495	-1.23911	2.93299e-05	-1.54612	-1.23842
101179504	chr14:101179504:A:T	7.95644e-11	-4.89955e-10	-0.00959269	7.47922e-06	-4.89955e-10	-0.0155162	0.000468077	-4.89955e-10	-0.0145194
101179575	chr14:101179575:T:C	2.31702e-11	-4.89955e-10	-1.24329	2.19191e-06	-4.89955e-10	-1.24287	0.00013698	-4.89955e-10	-1.24332
101179583	chr14:101179583:G:A	2.32742e-11	-4.89955e-10	-1.23882	2.20233e-06	-4.89955e-10	-1.23813	0.000137598	-4.89955e-10	-1.23882
101179661	chr14:101179661:CA:C	4.00339e-12	-1.87335	-1.12566	3.34119e-07	-1.99809	-1.12581	1.94531e-05	-2.06879	-1.12635
101179915	chr14:101179915:C:T	3.33802e-11	-4.89955e-10	-0.878196	3.16459e-06	-4.89955e-10	-0.875621	0.000197718	-4.89955e-10	-0.87631
101180412	chr14:101180412:G:A	3.79378e-12	-2.02244	-1.03036	3.28953e-07	-2.1091	-1.03038	1.94276e-05	-2.16565	-1.03081
101180458	chr14:101180458:ATAT:A	1.38273e-11	-0.881662	-0.877849	7.09592e-07	-1.49276	-0.877951	3.86901e-05	-1.62434	-0.88323
101180714	chr14:101180714:A:G	4.04032e-11	-4.89955e-10	-0.687249	3.82075e-06	-4.89955e-10	-0.687197	0.000238865	-4.89955e-10	-0.687255
101181209	chr14:101181209:A:T	4.25929e-12	-1.78606	-1.15099	3.7661e-07	-1.85437	-1.14982	2.14625e-05	-1.94537	-1.15148
101181215	chr14:101181215:TC:T	4.37091e-12	-1.7561	-1.15508	3.85749e-07	-1.82626	-1.15395	2.19248e-05	-1.91996	-1.15557
101181284	chr14:101181284:AC:A	3.55658e-12	-2.05455	-1.06281	3.0007e-07	-2.16362	-1.06776	1.92905e-05	-2.13961	-1.06393
101181286	chr14:101181286:AG:A	3.54457e-12	-2.05848	-1.06227	2.99445e-07	-2.16624	-1.06723	1.92464e-05	-2.14244	-1.06339
101181725	chr14:101181725:G:A	3.06936e-12	-2.09911	-1.16558	2.97638e-07	-2.07678	-1.16274	1.88413e-05	-2.06228	-1.16483
101182051	chr14:101182051:C:A	9.44399e-12	-2.14078	-2.77585e-10	8.57149e-07	-2.18179	-2.77585e-10	5.30109e-05	-2.19266	-2.77585e-10
101182198	chr14:101182198:G:A	4.13219e-12	-1.75563	-1.21172	3.4096e-07	-1.89264	-1.21099	1.92194e-05	-1.99466	-1.21258
101182565	chr14:101182565:A:T	2.31187e-11	-4.89955e-10	-1.24552	2.186e-06	-4.89955e-10	-1.24557	0.000136685	-4.89955e-10	-1.24547
101182595	chr14:101182595:A:G	2.33533e-11	-4.89955e-10	-1.23542	2.2093e-06	-4.89955e-10	-1.23497	0.000138056	-4.89955e-10	-1.23549
101182874	chr14:101182874:G:A	4.44324e-11	-1.57737	0.985176	3.06719e-06	-1.89256	0.985672	0.000178581	-1.97551	0.997405
101183305	chr14:101183305:C:A	2.31576e-11	-4.89955e-10	-1.24384	2.18946e-06	-4.89955e-10	-1.24399	0.00013688	-4.89955e-10	-1.24405
101183614	chr14:101183614:G:A	1.20194e-11	-1.89964	-2.77585e-10	1.2537e-06	-1.80154	-2.77585e-10	8.07303e-05	-1.77204	-2.77585e-10
101183623	chr14:101183623:G:A	2.47308e-11	-4.89955e-10	-1.17811	2.33628e-06	-4.89955e-10	-1.17909	0.000146232	-4.89955e-10	-1.17796
101183633	chr14:101183633:G:A	7.20502e-11	-4.89955e-10	-0.108796	6.86743e-06	-4.89955e-10	-0.100854	0.000427971	-4.89955e-10	-0.104097
101183727	chr14:101183727:A:G	1.02929e-11	-2.0547	-2.77585e-10	9.03357e-07	-2.12928	-2.77585e-10	5.70761e-05	-2.11877	-2.77585e-10
101183814	chr14:101183814:G:A	6.15279e-11	-4.89955e-10	-0.266669	5.8383e-06	-4.89955e-10	-0.263205	0.000365636	-4.89955e-10	-0.261514
101184051	chr14:101184051:A:G	2.31283e-11	-4.89955e-10	-1.2451	2.18652e-06	-4.89955e-10	-1.24533	0.000136737	-4.89955e-10	-1.2451
101184075	chr14:101184075:C:T	5.54978e-12	-1.68151	-0.990889	5.87596e-07	-1.56497	-0.994386	4.03336e-05	-1.4721	-0.993864
101184215	chr14:101184215:A:G	3.0757e-12	-2.17009	-1.09253	2.97491e-07	-2.14706	-1.09296	1.89816e-05	-2.126	-1.09368
101184285	chr14:101184285:A:G	4.50819e-11	-4.89955e-10	-0.577679	4.24777e-06	-4.89955e-10	-0.581251	0.000265639	-4.89955e-10	-0.581016
101184371	chr14:101184371:T:C	4.3744e-10	-4.89955e-10	1.69478	4.20292e-05	-4.89955e-10	1.71072	0.00263069	-4.89955e-10	1.71185
101184393	chr14:101184393:A:G	2.33514e-11	-4.89955e-10	-1.2355	2.20679e-06	-4.89955e-10	-1.2361	0.000137965	-4.89955e-10	-1.23615
101184425	chr14:101184425:A:G	9.71713e-12	-2.11227	-2.77585e-10	1.00089e-06	-2.02676	-2.77585e-10	6.3524e-05	-2.01174	-2.77585e-10
101184506	chr14:101184506:T:C	2.99597e-11	-4.89955e-10	-0.986307	2.82534e-06	-4.89955e-10	-0.989015	0.00017696	-4.89955e-10	-0.987229
101184557	chr14:101184557:T:C	1.12051e-10	-4.89955e-10	0.332799	1.09136e-05	-4.89955e-10	0.362366	0.000666565	-4.89955e-10	0.338985
101184577	chr14:101184577:T:G	3.87679e-12	-2.28273	-0.74842	3.89416e-07	-2.22259	-0.748158	2.46528e-05	-2.208	-0.750264
101184618	chr14:101184618:A:G	2.71678e-12	-2.28192	-1.10479	2.57991e-07	-2.27845	-1.10403	1.62763e-05	-2.26879	-1.10465
101185222	chr14:101185222:T:A	2.54034e-11	-4.89955e-10	-1.15128	2.40243e-06	-4.89955e-10	-1.15116	0.000150194	-4.89955e-10	-1.15123
101185253	chr14:101185253:T:C	4.71536e-11	-1.21223	0.679476	3.66378e-06	-1.42008	0.690927	0.000223135	-1.44341	0.688034
101185291	chr14:101185291:C:T	1.24013e-11	-1.98629	0.117931	1.39492e-06	-1.83395	0.139146	8.26767e-05	-1.87828	0.130061
101185411	chr14:101185411:A:G	2.02192e-11	-1.0784	-0.301121	1.94067e-06	-1.06859	-0.296023	0.000120004	-1.08456	-0.291066
101185448	chr14:101185448:G:A	1.49955e-10	-1.61618	2.24035	1.221e-05	-1.77522	2.24982	0.000737666	-1.82096	2.2613
101185481	chr14:101185481:G:A	6.48911e-12	-1.44978	-1.06625	4.41219e-07	-1.77011	-1.07575	2.74947e-05	-1.77807	-1.07109
101185579	chr14:101185579:G:A	1.19547e-11	-0.793629	-1.1114	1.28136e-06	-0.663028	-1.11669	8.34174e-05	-0.625597	-1.1137
101185623	chr14:101185623:C:T	3.30127e-11	-4.89955e-10	-0.889265	3.14069e-06	-4.89955e-10	-0.883201	0.000195865	-4.89955e-10	-0.885729
101185815	chr14:101185815:C:T	2.63818e-11	-4.89955e-10	-1.11349	2.49174e-06	-4.89955e-10	-1.11466	0.000155773	-4.89955e-10	-1.11475
101185879	chr14:101185879:C:T	3.80295e-11	-4.89955e-10	-0.747796	3.62374e-06	-4.89955e-10	-0.740138	0.000225529	-4.89955e-10	-0.744704
101186270	chr14:101186270:C:A	3.25209e-11	-2.29107	1.38679	3.12448e-06	-2.28786	1.39948	0.000196724	-2.2889	1.40755
101186493	chr14:101186493:T:C	5.07172e-11	-2.28291	1.82302	4.95966e-06	-2.26686	1.84056	0.000309867	-2.27019	1.84318
101186507	chr14:101186507:G:C	5.61189e-12	-1.5758	-1.08547	3.95841e-07	-1.86061	-1.09378	2.43842e-05	-1.87938	-1.08984
101186760	chr14:101186760:C:T	1.89908e-11	-1.4422	-2.77585e-10	2.05699e-06	-1.3064	-2.77585e-10	0.000125845	-1.3281	-2.77585e-10
101186850	chr14:101186850:T:C	9.08361e-12	-2.17969	-2.77585e-10	8.31678e-07	-2.21195	-2.77585e-10	5.13339e-05	-2.2248	-2.77585e-10
101186975	chr14:101186975:C:T	2.958e-11	-4.89955e-10	-0.99906	2.81213e-06	-4.89955e-10	-0.993701	0.000175024	-4.89955e-10	-0.998228
101187038	chr14:101187038:T:G	2.82568e-11	-4.89955e-10	-1.04483	2.6861e-06	-4.89955e-10	-1.03955	0.000167543	-4.89955e-10	-1.04191
101187222	chr14:101187222:C:T	9.21357e-11	-4.89955e-10	0.137104	8.86491e-06	-4.89955e-10	0.154457	0.000552324	-4.89955e-10	0.150982
101187416	chr14:101187416:C:T	2.02009e-11	-0.32348	-1.05695	1.98974e-06	-0.286725	-1.05291	0.000128727	-0.251669	-1.05379
101187476	chr14:101187476:G:A	2.89186e-11	-4.89955e-10	-1.02168	2.72961e-06	-4.89955e-10	-1.02348	0.000170921	-4.89955e-10	-1.02195
101187744	chr14:101187744:G:A	4.86106e-12	-1.55965	-1.24525	4.82208e-07	-1.51155	-1.24547	3.1682e-05	-1.46214	-1.24526
101187806	chr14:101187806:G:A	2.80861e-11	-4.89955e-10	-1.05088	2.65387e-06	-4.89955e-10	-1.05162	0.00016633	-4.89955e-10	-1.04918
101187848	chr14:101187848:G:A	1.22926e-10	-4.89955e-10	0.425426	1.17655e-05	-4.89955e-10	0.437526	0.000734651	-4.89955e-10	0.436242
101187853	chr14:101187853:T:C	4.7091e-12	-2.27904	-0.55762	4.41687e-07	-2.28104	-0.563762	2.7912e-05	-2.27953	-0.554569
101188399	chr14:101188399:TGGCTGTGTGCCAGTCATGACCTTG:T	3.28739e-11	-4.89955e-10	-0.893479	3.12521e-06	-4.89955e-10	-0.888142	0.000194851	-4.89955e-10	-0.890919
101188422	chr14:101188422:TG:T	5.17747e-12	-1.61704	-1.1248	5.16848e-07	-1.56128	-1.12637	3.40002e-05	-1.51284	-1.12395
101188681	chr14:101188681:C:T	2.8054e-11	-4.89955e-10	-1.05203	2.64708e-06	-4.89955e-10	-1.05419	0.000165698	-4.89955e-10	-1.05299
101189917	chr14:101189917:C:G	2.41993e-11	-0.178351	-1.02148	1.26746e-06	-0.779992	-1.01064	7.75311e-05	-0.796951	-1.01552
101190381	chr14:101190381:T:G	4.46493e-11	0.547235	-1.13456	3.51633e-06	0.365176	-1.1354	0.000235108	0.430032	-1.13314
101190482	chr14:101190482:C:T	6.99458e-12	-1.98203	-0.458997	6.10835e-07	-2.07012	-0.450451	3.82113e-05	-2.06584	-0.454181
101190573	chr14:101190573:A:T	1.81273e-11	-0.59745	-0.891291	1.55772e-06	-0.698	-0.886418	9.48351e-05	-0.722062	-0.888952
101190605	chr14:101190605:T:C	6.37539e-11	-4.89955e-10	-0.231129	6.09937e-06	-4.89955e-10	-0.219458	0.000379066	-4.89955e-10	-0.225442
101191535	chr14:101191535:G:A	4.88768e-11	-0.496857	-2.77585e-10	2.46821e-06	-1.12415	-2.77585e-10	0.000125927	-1.32745	-2.77585e-10
101192556	chr14:101192556:C:T	2.76571e-11	-4.89955e-10	-1.06628	2.63172e-06	-4.89955e-10	-1.06	0.000164201	-4.89955e-10	-1.06206
101192834	chr14:101192834:C:T	2.92692e-11	-4.89955e-10	-1.00962	2.77674e-06	-4.89955e-10	-1.00637	0.000173524	-4.89955e-10	-1.00684
101192845	chr14:101192845:G:A	8.12363e-12	-1.96573	-0.325654	7.1003e-07	-2.05293	-0.317163	4.42532e-05	-2.05285	-0.320377
101194230	chr14:101194230:T:C	2.69214e-11	-4.89955e-10	-1.09324	2.53307e-06	-4.89955e-10	-1.09821	0.000158675	-4.89955e-10	-1.09629
101194466	chr14:101194466:G:A	3.68626e-11	-4.89955e-10	-0.778961	3.51425e-06	-4.89955e-10	-0.770818	0.000218597	-4.89955e-10	-0.775924
101194486	chr14:101194486:G:A	8.98474e-12	-2.19063	-2.77585e-10	9.02733e-07	-2.12997	-2.77585e-10	5.75698e-05	-2.11015	-2.77585e-10
101194516	chr14:101194516:C:T	2.35907e-11	-4.89955e-10	-1.2253	2.22971e-06	-4.89955e-10	-1.22577	0.000139396	-4.89955e-10	-1.22584
101194638	chr14:101194638:T:A	2.58013e-11	-4.89955e-10	-1.13573	2.436e-06	-4.89955e-10	-1.13729	0.000152443	-4.89955e-10	-1.13636
101194650	chr14:101194650:G:A	1.70544e-11	-0.61844	-0.931309	1.76145e-06	-0.538267	-0.923239	0.000115896	-0.482876	-0.927586
101194692	chr14:101194692:G:A	5.25049e-12	-2.17601	-0.551824	4.93979e-07	-2.17465	-0.558258	3.12905e-05	-2.17143	-0.548405
101194771	chr14:101194771:G:C	4.84055e-12	-1.93692	-0.872211	4.30498e-07	-2.005	-0.865456	2.6035e-05	-2.03196	-0.87175
101194944	chr14:101194944:T:C	5.10939e-12	-1.72176	-1.03331	3.552e-07	-2.01785	-1.04487	2.18881e-05	-2.03772	-1.03949
101195289	chr14:101195289:G:A	2.36678e-11	-4.89955e-10	-1.22204	2.24246e-06	-4.89955e-10	-1.22007	0.000140002	-4.89955e-10	-1.22149
101195451	chr14:101195451:T:C	3.47879e-12	-2.101	-1.03847	3.28158e-07	-2.10018	-1.04173	2.05753e-05	-2.10211	-1.03695
101195577	chr14:101195577:C:T	2.60369e-11	-4.89955e-10	-1.12664	2.45744e-06	-4.89955e-10	-1.12852	0.000153799	-4.89955e-10	-1.12751
101195964	chr14:101195964:T:C	3.01605e-11	-4.89955e-10	-0.979625	2.87302e-06	-4.89955e-10	-0.972281	0.000178594	-4.89955e-10	-0.978037
101196191	chr14:101196191:G:A	4.66649e-11	-4.89955e-10	-0.543168	4.4062e-06	-4.89955e-10	-0.544631	0.000276932	-4.89955e-10	-0.539382
101196288	chr14:101196288:GC:G	2.63563e-11	-4.89955e-10	-1.11445	2.48092e-06	-4.89955e-10	-1.11901	0.000155378	-4.89955e-10	-1.11729
101196446	chr14:101196446:T:G	2.63505e-11	-4.89955e-10	-1.11467	2.48038e-06	-4.89955e-10	-1.11923	0.000155344	-4.89955e-10	-1.11751
101196998	chr14:101196998:T:C	1.20875e-11	-1.29997	-0.594022	1.15872e-06	-1.29298	-0.587341	7.57922e-05	-1.24341	-0.591746
101197026	chr14:101197026:A:G	3.20018e-11	-0.920368	-2.77585e-10	2.22932e-06	-1.22595	-2.77585e-10	0.00013814	-1.23489	-2.77585e-10
101197204	chr14:101197204:A:G	2.43777e-11	-4.89955e-10	-1.19249	2.3007e-06	-4.89955e-10	-1.19443	0.000143976	-4.89955e-10	-1.19351
101197561	chr14:101197561:A:C	2.33038e-11	-4.89955e-10	-1.23754	2.20462e-06	-4.89955e-10	-1.23709	0.000137741	-4.89955e-10	-1.23778
101197743	chr14:101197743:T:C	2.92942e-12	-2.29066	-1.02069	2.83721e-07	-2.26385	-1.02355	1.81875e-05	-2.24343	-1.01899
101197978	chr14:101197978:C:T	3.90693e-12	-2.16522	-0.858191	3.84106e-07	-2.12987	-0.854606	2.42059e-05	-2.12405	-0.852502
101198457	chr14:101198457:G:A	4.07749e-11	-4.89955e-10	-0.678091	3.88012e-06	-4.89955e-10	-0.671778	0.000241915	-4.89955e-10	-0.674567
101198480	chr14:101198480:G:A	3.55602e-12	-1.95973	-1.15778	2.72035e-07	-2.16649	-1.16298	1.68082e-05	-2.18044	-1.16084
101198580	chr14:101198580:G:A	4.55608e-12	-2.01339	-0.856305	4.34331e-07	-2.00106	-0.860529	2.75846e-05	-1.99279	-0.853107
101198592	chr14:101198592:C:T	2.38723e-11	-4.89955e-10	-1.21344	2.25456e-06	-4.89955e-10	-1.21469	0.000141086	-4.89955e-10	-1.21379
101198634	chr14:101198634:TG:T	5.17919e-12	-1.64447	-1.09704	4.42821e-07	-1.7426	-1.09963	2.8558e-05	-1.71124	-1.09998
101198696	chr14:101198696:T:C	3.27579e-12	-2.14155	-1.05805	3.29026e-07	-2.0869	-1.05236	2.04116e-05	-2.08999	-1.05706
101198715	chr14:101198715:G:C	5.48413e-12	-1.67047	-1.01383	3.74741e-07	-1.98314	-1.02602	2.3084e-05	-2.00374	-1.02028
101198738	chr14:101198738:G:A	5.95539e-11	-4.89955e-10	-0.299278	5.59885e-06	-4.89955e-10	-0.305083	0.000351749	-4.89955e-10	-0.300236
101199149	chr14:101199149:A:G	2.3136e-11	-4.89955e-10	-1.24477	2.18746e-06	-4.89955e-10	-1.2449	0.00013677	-4.89955e-10	-1.24485
101199342	chr14:101199342:C:T	8.88511e-12	-2.20178	-2.77585e-10	8.84388e-07	-2.1505	-2.77585e-10	5.75717e-05	-2.11012	-2.77585e-10
101199513	chr14:101199513:G:C	3.32625e-11	-4.89955e-10	-0.881729	3.1529e-06	-4.89955e-10	-0.879322	0.000197078	-4.89955e-10	-0.879556
101199760	chr14:101199760:T:C	8.50538e-12	-2.24546	-2.77585e-10	7.88472e-07	-2.2653	-2.77585e-10	4.86944e-05	-2.27759	-2.77585e-10
101199958	chr14:101199958:G:A	3.52033e-11	-4.89955e-10	-0.825019	3.32657e-06	-4.89955e-10	-0.825703	0.000208488	-4.89955e-10	-0.82327
101200053	chr14:101200053:G:A	2.35673e-11	-4.89955e-10	-1.2263	2.22941e-06	-4.89955e-10	-1.22591	0.000139381	-4.89955e-10	-1.22594
101200433	chr14:101200433:C:T	8.27694e-12	-1.63674	-0.635948	8.30965e-07	-1.58285	-0.629962	5.37882e-05	-1.54674	-0.631362
101201035	chr14:101201035:C:T	2.92377e-12	-2.16186	-1.15142	2.77131e-07	-2.16233	-1.14858	1.72458e-05	-2.16386	-1.15172
101201188	chr14:101201188:C:G	2.31529e-11	-4.89955e-10	-1.24404	2.18941e-06	-4.89955e-10	-1.24401	0.000136888	-4.89955e-10	-1.24399
101201361	chr14:101201361:C:T	5.65511e-12	-1.72284	-0.930761	5.68337e-07	-1.66225	-0.930435	3.71405e-05	-1.62184	-0.926603
101201452	chr14:101201452:A:G	2.64064e-11	-4.89955e-10	-1.11255	2.4854e-06	-4.89955e-10	-1.11721	0.00015564	-4.89955e-10	-1.11561
101201469	chr14:101201469:C:T	2.49748e-11	-4.89955e-10	-1.16829	2.35804e-06	-4.89955e-10	-1.16981	0.000147433	-4.89955e-10	-1.16978
101201470	chr14:101201470:C:T	2.3861e-11	-4.89955e-10	-1.21391	2.25835e-06	-4.89955e-10	-1.21301	0.000141062	-4.89955e-10	-1.21396
101201893	chr14:101201893:G:C	4.96617e-12	-1.77776	-1.00575	3.51301e-07	-2.05566	-1.01809	2.1691e-05	-2.07407	-1.01219
101201985	chr14:101201985:C:T	1.09467e-11	-1.33694	-0.65618	1.11122e-06	-1.2705	-0.651682	7.25914e-05	-1.22649	-0.651813
101202041	chr14:101202041:G:A	3.01655e-11	-4.89955e-10	-0.97946	2.84e-06	-4.89955e-10	-0.983839	0.000178201	-4.89955e-10	-0.98024
101202095	chr14:101202095:G:A	4.66486e-12	-1.82886	-1.01724	3.35634e-07	-2.0902	-1.02918	2.0748e-05	-2.10721	-1.0235
101202191	chr14:101202191:A:G	2.35508e-11	-4.89955e-10	-1.227	2.2272e-06	-4.89955e-10	-1.2269	0.00013926	-4.89955e-10	-1.22681
101202269	chr14:101202269:G:A	1.54644e-11	-1.21942	-0.428203	1.55774e-06	-1.16009	-0.424317	0.00010206	-1.11402	-0.423573
101202460	chr14:101202460:G:A	2.9622e-12	-2.28339	-1.01684	2.92668e-07	-2.23702	-1.01934	1.88999e-05	-2.20895	-1.01505
101202468	chr14:101202468:G:A	4.79424e-12	-1.79933	-1.01942	3.41325e-07	-2.07128	-1.03128	2.10906e-05	-2.08876	-1.02556
101202473	chr14:101202473:C:T	2.64859e-11	-4.89955e-10	-1.10955	2.51288e-06	-4.89955e-10	-1.10622	0.000157041	-4.89955e-10	-1.10665
101202517	chr14:101202517:T:A	2.97477e-12	-2.14542	-1.15057	2.82034e-07	-2.14573	-1.14764	1.75539e-05	-2.14695	-1.15093
101202667	chr14:101202667:G:A	2.71438e-11	-4.89955e-10	-1.08501	2.55802e-06	-4.89955e-10	-1.08841	0.000160366	-4.89955e-10	-1.08569
101202753	chr14:101202753:G:A	5.2322e-12	-2.27457	-0.456754	5.36474e-07	-2.19954	-0.450841	3.47033e-05	-2.16368	-0.452639
101202773	chr14:101202773:A:T	2.79593e-11	-4.89955e-10	-1.05541	2.62929e-06	-4.89955e-10	-1.06093	0.000164734	-4.89955e-10	-1.05882
101202887	chr14:101202887:G:A	2.74208e-12	-2.14	-1.23744	2.4473e-07	-2.19803	-1.23721	1.53327e-05	-2.19602	-1.23714
101202888	chr14:101202888:T:A	2.32076e-11	-4.89955e-10	-1.24168	2.19649e-06	-4.89955e-10	-1.24078	0.000137243	-4.89955e-10	-1.2414
101202977	chr14:101202977:C:T	8.65146e-12	-2.22843	-2.77585e-10	8.60022e-07	-2.17844	-2.77585e-10	5.46188e-05	-2.16277	-2.77585e-10
101203005	chr14:101203005:G:A	1.43479e-11	-1.17229	-0.550269	1.47144e-06	-1.09602	-0.545385	9.63663e-05	-1.04924	-0.54576
101203059	chr14:101203059:A:G	4.06952e-12	-2.11006	-0.872573	3.92664e-07	-2.08362	-0.878825	2.49616e-05	-2.07623	-0.869589
101203487	chr14:101203487:C:T	2.47555e-11	-4.89955e-10	-1.17711	2.33613e-06	-4.89955e-10	-1.17915	0.000146397	-4.89955e-10	-1.17683
101203550	chr14:101203550:C:G	2.31469e-11	-4.89955e-10	-1.2443	2.18909e-06	-4.89955e-10	-1.24416	0.000136879	-4.89955e-10	-1.24406
101204229	chr14:101204229:T:A	5.57653e-12	-1.64837	-1.01922	5.64673e-07	-1.57441	-1.02474	3.77136e-05	-1.51604	-1.01709
101204285	chr14:101204285:G:T	2.35027e-11	-4.89955e-10	-1.22904	2.21959e-06	-4.89955e-10	-1.23032	0.000138856	-4.89955e-10	-1.22971
101204945	chr14:101204945:T:C	2.32224e-11	-4.89955e-10	-1.24104	2.19542e-06	-4.89955e-10	-1.24127	0.000137296	-4.89955e-10	-1.24101
101205271	chr14:101205271:T:A	5.19893e-12	-1.66689	-1.07082	4.58063e-07	-1.74314	-1.06525	2.81116e-05	-1.75719	-1.06978
101205305	chr14:101205305:A:G	3.11787e-11	-4.89955e-10	-0.946423	2.93606e-06	-4.89955e-10	-0.950577	0.000184194	-4.89955e-10	-0.947164
101205392	chr14:101205392:G:A	2.6268e-11	-4.89955e-10	-1.11781	2.47666e-06	-4.89955e-10	-1.12073	0.000155211	-4.89955e-10	-1.11836
101205571	chr14:101205571:C:T	2.63045e-11	-4.89955e-10	-1.11642	2.48072e-06	-4.89955e-10	-1.1191	0.000155404	-4.89955e-10	-1.11712
101205701	chr14:101205701:A:G	3.42645e-11	-0.852048	-2.77585e-10	4.03442e-06	-0.632782	-2.77585e-10	0.00024673	-0.654859	-2.77585e-10
101206857	chr14:101206857:C:T	2.34465e-11	-4.89955e-10	-1.23144	2.21786e-06	-4.89955e-10	-1.2311	0.000138659	-4.89955e-10	-1.23114
101206862	chr14:101206862:T:C	4.65954e-12	-1.68381	-1.16344	3.2171e-07	-1.99109	-1.17066	1.97625e-05	-2.01209	-1.16727
101207040	chr14:101207040:C:T	5.73893e-12	-1.43478	-1.20411	3.89806e-07	-1.76146	-1.20829	2.42472e-05	-1.76836	-1.20649
101207311	chr14:101207311:T:C	2.72122e-11	-4.89955e-10	-1.0825	2.56026e-06	-4.89955e-10	-1.08754	0.000160372	-4.89955e-10	-1.08566
101207361	chr14:101207361:G:C	2.31375e-11	-4.89955e-10	-1.2447	2.18786e-06	-4.89955e-10	-1.24472	0.000136787	-4.89955e-10	-1.24473
101207523	chr14:101207523:T:G	5.3721e-12	-1.47821	-1.22673	3.68649e-07	-1.79602	-1.22954	2.29335e-05	-1.80221	-1.22835
101207577	chr14:101207577:T:C	3.78182e-12	-1.81585	-1.24011	3.68203e-07	-1.78633	-1.24043	2.38766e-05	-1.75005	-1.2402
101207762	chr14:101207762:G:C	4.31057e-12	-1.68669	-1.2384	4.25562e-07	-1.64424	-1.23775	2.7672e-05	-1.60447	-1.23827
101207836	chr14:101207836:T:C	8.61796e-12	-2.14565	-0.0866563	8.5541e-07	-2.09806	-0.0857592	5.43231e-05	-2.08915	-0.0790584
101207937	chr14:101207937:G:A	2.80659e-11	-4.89955e-10	-1.0516	2.65353e-06	-4.89955e-10	-1.05175	0.000165873	-4.89955e-10	-1.05193
101207959	chr14:101207959:T:G	2.33683e-11	-4.89955e-10	-1.23478	2.21036e-06	-4.89955e-10	-1.23449	0.00013819	-4.89955e-10	-1.23452
101208522	chr14:101208522:C:T	2.32565e-11	-4.89955e-10	-1.23958	2.19779e-06	-4.89955e-10	-1.24019	0.000137515	-4.89955e-10	-1.23942
101208584	chr14:101208584:A:G	3.29366e-12	-2.28968	-0.904478	3.20219e-07	-2.25881	-0.907584	2.05774e-05	-2.23649	-0.902469
101208841	chr14:101208841:T:C	2.88366e-11	-4.89955e-10	-1.02452	2.71156e-06	-4.89955e-10	-1.03012	0.000169874	-4.89955e-10	-1.0281
101209528	chr14:101209528:A:G	9.14594e-12	-1.40864	-0.764213	9.95455e-07	-1.27328	-0.758918	6.64416e-05	-1.20724	-0.759588
101209548	chr14:101209548:A:C	1.08565e-11	-1.66777	-0.333628	1.04983e-06	-1.64449	-0.33452	7.0285e-05	-1.57685	-0.333744
101209644	chr14:101209644:A:G	2.50666e-11	-4.89955e-10	-1.16462	2.36719e-06	-4.89955e-10	-1.16594	0.000148076	-4.89955e-10	-1.16543
101209676	chr14:101209676:C:T	3.31187e-11	-4.89955e-10	-0.886061	3.1341e-06	-4.89955e-10	-0.885301	0.000196386	-4.89955e-10	-0.883071
101209811	chr14:101209811:G:A	2.78799e-11	-4.89955e-10	-1.05825	2.62328e-06	-4.89955e-10	-1.06322	0.000164298	-4.89955e-10	-1.06147
101209886	chr14:101209886:T:C	2.33535e-11	-4.89955e-10	-1.23541	2.20765e-06	-4.89955e-10	-1.23572	0.00013808	-4.89955e-10	-1.23532
101210080	chr14:101210080:T:A	2.53521e-11	-4.89955e-10	-1.1533	2.39382e-06	-4.89955e-10	-1.15475	0.000149754	-4.89955e-10	-1.15416
101210293	chr14:101210293:T:C	2.68138e-11	-4.89955e-10	-1.09724	2.52727e-06	-4.89955e-10	-1.1005	0.000158423	-4.89955e-10	-1.09788
101210546	chr14:101210546:T:A	2.53165e-11	-4.89955e-10	-1.1547	2.39044e-06	-4.89955e-10	-1.15617	0.000149543	-4.89955e-10	-1.15557
101210674	chr14:101210674:C:T	2.81135e-12	-2.11176	-1.24074	2.5014e-07	-2.17286	-1.24051	1.56404e-05	-2.17282	-1.24047
101210799	chr14:101210799:T:C	2.74537e-12	-2.13112	-1.24512	2.44901e-07	-2.18933	-1.24521	1.53102e-05	-2.18942	-1.24521
101210945	chr14:101210945:G:C	3.06656e-11	-4.89955e-10	-0.963017	2.90459e-06	-4.89955e-10	-0.961351	0.000181143	-4.89955e-10	-0.963866
101211341	chr14:101211341:G:T	4.01658e-12	-2.1471	-0.848632	3.81134e-07	-2.14034	-0.851907	2.41056e-05	-2.13641	-0.844303
101211419	chr14:101211419:C:T	1.41056e-11	-2.0897	0.35011	1.56405e-06	-1.92974	0.349375	0.000104694	-1.87229	0.36018
101211421	chr14:101211421:T:C	5.06907e-12	-1.62911	-1.13389	3.43733e-07	-1.95325	-1.14228	2.11658e-05	-1.97233	-1.13843
101211456	chr14:101211456:G:A	2.72446e-12	-2.15517	-1.22872	2.58425e-07	-2.15073	-1.23006	1.61169e-05	-2.1546	-1.22868
101211501	chr14:101211501:T:C	2.95514e-11	-4.89955e-10	-1.00003	2.78128e-06	-4.89955e-10	-1.00473	0.000174276	-4.89955e-10	-1.00251
101211603	chr14:101211603:G:A	4.81105e-12	-1.67926	-1.13598	3.31265e-07	-1.98823	-1.14425	2.04141e-05	-2.00648	-1.14045
101211814	chr14:101211814:C:T	2.40704e-11	-4.89955e-10	-1.20518	2.2751e-06	-4.89955e-10	-1.20562	0.000142352	-4.89955e-10	-1.20485
101212021	chr14:101212021:C:T	2.64529e-11	-4.89955e-10	-1.11079	2.49707e-06	-4.89955e-10	-1.11253	0.000156317	-4.89955e-10	-1.11127
101212134	chr14:101212134:T:A	2.66803e-11	-1.10223	-2.77585e-10	1.26779e-06	-1.79037	-2.77585e-10	6.57527e-05	-1.97725	-2.77585e-10
101212176	chr14:101212176:C:T	2.96183e-11	-4.89955e-10	-0.997765	2.78934e-06	-4.89955e-10	-1.00184	0.000175239	-4.89955e-10	-0.997002
101212368	chr14:101212368:A:G	2.89628e-11	-4.89955e-10	-1.02015	2.73089e-06	-4.89955e-10	-1.02302	0.000171165	-4.89955e-10	-1.02052
101212387	chr14:101212387:CACAG:C	3.07685e-11	-4.89955e-10	-0.959667	2.89851e-06	-4.89955e-10	-0.963449	0.000181855	-4.89955e-10	-0.959942
101212391	chr14:101212391:G:C	1.14301e-11	-1.94991	-2.77585e-10	1.07751e-06	-1.953	-2.77585e-10	7.02147e-05	-1.9116	-2.77585e-10
101212428	chr14:101212428:G:C	8.33011e-12	-2.26628	-2.77585e-10	8.27184e-07	-2.21737	-2.77585e-10	5.26604e-05	-2.19929	-2.77585e-10
101212523	chr14:101212523:G:T	4.96978e-12	-1.5371	-1.24568	3.63609e-07	-1.79366	-1.24566	2.22122e-05	-1.81678	-1.24574
101212613	chr14:101212613:G:A	4.73482e-12	-1.81441	-1.01681	3.76267e-07	-1.9848	-1.0203	2.31586e-05	-2.00562	-1.01516
101212741	chr14:101212741:T:C	4.57563e-12	-1.8009	-1.06451	3.70378e-07	-1.95327	-1.0676	2.27199e-05	-1.97661	-1.0633
101212918	chr14:101212918:G:A	1.59988e-11	-2.10053	0.486888	1.73632e-06	-1.96681	0.490934	0.000115061	-1.91461	0.496917
101213181	chr14:101213181:C:T	4.30257e-12	-1.90641	-1.02054	3.54681e-07	-2.04049	-1.02369	2.1819e-05	-2.06112	-1.01925
101213244	chr14:101213244:T:C	8.04992e-12	-1.518	-0.782498	8.00565e-07	-1.4703	-0.779778	5.21071e-05	-1.43045	-0.779398
101213356	chr14:101213356:C:T	8.5485e-12	-2.07083	-0.169571	9.44819e-07	-1.92024	-0.164167	6.17596e-05	-1.88137	-0.158537
101213437	chr14:101213437:C:T	1.5998e-10	0.68889	-2.77585e-10	1.15969e-05	0.42309	-2.77585e-10	0.000700983	0.389331	-2.77585e-10
101213548	chr14:101213548:A:G	2.06356e-11	-1.22856	-0.130577	2.13514e-06	-1.14764	-0.121477	0.000138553	-1.10646	-0.125438
101213606	chr14:101213606:A:G	3.79054e-11	-4.89955e-10	-0.751065	3.59569e-06	-4.89955e-10	-0.747909	0.000223431	-4.89955e-10	-0.75405
101213659	chr14:101213659:T:C	2.84426e-12	-2.13478	-1.20607	2.54601e-07	-2.19096	-1.20474	1.58586e-05	-2.19412	-1.20532
101213683	chr14:101213683:G:A	2.90554e-11	-4.89955e-10	-1.01695	2.73681e-06	-4.89955e-10	-1.02085	0.000171618	-4.89955e-10	-1.01788
101213714	chr14:101213714:A:G	2.65997e-11	-4.89955e-10	-1.10526	2.50973e-06	-4.89955e-10	-1.10747	0.000157399	-4.89955e-10	-1.10437
101214071	chr14:101214071:A:T	3.02672e-12	-2.21578	-1.0629	2.80156e-07	-2.24225	-1.05781	1.7793e-05	-2.22254	-1.06181
101214157	chr14:101214157:A:G	8.58873e-12	-2.23571	-2.77585e-10	8.04666e-07	-2.24497	-2.77585e-10	4.95539e-05	-2.26009	-2.77585e-10
101214172	chr14:101214172:T:G	2.37658e-11	-4.89955e-10	-1.21791	2.24521e-06	-4.89955e-10	-1.21885	0.000140425	-4.89955e-10	-1.21848
101214202	chr14:101214202:G:A	2.36108e-11	-4.89955e-10	-1.22446	2.23328e-06	-4.89955e-10	-1.22417	0.000139595	-4.89955e-10	-1.22441
101214362	chr14:101214362:A:G	5.79769e-12	-1.95274	-0.675957	5.9486e-07	-1.87786	-0.669214	3.73429e-05	-1.86901	-0.674002
101214381	chr14:101214381:A:G	6.20951e-12	-1.44284	-1.11724	4.16425e-07	-1.78993	-1.11376	2.27676e-05	-1.92008	-1.11773
101214510	chr14:101214510:G:A	1.62229e-11	-1.59974	-2.77585e-10	1.36162e-06	-1.71897	-2.77585e-10	8.41049e-05	-1.73109	-2.77585e-10
101214521	chr14:101214521:A:G	4.21531e-12	-1.80467	-1.14277	3.73699e-07	-1.86506	-1.14689	2.21229e-05	-1.92273	-1.1438
101214541	chr14:101214541:T:C	5.36782e-12	-2.12339	-0.582351	6.34229e-07	-1.8883	-0.594684	4.18679e-05	-1.84357	-0.585061
101214618	chr14:101214618:G:A	2.34593e-11	-4.89955e-10	-1.23089	2.21669e-06	-4.89955e-10	-1.23163	0.000138695	-4.89955e-10	-1.23088
101214650	chr14:101214650:T:C	2.47144e-12	-2.25043	-1.23093	2.37713e-07	-2.23274	-1.23159	1.46733e-05	-2.24558	-1.23154
101214784	chr14:101214784:T:C	2.68794e-11	-1.52565	0.430847	2.59054e-06	-1.51048	0.434703	0.000153594	-1.55728	0.428436
101214880	chr14:101214880:C:T	3.42495e-11	-4.89955e-10	-0.852488	3.2526e-06	-4.89955e-10	-0.84819	0.000202831	-4.89955e-10	-0.850778
101214966	chr14:101214966:C:T	8.4264e-12	-1.84547	-0.409315	6.51405e-07	-2.03494	-0.421331	4.05737e-05	-2.04407	-0.415964
101215089	chr14:101215089:C:T	7.37502e-12	-1.25749	-1.13057	5.47347e-07	-1.49878	-1.13153	3.25643e-05	-1.54829	-1.13165
101215097	chr14:101215097:G:A	2.31613e-11	-4.89955e-10	-1.24367	2.18944e-06	-4.89955e-10	-1.244	0.000136895	-4.89955e-10	-1.24394
101215104	chr14:101215104:C:T	2.00866e-10	-4.89955e-10	0.916477	1.91719e-05	-4.89955e-10	0.925802	0.00119211	-4.89955e-10	0.920323
101215511	chr14:101215511:C:A	3.18524e-11	-4.89955e-10	-0.925048	3.00552e-06	-4.89955e-10	-0.927194	0.000188307	-4.89955e-10	-0.925078
101216045	chr14:101216045:C:T	3.75956e-12	-2.28322	-0.77864	3.62268e-07	-2.26492	-0.778095	2.2779e-05	-2.25803	-0.779286
101216053	chr14:101216053:C:T	2.8551e-12	-2.25744	-1.07961	2.70287e-07	-2.25515	-1.08076	1.68637e-05	-2.25838	-1.07961
101216386	chr14:101216386:A:C	3.07376e-11	-4.89955e-10	-0.960672	2.89986e-06	-4.89955e-10	-0.962981	0.00018141	-4.89955e-10	-0.962396
```
