## Supplementary material for "Characterization of shared and ancestry-specific signals driving complex traits using multi-ancestry fine-mapping": susiex_nc3.cs80.summary

```
# chr14:100210431-101216805
CS_ID	CS_LENGTH	CS_PURITY	MAX_PIP_SNP	BP	REF_ALLELE	ALT_ALLELE	REF_FRQ	BETA	SE	-LOG10P	MAX_PIP	POST-HOC_PROB_POP1	POST-HOC_PROB_POP2
1	1	1	chr14:100716805:C:G	100716805	G,G	C,C	1,1	-inf,-inf	inf,inf	22.0891,0.0751354	0.822903	1	0.229721
2	5	0.944341	chr14:100704099:G:A	100704099	A,A	G,G	1,1	inf,-inf	inf,inf	18.2751,0.155196	0.234296	0.986961	0.242052
3	1735	0	chr14:100317790:C:T	100317790	NA,T	NA,C	NA,1	NA,inf	NA,inf	NA,3.05932	0.0213913	0.429797	0.392953
```
