## Supplementary material for "Characterization of shared and ancestry-specific signals driving complex traits using multi-ancestry fine-mapping": susiex_nc1.cs80.cs

```
CS_ID	SNP	BP	REF_ALLELE	ALT_ALLELE	REF_FRQ	BETA	SE	-LOG10P	CS_PIP	OVRL_PIP
1	chr14:103099033:A:G	103099033	G,G	A,A	1,1	-inf,-inf	inf,inf	19.8198,3.17428	0.619309	0.619309
1	chr14:103098707:G:A	103098707	A,A	G,G	1,1	-inf,-inf	inf,inf	20.1208,2.47709	0.299989	0.299989
```
