## Supplementary material for "Characterization of shared and ancestry-specific signals driving complex traits using multi-ancestry fine-mapping": susiex_nc1.cs80.snp

```
BP	SNP	PIP(CS1)	LogBF(CS1,Pop1)	LogBF(CS1,Pop2)
101548235	chr14:101548235:G:C	1.17684e-20	-4.44502e-10	-0.92439
101548672	chr14:101548672:G:A	1.27556e-20	-4.44502e-10	-0.843841
101548856	chr14:101548856:G:A	1.7298e-21	-1.9209	-0.920907
101549219	chr14:101549219:A:G	2.41169e-20	0.684147	-0.891044
101549344	chr14:101549344:G:A	1.28583e-21	-1.66367	-1.47473
101549475	chr14:101549475:A:G	5.53657e-20	1.29279	-0.668638
101549944	chr14:101549944:G:A	9.8981e-20	0.888267	0.31685
101550967	chr14:101550967:G:A	1.82712e-20	-4.44502e-10	-0.484483
101550971	chr14:101550971:T:TTA	1.82868e-20	-4.44502e-10	-0.483631
101550976	chr14:101550976:A:AATT	8.25257e-21	-4.44502e-10	-1.27929
101551361	chr14:101551361:C:A	6.75036e-21	-4.44502e-10	-1.48021
101552515	chr14:101552515:TGGGGAGGGGTA:T	8.23195e-21	-4.44502e-10	-1.28179
101552580	chr14:101552580:T:A	1.71775e-21	-1.46778	-1.38102
101552609	chr14:101552609:A:G	1.19533e-19	1.54128	-0.147504
101552626	chr14:101552626:G:C	1.23941e-19	1.46206	-0.0320702
101552820	chr14:101552820:A:C	1.12683e-19	1.43358	-0.0988136
101552824	chr14:101552824:G:A	4.13159e-20	-4.44502e-10	0.331438
101552841	chr14:101552841:C:A	7.85645e-20	1.13323	-0.159119
101552996	chr14:101552996:C:T	8.63543e-22	-2.07346	-1.46306
101552999	chr14:101552999:G:A	3.40681e-20	-4.44502e-10	0.138549
101553345	chr14:101553345:C:T	4.16128e-21	-1.96399	-4.62281e-10
101553871	chr14:101553871:G:T	2.124e-20	-4.44502e-10	-0.333926
101554686	chr14:101554686:G:A	2.59736e-20	-4.44502e-10	-0.132729
101554805	chr14:101554805:A:G	3.22029e-21	-2.22034	-4.62281e-10
101555133	chr14:101555133:C:T	1.62826e-20	-4.44502e-10	-0.599715
101556720	chr14:101556720:C:T	7.78704e-21	-4.44502e-10	-1.33735
101556742	chr14:101556742:T:C	2.62703e-20	-0.89266	0.771286
101556819	chr14:101556819:C:T	2.03741e-20	-4.44502e-10	-0.375544
101556825	chr14:101556825:C:T	3.54032e-21	-2.12559	-4.62281e-10
101558641	chr14:101558641:G:C	2.57108e-20	-4.44502e-10	-0.142899
101558821	chr14:101558821:C:T	1.30379e-21	-1.83952	-1.28501
101558887	chr14:101558887:C:T	6.79152e-21	-0.66502	-0.809116
101559257	chr14:101559257:T:C	1.02274e-20	-4.44502e-10	-1.06474
101560608	chr14:101560608:C:T	8.28879e-21	-1.27491	-4.62281e-10
101562709	chr14:101562709:A:G	8.56616e-21	-4.44502e-10	-1.24199
101562802	chr14:101562802:G:T	1.5715e-20	-4.44502e-10	-0.635196
101562940	chr14:101562940:T:G	3.85284e-21	-1.39561	-0.645392
101563643	chr14:101563643:C:T	9.19351e-20	-4.44502e-10	1.13127
101563720	chr14:101563720:C:T	1.1366e-20	-4.44502e-10	-0.959183
101564118	chr14:101564118:C:T	3.49197e-21	-2.13934	-4.62281e-10
101564190	chr14:101564190:G:C	8.50559e-22	-2.23726	-1.31441
101564325	chr14:101564325:T:C	7.97944e-21	-4.44502e-10	-1.31294
101564708	chr14:101564708:A:C	4.56639e-20	1.44501	-1.01351
101565415	chr14:101565415:C:G	1.77629e-20	0.712952	-1.22565
101565473	chr14:101565473:C:T	3.53747e-21	-0.883851	-1.24255
101566204	chr14:101566204:CA:C	3.59701e-19	2.5294	-0.0339328
101566873	chr14:101566873:G:A	8.68842e-22	-2.09098	-1.43942
101566903	chr14:101566903:T:C	3.80352e-20	1.68909	-1.44039
101567161	chr14:101567161:A:G	2.11079e-20	-4.44502e-10	-0.340163
101567200	chr14:101567200:T:A	1.67035e-20	-4.44502e-10	-0.574195
101567323	chr14:101567323:T:A	7.15377e-21	-4.44502e-10	-1.42217
101567614	chr14:101567614:T:G	7.38723e-21	0.0646954	-1.45475
101567717	chr14:101567717:T:C	1.25232e-21	-2.17392	-0.990895
101568188	chr14:101568188:G:A	3.85218e-21	-2.04117	-4.62281e-10
101568469	chr14:101568469:G:A	1.37386e-20	0.676321	-1.44592
101568596	chr14:101568596:C:G	1.37769e-20	0.677474	-1.44429
101568953	chr14:101568953:C:A	3.24692e-21	-2.2121	-4.62281e-10
101569233	chr14:101569233:T:C	1.07837e-21	-1.959	-1.35537
101569331	chr14:101569331:A:G	8.43865e-22	-2.24286	-1.31671
101569820	chr14:101569820:C:A	8.1816e-22	-2.19467	-1.39584
101569979	chr14:101569979:C:T	1.26842e-21	-2.23721	-0.914832
101570089	chr14:101570089:G:A	3.20894e-20	-4.44502e-10	0.0787158
101570126	chr14:101570126:T:G	1.18449e-20	-4.44502e-10	-0.91791
101570163	chr14:101570163:G:A	9.48803e-22	-1.96927	-1.47309
101570170	chr14:101570170:T:C	2.62645e-20	-4.44502e-10	-0.121592
101570283	chr14:101570283:A:G	1.79912e-20	-4.44502e-10	-0.499931
101571328	chr14:101571328:A:G	7.26871e-22	-2.22767	-1.48115
101571563	chr14:101571563:T:C	9.32346e-22	-2.1352	-1.32466
101572911	chr14:101572911:A:G	6.46062e-20	-4.44502e-10	0.778499
101573248	chr14:101573248:T:C	7.1157e-20	-4.44502e-10	0.875078
101573266	chr14:101573266:C:T	1.19271e-20	-4.44502e-10	-0.910995
101573374	chr14:101573374:A:T	7.14981e-20	-4.44502e-10	0.87986
101573606	chr14:101573606:T:C	1.24082e-21	-1.76574	-1.40831
101573658	chr14:101573658:A:G	6.97635e-21	-4.44502e-10	-1.44729
101573778	chr14:101573778:C:G	1.04229e-19	-4.44502e-10	1.25678
101574081	chr14:101574081:C:T	8.71534e-22	-2.21988	-1.30744
101574334	chr14:101574334:G:C	1.34511e-21	-1.65804	-1.4353
101574715	chr14:101574715:C:T	8.17644e-22	-2.21847	-1.37267
101574750	chr14:101574750:C:T	8.6751e-22	-2.22763	-1.30431
101575048	chr14:101575048:C:T	1.58864e-20	-4.44502e-10	-0.624347
101575228	chr14:101575228:T:C	6.91932e-20	-4.44502e-10	0.847092
101575283	chr14:101575283:T:C	7.05464e-20	-4.44502e-10	0.866459
101576081	chr14:101576081:G:A	6.97353e-21	-4.44502e-10	-1.44769
101576082	chr14:101576082:G:A	1.54513e-20	-4.44502e-10	-0.652119
101576195	chr14:101576195:C:T	2.02822e-20	-4.44502e-10	-0.380066
101576258	chr14:101576258:T:C	5.90069e-20	-4.44502e-10	0.687843
101576407	chr14:101576407:T:C	6.74705e-20	-4.44502e-10	0.821879
101576478	chr14:101576478:T:C	1.75834e-20	0.913342	-1.4362
101576488	chr14:101576488:T:C	6.93715e-20	-4.44502e-10	0.849665
101576938	chr14:101576938:A:G	7.2532e-20	-4.44502e-10	0.894216
101577029	chr14:101577029:C:T	8.62353e-22	-2.20691	-1.33099
101577092	chr14:101577092:C:T	6.41268e-20	-4.44502e-10	0.771052
101577295	chr14:101577295:C:T	3.43771e-20	-4.44502e-10	0.14758
101577462	chr14:101577462:G:C	2.53747e-20	-4.44502e-10	-0.156059
101577464	chr14:101577464:G:A	9.18402e-22	-2.09146	-1.38347
101577664	chr14:101577664:C:T	7.98551e-22	-2.22138	-1.39339
101577959	chr14:101577959:G:A	1.03882e-21	-2.19515	-1.15658
101578050	chr14:101578050:G:A	2.08633e-20	-4.44502e-10	-0.351817
101578475	chr14:101578475:T:G	6.9744e-21	-4.44502e-10	-1.44757
101579265	chr14:101579265:C:G	1.69321e-20	-4.44502e-10	-0.560599
101579817	chr14:101579817:C:T	9.31673e-22	-2.2221	-1.23848
101579901	chr14:101579901:G:A	8.22429e-22	-2.2283	-1.35701
101579916	chr14:101579916:T:C	3.9867e-21	-0.927608	-1.07924
101580152	chr14:101580152:C:T	2.81483e-21	-1.28372	-1.07118
101581676	chr14:101581676:A:AT	2.65786e-21	-1.16273	-1.24956
101581801	chr14:101581801:TG:T	4.54359e-21	-1.87609	-4.62281e-10
101582664	chr14:101582664:C:A	2.90519e-21	-0.856064	-1.46725
101583321	chr14:101583321:G:A	7.49176e-21	-4.44502e-10	-1.37601
101583965	chr14:101583965:TC:T	1.24186e-21	-1.69621	-1.47699
101584164	chr14:101584164:A:G	2.47216e-21	-1.11245	-1.37227
101584214	chr14:101584214:G:A	5.5796e-20	0.631891	-4.62281e-10
101584343	chr14:101584343:T:C	4.28361e-21	-1.93502	-4.62281e-10
101584659	chr14:101584659:G:A	7.42954e-22	-2.23465	-1.45228
101584795	chr14:101584795:G:C	1.37442e-21	-1.59206	-1.47972
101585163	chr14:101585163:C:T	1.09689e-20	-4.44502e-10	-0.994748
101585753	chr14:101585753:T:C	6.82902e-21	-4.44502e-10	-1.46863
101585848	chr14:101585848:G:A	7.40782e-22	-2.24231	-1.44755
101586098	chr14:101586098:T:C	1.64762e-20	-0.587893	-4.62281e-10
101586144	chr14:101586144:G:A	7.21029e-21	-4.44502e-10	-1.4143
101586438	chr14:101586438:C:T	2.7601e-20	1.1053	-1.17726
101586702	chr14:101586702:A:G	8.86758e-21	-4.44502e-10	-1.20741
101586902	chr14:101586902:C:T	7.78624e-21	-4.44502e-10	-1.33745
101587509	chr14:101587509:A:G	7.15031e-21	-4.44502e-10	-1.42266
101587718	chr14:101587718:G:T	6.28291e-20	-4.44502e-10	0.750607
101587759	chr14:101587759:G:A	3.15584e-20	-4.44502e-10	0.0620299
101587792	chr14:101587792:C:G	7.5259e-22	-2.23019	-1.44385
101587794	chr14:101587794:G:A	6.75975e-21	-4.44502e-10	-1.47883
101588775	chr14:101588775:A:G	7.24055e-21	-4.44502e-10	-1.41011
101588993	chr14:101588993:T:C	7.46118e-21	-4.44502e-10	-1.3801
101589839	chr14:101589839:C:T	1.36469e-20	-4.44502e-10	-0.776301
101590060	chr14:101590060:A:G	1.39964e-20	-4.44502e-10	-0.751008
101590556	chr14:101590556:C:T	8.55064e-22	-2.06358	-1.48282
101591663	chr14:101591663:G:A	8.02195e-21	-4.44502e-10	-1.30763
101591933	chr14:101591933:T:C	3.96146e-21	-2.0132	-4.62281e-10
101591949	chr14:101591949:G:C	1.42019e-21	-2.20077	-0.838252
101592072	chr14:101592072:A:G	8.53818e-22	-2.16544	-1.38241
101592326	chr14:101592326:G:A	7.31472e-22	-2.21907	-1.48343
101592371	chr14:101592371:G:A	3.14775e-21	-2.24312	-4.62281e-10
101593466	chr14:101593466:T:C	1.67624e-20	-4.44502e-10	-0.57067
101593528	chr14:101593528:C:T	6.86036e-21	-4.44502e-10	-1.46405
101593964	chr14:101593964:G:T	7.21144e-21	-4.44502e-10	-1.41414
101594152	chr14:101594152:T:C	1.65814e-20	-4.44502e-10	-0.581532
101594416	chr14:101594416:A:G	3.56713e-21	-2.11805	-4.62281e-10
101594543	chr14:101594543:G:A	6.79305e-21	-4.44502e-10	-1.47391
101594570	chr14:101594570:T:C	1.02246e-20	-4.44502e-10	-1.06501
101595023	chr14:101595023:G:A	1.68487e-20	-4.44502e-10	-0.565538
101595502	chr14:101595502:G:C	1.15618e-20	-4.44502e-10	-0.942106
101595521	chr14:101595521:G:T	1.05196e-21	-2.1977	-1.14146
101595854	chr14:101595854:G:A	1.13961e-20	-4.44502e-10	-0.956538
101596214	chr14:101596214:G:A	1.26817e-20	-4.44502e-10	-0.849654
101596228	chr14:101596228:C:T	1.09515e-20	-4.44502e-10	-0.996333
101596704	chr14:101596704:G:A	2.18652e-20	-4.44502e-10	-0.304914
101597070	chr14:101597070:A:G	6.8269e-21	-4.44502e-10	-1.46894
101597074	chr14:101597074:C:T	9.09636e-21	-4.44502e-10	-1.18194
101597210	chr14:101597210:C:T	6.87123e-21	-4.44502e-10	-1.46247
101597261	chr14:101597261:C:G	9.7297e-22	-2.23694	-1.18027
101597395	chr14:101597395:T:C	7.31869e-21	-4.44502e-10	-1.39938
101597405	chr14:101597405:A:G	1.24469e-20	-4.44502e-10	-0.868338
101597475	chr14:101597475:C:T	1.34374e-20	-4.44502e-10	-0.791769
101597486	chr14:101597486:C:T	1.66004e-21	-2.23975	-0.643219
101597619	chr14:101597619:T:A	7.52865e-22	-2.21132	-1.46236
101597634	chr14:101597634:G:A	6.27587e-20	-4.44502e-10	0.749486
101597646	chr14:101597646:A:G	1.11911e-19	1.06961	0.258278
101598007	chr14:101598007:C:T	1.04697e-20	-4.44502e-10	-1.04133
101598579	chr14:101598579:A:T	9.66814e-21	-4.44502e-10	-1.12097
101599188	chr14:101599188:A:G	4.46716e-21	-1.89306	-4.62281e-10
101599255	chr14:101599255:G:A	1.40868e-20	-4.44502e-10	-0.744575
101599686	chr14:101599686:C:T	9.65443e-22	-1.95769	-1.46729
101599738	chr14:101599738:T:A	4.2175e-20	-4.44502e-10	0.352016
101599850	chr14:101599850:A:G	1.77315e-20	-4.44502e-10	-0.514467
101600034	chr14:101600034:G:A	3.32879e-21	-2.1872	-4.62281e-10
101600504	chr14:101600504:T:C	7.24791e-22	-2.24249	-1.46919
101600646	chr14:101600646:A:G	6.89055e-21	-4.44502e-10	-1.45966
101600802	chr14:101600802:C:T	7.14209e-21	-4.44502e-10	-1.42381
101600810	chr14:101600810:CA:C	1.86681e-20	-4.44502e-10	-0.462992
101601124	chr14:101601124:T:C	7.46577e-22	-2.24311	-1.43896
101601292	chr14:101601292:G:C	6.93597e-21	-4.44502e-10	-1.45309
101601321	chr14:101601321:T:C	1.32208e-21	-2.05291	-1.05769
101601605	chr14:101601605:C:T	1.1926e-20	-4.44502e-10	-0.911091
101601847	chr14:101601847:G:A	2.04027e-21	-2.0206	-0.656132
101601868	chr14:101601868:C:G	7.31331e-22	-2.24229	-1.46041
101601978	chr14:101601978:G:T	6.78801e-21	-4.44502e-10	-1.47465
101602060	chr14:101602060:A:G	7.21608e-22	-2.24239	-1.4737
101602254	chr14:101602254:G:A	7.09897e-21	-4.44502e-10	-1.42986
101603185	chr14:101603185:G:A	1.97901e-21	-2.06508	-0.64213
101603592	chr14:101603592:G:A	8.40236e-21	-4.44502e-10	-1.2613
101603611	chr14:101603611:G:A	9.90548e-21	-4.44502e-10	-1.09672
101603801	chr14:101603801:T:C	1.31458e-20	-4.44502e-10	-0.813709
101604026	chr14:101604026:A:T	8.53162e-22	-2.19424	-1.35438
101604047	chr14:101604047:G:A	8.56418e-22	-2.19608	-1.34873
101604693	chr14:101604693:C:T	7.51542e-22	-2.20706	-1.46838
101604695	chr14:101604695:C:A	7.52375e-22	-2.20706	-1.46728
101604783	chr14:101604783:G:A	7.02716e-21	-4.44502e-10	-1.44003
101605044	chr14:101605044:T:TCA	1.56239e-20	-4.44502e-10	-0.641007
101605235	chr14:101605235:G:A	7.48185e-22	-2.19569	-1.48422
101605326	chr14:101605326:C:T	1.24232e-21	-2.20526	-0.967575
101605655	chr14:101605655:C:T	7.02195e-21	-4.44502e-10	-1.44077
101606071	chr14:101606071:T:C	4.4533e-20	-4.44502e-10	0.406418
101606550	chr14:101606550:G:A	1.56073e-20	-4.44502e-10	-0.642074
101606588	chr14:101606588:G:A	3.17474e-21	-2.23458	-4.62281e-10
101606590	chr14:101606590:T:C	7.43492e-22	-2.20247	-1.48374
101606629	chr14:101606629:G:A	6.73704e-21	-4.44502e-10	-1.48219
101606804	chr14:101606804:A:G	8.09896e-21	-4.44502e-10	-1.29807
101607129	chr14:101607129:A:AAAG	1.87009e-21	-1.29112	-1.4727
101607418	chr14:101607418:G:A	1.48242e-21	-1.59486	-1.40127
101608387	chr14:101608387:T:G	4.22412e-21	-1.949	-4.62281e-10
101608811	chr14:101608811:A:G	1.55867e-20	-4.44502e-10	-0.643395
101609303	chr14:101609303:C:T	4.09122e-21	-1.98097	-4.62281e-10
101609913	chr14:101609913:C:T	7.07339e-21	-4.44502e-10	-1.43347
101610066	chr14:101610066:T:C	8.7926e-21	0.0897091	-1.30561
101610225	chr14:101610225:TAAGA:T	2.39717e-21	-1.97202	-0.543505
101610450	chr14:101610450:G:A	1.53608e-21	-1.54525	-1.41533
101610508	chr14:101610508:G:A	3.85297e-21	-2.04097	-4.62281e-10
101610645	chr14:101610645:A:G	8.78045e-21	-4.44502e-10	-1.21728
101610760	chr14:101610760:T:C	3.23447e-21	-0.85547	-1.36048
101610822	chr14:101610822:AG:A	7.29044e-21	-4.44502e-10	-1.40325
101611599	chr14:101611599:A:G	8.78045e-21	-4.44502e-10	-1.21728
101611829	chr14:101611829:G:A	6.32873e-21	-1.54471	-4.62281e-10
101611997	chr14:101611997:C:T	3.49085e-19	-4.44502e-10	2.4655
101612044	chr14:101612044:A:G	1.56458e-20	-4.44502e-10	-0.639606
101612060	chr14:101612060:C:T	9.92816e-22	-1.93087	-1.46615
101612076	chr14:101612076:A:G	2.83006e-21	-1.97092	-0.378592
101612104	chr14:101612104:T:C	6.81266e-21	-4.44502e-10	-1.47103
101612133	chr14:101612133:G:T	6.83534e-21	-4.44502e-10	-1.46771
101612411	chr14:101612411:T:C	7.74407e-21	-4.44502e-10	-1.34288
101612448	chr14:101612448:C:T	3.32533e-21	-1.94877	-0.239473
101612862	chr14:101612862:G:A	3.16233e-21	-2.2385	-4.62281e-10
101613023	chr14:101613023:A:G	1.47462e-21	-1.55673	-1.44468
101613048	chr14:101613048:A:C	8.05276e-21	-4.44502e-10	-1.3038
101613098	chr14:101613098:A:G	2.47953e-21	-2.02985	-0.451885
101613150	chr14:101613150:A:G	8.00595e-21	-4.44502e-10	-1.30963
101613239	chr14:101613239:G:A	1.45833e-21	-1.53762	-1.4749
101613308	chr14:101613308:T:G	1.48751e-20	-4.44502e-10	-0.690125
101613344	chr14:101613344:C:T	7.12575e-21	-4.44502e-10	-1.4261
101613360	chr14:101613360:A:T	7.25176e-21	-4.44502e-10	-1.40857
101613386	chr14:101613386:A:G	1.50141e-21	-1.5444	-1.439
101613857	chr14:101613857:C:T	1.43968e-19	-4.44502e-10	1.57978
101614378	chr14:101614378:C:T	8.06539e-21	-4.44502e-10	-1.30223
101614399	chr14:101614399:G:A	2.27066e-21	-1.985	-0.584739
101614654	chr14:101614654:T:C	1.41827e-20	-4.44502e-10	-0.737789
101614924	chr14:101614924:G:A	7.17826e-21	-0.307008	-1.11175
101615147	chr14:101615147:G:C	1.16258e-20	-4.44502e-10	-0.936588
101615237	chr14:101615237:A:G	7.3768e-21	-4.44502e-10	-1.39147
101615405	chr14:101615405:G:A	2.20119e-21	-1.11996	-1.48085
101615545	chr14:101615545:A:G	7.88664e-22	-2.23272	-1.39451
101615563	chr14:101615563:A:G	9.40306e-20	-4.44502e-10	1.15381
101615658	chr14:101615658:C:CAG	7.0261e-21	-4.44502e-10	-1.44018
101615879	chr14:101615879:C:T	7.63592e-22	-2.17712	-1.48242
101616260	chr14:101616260:G:A	1.61013e-20	-4.44502e-10	-0.610912
101616262	chr14:101616262:GA:G	8.19202e-21	-4.44502e-10	-1.28665
101616380	chr14:101616380:C:T	6.726e-21	-4.44502e-10	-1.48383
101616401	chr14:101616401:T:C	6.81396e-21	-4.44502e-10	-1.47084
101616619	chr14:101616619:G:A	1.13765e-20	-4.44502e-10	-0.958265
101616657	chr14:101616657:G:C	1.18433e-20	-4.44502e-10	-0.918047
101616738	chr14:101616738:C:T	7.82564e-21	-4.44502e-10	-1.33241
101617265	chr14:101617265:C:T	1.06583e-21	-2.08067	-1.24539
101617355	chr14:101617355:G:C	6.79906e-21	-4.44502e-10	-1.47303
101617401	chr14:101617401:A:G	1.15571e-21	-2.24137	-1.00373
101617425	chr14:101617425:C:T	3.79102e-20	-4.44502e-10	0.24541
101617427	chr14:101617427:C:A	5.20113e-21	-1.74094	-4.62281e-10
101617428	chr14:101617428:C:T	5.51059e-21	-1.68314	-4.62281e-10
101617504	chr14:101617504:A:G	3.29247e-21	-2.19817	-4.62281e-10
101618444	chr14:101618444:C:A	8.19328e-21	-4.44502e-10	-1.2865
101618588	chr14:101618588:T:C	6.72939e-21	-4.44502e-10	-1.48333
101618799	chr14:101618799:G:T	7.36043e-22	-2.21846	-1.47782
101619119	chr14:101619119:T:A	1.15227e-20	-4.44502e-10	-0.945493
101619271	chr14:101619271:G:A	1.63797e-20	-4.44502e-10	-0.593768
101619403	chr14:101619403:C:A	8.16294e-21	-4.44502e-10	-1.29021
101619411	chr14:101619411:T:C	7.50297e-21	-4.44502e-10	-1.37451
101619473	chr14:101619473:A:G	1.10495e-21	-2.24216	-1.04785
101619753	chr14:101619753:C:T	1.18363e-20	-4.44502e-10	-0.918638
101620079	chr14:101620079:G:A	7.46446e-21	-4.44502e-10	-1.37966
101620222	chr14:101620222:T:G	8.23186e-21	-4.44502e-10	-1.2818
101620263	chr14:101620263:G:A	1.53148e-20	-4.44502e-10	-0.660994
101620338	chr14:101620338:C:T	6.98145e-21	-4.44502e-10	-1.44655
101620407	chr14:101620407:A:G	8.30918e-21	-4.44502e-10	-1.27245
101620670	chr14:101620670:G:A	3.35439e-21	-2.17954	-4.62281e-10
101620709	chr14:101620709:A:G	8.07051e-21	-4.44502e-10	-1.30159
101620899	chr14:101620899:C:G	9.22927e-22	-2.11711	-1.35291
101620951	chr14:101620951:T:C	1.08724e-20	-4.44502e-10	-1.00358
101621014	chr14:101621014:C:T	7.47016e-21	-4.44502e-10	-1.37889
101621079	chr14:101621079:T:G	6.74486e-21	-4.44502e-10	-1.48103
101621141	chr14:101621141:T:A	1.28414e-21	-1.69017	-1.44955
101621188	chr14:101621188:C:A	7.10148e-21	-4.44502e-10	-1.42951
101621277	chr14:101621277:A:G	7.84624e-22	-2.23231	-1.40005
101621560	chr14:101621560:G:A	6.75267e-21	-4.44502e-10	-1.47987
101621590	chr14:101621590:C:T	6.77789e-21	-4.44502e-10	-1.47615
101621660	chr14:101621660:G:C	7.74003e-21	-4.44502e-10	-1.34341
101621670	chr14:101621670:A:G	1.18363e-20	-4.44502e-10	-0.918638
101621785	chr14:101621785:C:T	6.7322e-21	-4.44502e-10	-1.48291
101622061	chr14:101622061:T:C	7.7448e-22	-2.21684	-1.42853
101622177	chr14:101622177:G:T	2.16556e-20	-4.44502e-10	-0.314545
101622257	chr14:101622257:T:C	5.73409e-20	-4.44502e-10	0.659203
101622279	chr14:101622279:T:C	3.4291e-21	-2.15751	-4.62281e-10
101622736	chr14:101622736:G:A	5.99696e-21	-1.59856	-4.62281e-10
101622776	chr14:101622776:T:C	6.76058e-21	-4.44502e-10	-1.4787
101622848	chr14:101622848:C:A	1.54909e-21	-1.80584	-1.1463
101622943	chr14:101622943:T:C	6.77838e-21	-4.44502e-10	-1.47607
101622945	chr14:101622945:A:C	6.76549e-21	-4.44502e-10	-1.47798
101623170	chr14:101623170:CTCAGGGCCAGGTGCGGGGAGTGGGGGAGGTT:C	6.82274e-21	-4.44502e-10	-1.46955
101623337	chr14:101623337:G:A	1.0489e-21	-2.05724	-1.28483
101623424	chr14:101623424:G:A	7.51412e-20	-4.44502e-10	0.929558
101623627	chr14:101623627:T:G	6.79277e-21	-4.44502e-10	-1.47395
101623934	chr14:101623934:G:A	6.73275e-21	-4.44502e-10	-1.48283
101624241	chr14:101624241:G:A	6.74368e-21	-4.44502e-10	-1.4812
101624258	chr14:101624258:T:C	8.04109e-21	-4.44502e-10	-1.30525
101624585	chr14:101624585:T:C	8.59626e-22	-2.0634	-1.47767
101624631	chr14:101624631:G:A	6.96287e-21	-4.44502e-10	-1.44922
101624686	chr14:101624686:A:G	8.05049e-20	-4.44502e-10	0.998508
101624841	chr14:101624841:G:A	2.06298e-20	-0.363075	-4.62281e-10
101624854	chr14:101624854:G:A	6.87767e-21	-4.44502e-10	-1.46153
101625009	chr14:101625009:G:A	6.84597e-21	-4.44502e-10	-1.46615
101625012	chr14:101625012:G:T	6.84597e-21	-4.44502e-10	-1.46615
101625238	chr14:101625238:A:G	6.84755e-21	-4.44502e-10	-1.46592
101625405	chr14:101625405:G:A	6.72476e-21	-4.44502e-10	-1.48401
101625517	chr14:101625517:T:C	6.82326e-21	-4.44502e-10	-1.46947
101625954	chr14:101625954:T:C	6.8028e-21	-0.143526	-1.32895
101626044	chr14:101626044:C:T	4.01401e-21	-2.00002	-4.62281e-10
101626393	chr14:101626393:CCCT:C	9.4916e-22	-2.21094	-1.23105
101626430	chr14:101626430:G:T	6.8381e-21	-4.44502e-10	-1.4673
101626707	chr14:101626707:A:T	3.80212e-21	-2.05425	-4.62281e-10
101626934	chr14:101626934:T:C	7.32724e-22	-2.23821	-1.46259
101628225	chr14:101628225:G:C	1.13085e-21	-2.046	-1.22084
101628241	chr14:101628241:T:C	6.86097e-21	-4.44502e-10	-1.46396
101628293	chr14:101628293:T:C	2.33201e-21	-1.40889	-1.13418
101628397	chr14:101628397:C:T	1.30437e-20	-4.44502e-10	-0.821503
101628489	chr14:101628489:G:A	2.98848e-20	-4.44502e-10	0.00753885
101629128	chr14:101629128:G:A	7.11761e-21	-4.44502e-10	-1.42724
101629345	chr14:101629345:T:A	6.73082e-21	-4.44502e-10	-1.48311
101629391	chr14:101629391:T:C	7.57132e-21	-4.44502e-10	-1.36544
101629446	chr14:101629446:A:G	1.18758e-21	-1.73465	-1.48325
101629499	chr14:101629499:A:G	9.012e-22	-2.15834	-1.3355
101629725	chr14:101629725:AAAGTC:A	1.04796e-21	-2.07286	-1.27011
101629816	chr14:101629816:G:C	6.73092e-21	-4.44502e-10	-1.4831
101629923	chr14:101629923:A:G	7.17178e-21	-4.44502e-10	-1.41966
101630134	chr14:101630134:G:A	7.18094e-21	-4.44502e-10	-1.41838
101630215	chr14:101630215:G:A	6.7234e-21	-4.44502e-10	-1.48422
101630292	chr14:101630292:C:T	6.73191e-21	-4.44502e-10	-1.48295
101630434	chr14:101630434:G:A	1.41115e-20	-4.44502e-10	-0.742818
101630626	chr14:101630626:T:C	6.8814e-21	-4.44502e-10	-1.46099
101630854	chr14:101630854:T:C	3.31784e-21	-2.1905	-4.62281e-10
101630856	chr14:101630856:G:A	9.43302e-21	-1.14559	-4.62281e-10
101631885	chr14:101631885:C:G	3.69023e-21	-2.08412	-4.62281e-10
101631983	chr14:101631983:T:C	6.87133e-21	-4.44502e-10	-1.46245
101632623	chr14:101632623:A:G	9.7778e-22	-1.93096	-1.48132
101633541	chr14:101633541:C:G	6.92196e-21	-4.44502e-10	-1.45511
101633789	chr14:101633789:T:C	3.17237e-21	-2.23533	-4.62281e-10
101633791	chr14:101633791:G:A	8.45604e-22	-2.17782	-1.37969
101633998	chr14:101633998:G:T	6.94593e-21	-4.44502e-10	-1.45166
101634286	chr14:101634286:TAC:T	6.94443e-21	-4.44502e-10	-1.45187
101634825	chr14:101634825:T:C	1.40851e-21	-1.57036	-1.47691
101635015	chr14:101635015:G:T	7.06621e-21	-4.44502e-10	-1.43449
101635154	chr14:101635154:C:T	7.83257e-21	-4.44502e-10	-1.33152
101635167	chr14:101635167:C:T	2.92796e-20	-0.0129189	-4.62281e-10
101635268	chr14:101635268:C:G	1.61597e-20	-4.44502e-10	-0.607288
101635289	chr14:101635289:C:T	7.40912e-22	-2.21733	-1.47236
101635399	chr14:101635399:C:T	1.18227e-21	-2.18158	-1.04079
101636153	chr14:101636153:C:T	6.75913e-21	-4.44502e-10	-1.47892
101636271	chr14:101636271:C:A	6.82332e-21	-4.44502e-10	-1.46946
101636411	chr14:101636411:T:C	1.03056e-21	-2.18534	-1.17437
101636556	chr14:101636556:C:T	6.96269e-21	-4.44502e-10	-1.44924
101636659	chr14:101636659:G:A	1.17973e-21	-1.74574	-1.47878
101636843	chr14:101636843:C:T	7.57704e-22	-2.21127	-1.456
101637842	chr14:101637842:G:A	9.37245e-21	-1.15204	-4.62281e-10
101637935	chr14:101637935:G:A	6.92773e-21	-4.44502e-10	-1.45428
101638669	chr14:101638669:A:G	1.29423e-21	-2.241	-0.890893
101639110	chr14:101639110:G:A	1.83383e-21	-1.33842	-1.44499
101640092	chr14:101640092:A:G	7.08393e-21	-4.44502e-10	-1.43198
101640763	chr14:101640763:T:C	7.81509e-21	-4.44502e-10	-1.33376
101642102	chr14:101642102:T:C	6.89788e-21	-4.44502e-10	-1.4586
101642164	chr14:101642164:T:G	2.63125e-20	-4.44502e-10	-0.119767
101642381	chr14:101642381:A:C	6.73466e-21	-4.44502e-10	-1.48254
101642526	chr14:101642526:G:A	7.33542e-21	-4.44502e-10	-1.3971
101642791	chr14:101642791:T:A	9.24745e-22	-2.06709	-1.40096
101642827	chr14:101642827:C:T	3.9033e-21	-2.02799	-4.62281e-10
101642857	chr14:101642857:T:G	9.50353e-22	-2.05651	-1.38422
101642968	chr14:101642968:A:G	3.38038e-20	-4.44502e-10	0.130763
101642998	chr14:101642998:C:G	9.10999e-22	-2.00941	-1.47362
101643023	chr14:101643023:T:C	9.93356e-22	-2.18698	-1.2095
101643025	chr14:101643025:G:A	8.98239e-21	-4.44502e-10	-1.19454
101643121	chr14:101643121:C:T	7.46708e-21	-4.44502e-10	-1.37931
101643129	chr14:101643129:T:G	8.65291e-22	-2.05338	-1.48113
101643133	chr14:101643133:T:C	8.73138e-22	-2.04839	-1.47708
101643178	chr14:101643178:C:T	6.72851e-21	-4.44502e-10	-1.48346
101643181	chr14:101643181:C:T	6.72729e-21	-4.44502e-10	-1.48364
101643182	chr14:101643182:G:A	6.98034e-21	-4.44502e-10	-1.44671
101643247	chr14:101643247:G:A	7.4866e-21	-4.44502e-10	-1.3767
101643423	chr14:101643423:A:G	1.52714e-21	-2.09319	-0.873221
101643606	chr14:101643606:T:C	8.03426e-22	-2.15629	-1.4524
101643932	chr14:101643932:T:C	1.06835e-20	-4.44502e-10	-1.02111
101643995	chr14:101643995:A:G	6.83875e-21	-4.44502e-10	-1.46721
101645193	chr14:101645193:T:C	6.78132e-21	-4.44502e-10	-1.47564
101645591	chr14:101645591:C:T	8.99125e-22	-2.21103	-1.28512
101646170	chr14:101646170:A:G	2.75939e-20	-4.44502e-10	-0.0722176
101648087	chr14:101648087:A:G	6.72372e-21	-4.44502e-10	-1.48417
101648352	chr14:101648352:G:C	8.55746e-22	-2.06326	-1.48233
101648682	chr14:101648682:A:G	6.85086e-21	-4.44502e-10	-1.46544
101649050	chr14:101649050:C:A	6.75736e-21	-4.44502e-10	-1.47918
101649076	chr14:101649076:G:A	8.67301e-22	-2.04796	-1.48422
101649353	chr14:101649353:C:T	8.70892e-22	-2.04485	-1.4832
101650324	chr14:101650324:G:A	4.12358e-21	-1.97309	-4.62281e-10
101650366	chr14:101650366:C:T	8.78629e-22	-2.03687	-1.48233
101650439	chr14:101650439:C:T	7.11829e-21	-4.44502e-10	-1.42714
101650610	chr14:101650610:G:A	1.14659e-21	-2.09449	-1.15853
101650745	chr14:101650745:G:A	8.53698e-22	-2.06445	-1.48354
101650997	chr14:101650997:T:C	1.06925e-20	-4.44502e-10	-1.02027
101651046	chr14:101651046:C:T	8.45784e-22	-2.07419	-1.48311
101651142	chr14:101651142:T:C	8.51024e-22	-2.06964	-1.48149
101651935	chr14:101651935:A:AC	8.28284e-22	-2.09689	-1.48132
101652282	chr14:101652282:G:A	8.50865e-22	-2.0693	-1.48201
101652866	chr14:101652866:T:C	8.50073e-22	-2.06809	-1.48416
101653068	chr14:101653068:T:G	6.86777e-21	-4.44502e-10	-1.46297
101653251	chr14:101653251:C:T	8.52531e-22	-2.06553	-1.48382
101653308	chr14:101653308:T:C	1.18664e-21	-2.12004	-1.09864
101653968	chr14:101653968:G:A	8.8472e-22	-2.02815	-1.48414
101654344	chr14:101654344:A:G	6.8295e-21	-4.44502e-10	-1.46856
101655197	chr14:101655197:A:G	1.00034e-20	-4.44502e-10	-1.08689
101655403	chr14:101655403:G:A	3.9898e-21	-2.00607	-4.62281e-10
101655660	chr14:101655660:T:C	6.89948e-21	-4.44502e-10	-1.45836
101655734	chr14:101655734:C:T	9.56192e-21	-4.44502e-10	-1.13202
101655785	chr14:101655785:C:T	6.72485e-21	-4.44502e-10	-1.484
101656235	chr14:101656235:G:A	6.89241e-21	-4.44502e-10	-1.45939
101656261	chr14:101656261:T:C	7.20694e-22	-2.23413	-1.48322
101656264	chr14:101656264:G:A	3.67731e-20	-4.44502e-10	0.214955
101656374	chr14:101656374:A:G	7.42981e-22	-2.23984	-1.44706
101656416	chr14:101656416:G:A	7.139e-22	-2.24267	-1.48415
101656477	chr14:101656477:G:A	1.0016e-21	-2.17884	-1.20938
101657232	chr14:101657232:G:A	6.77249e-21	-4.44502e-10	-1.47694
101657801	chr14:101657801:A:T	1.18647e-21	-2.24233	-0.976497
101657828	chr14:101657828:ACTTT:A	6.89336e-21	-4.44502e-10	-1.45925
101658216	chr14:101658216:T:C	1.27713e-20	-4.44502e-10	-0.84261
101658812	chr14:101658812:G:T	6.72825e-21	-4.44502e-10	-1.4835
101659175	chr14:101659175:A:T	3.1495e-21	-2.24257	-4.62281e-10
101659905	chr14:101659905:G:A	8.71317e-21	-1.22497	-4.62281e-10
101659985	chr14:101659985:ATGT:A	5.73613e-21	-1.64303	-4.62281e-10
101660233	chr14:101660233:G:A	7.74435e-22	-2.24086	-1.40457
101660331	chr14:101660331:C:A	8.16464e-22	-2.23964	-1.35294
101660759	chr14:101660759:G:A	7.63195e-22	-2.24308	-1.41697
101661385	chr14:101661385:G:C	6.97136e-21	-4.44502e-10	-1.448
101661410	chr14:101661410:T:C	2.35245e-20	-4.44502e-10	-0.23177
101661724	chr14:101661724:T:C	6.98443e-21	-4.44502e-10	-1.44613
101661849	chr14:101661849:A:C	1.00787e-21	-2.1924	-1.18957
101661924	chr14:101661924:A:C	7.52524e-22	-2.23992	-1.43422
101661941	chr14:101661941:A:G	8.00992e-21	-4.44502e-10	-1.30913
101662013	chr14:101662013:A:C	7.69874e-21	-4.44502e-10	-1.34875
101662191	chr14:101662191:G:A	1.19224e-21	-2.2412	-0.972774
101662515	chr14:101662515:G:A	7.46308e-21	-4.44502e-10	-1.37984
101662849	chr14:101662849:A:G	1.28916e-21	-2.21614	-0.919686
101663191	chr14:101663191:A:G	6.94451e-21	-4.44502e-10	-1.45186
101663424	chr14:101663424:C:T	7.30562e-21	-4.44502e-10	-1.40117
101664001	chr14:101664001:C:A	6.92102e-21	-4.44502e-10	-1.45525
101664570	chr14:101664570:C:T	4.02063e-20	-4.44502e-10	0.304213
101664899	chr14:101664899:A:C	1.06617e-20	-4.44502e-10	-1.02315
101665062	chr14:101665062:G:C	6.90906e-21	-4.44502e-10	-1.45698
101665208	chr14:101665208:T:C	1.32411e-21	-2.23247	-0.876598
101665412	chr14:101665412:T:A	6.96337e-21	-4.44502e-10	-1.44915
101665520	chr14:101665520:G:C	6.94643e-21	-4.44502e-10	-1.45158
101665722	chr14:101665722:T:C	9.01369e-20	-4.44502e-10	1.11152
101666156	chr14:101666156:G:A	6.74259e-21	-4.44502e-10	-1.48137
101666302	chr14:101666302:G:A	6.73725e-21	-4.44502e-10	-1.48216
101666359	chr14:101666359:A:G	1.26414e-21	-1.98676	-1.16866
101666548	chr14:101666548:C:T	6.76844e-21	-4.44502e-10	-1.47754
101666624	chr14:101666624:AT:A	6.91598e-21	-4.44502e-10	-1.45598
101666983	chr14:101666983:G:A	6.7574e-21	-4.44502e-10	-1.47917
101667091	chr14:101667091:T:C	1.09104e-21	-2.24312	-1.05955
101667979	chr14:101667979:T:C	1.0468e-21	-2.24248	-1.10159
101668270	chr14:101668270:C:CA	6.84517e-21	-4.44502e-10	-1.46627
101668667	chr14:101668667:G:A	6.75531e-21	-4.44502e-10	-1.47948
101668685	chr14:101668685:T:C	6.75495e-21	-4.44502e-10	-1.47954
101668824	chr14:101668824:G:A	2.19226e-20	-4.44502e-10	-0.302293
101668969	chr14:101668969:C:T	6.72773e-21	-4.44502e-10	-1.48357
101669269	chr14:101669269:A:T	7.51441e-22	-2.24151	-1.43406
101669338	chr14:101669338:C:A	1.02052e-21	-2.01375	-1.35575
101669706	chr14:101669706:A:G	8.90429e-22	-2.14372	-1.36214
101670095	chr14:101670095:A:ATTAC	8.49703e-22	-2.15655	-1.39613
101670212	chr14:101670212:T:G	6.80198e-21	-4.44502e-10	-1.4726
101670233	chr14:101670233:G:A	9.01751e-21	-4.44502e-10	-1.19064
101671388	chr14:101671388:C:T	1.27877e-21	-1.91369	-1.23022
101671690	chr14:101671690:T:C	9.46418e-22	-2.17912	-1.26577
101671765	chr14:101671765:G:A	6.71386e-20	-4.44502e-10	0.816948
101671840	chr14:101671840:C:A	6.83599e-21	-4.44502e-10	-1.46761
101671931	chr14:101671931:C:T	6.89864e-21	-4.44502e-10	-1.45849
101672108	chr14:101672108:T:C	2.20586e-20	-4.44502e-10	-0.29611
101672223	chr14:101672223:C:T	9.86407e-21	-4.44502e-10	-1.10091
101673166	chr14:101673166:A:G	6.92985e-21	-4.44502e-10	-1.45397
101673252	chr14:101673252:A:G	6.75636e-21	-4.44502e-10	-1.47933
101673478	chr14:101673478:C:T	1.35067e-21	-2.11395	-0.975257
101673581	chr14:101673581:A:G	6.73322e-21	-4.44502e-10	-1.48276
101673740	chr14:101673740:G:A	6.85723e-21	-4.44502e-10	-1.46451
101673833	chr14:101673833:A:G	6.75495e-21	-4.44502e-10	-1.47954
101673930	chr14:101673930:A:G	9.24047e-22	-2.1068	-1.36201
101674177	chr14:101674177:C:T	1.04417e-21	-1.95234	-1.39425
101674267	chr14:101674267:A:G	6.75663e-21	-4.44502e-10	-1.47929
101675627	chr14:101675627:C:A	1.38462e-21	-2.16108	-0.903304
101675971	chr14:101675971:G:A	3.31691e-20	-4.44502e-10	0.111809
101676266	chr14:101676266:A:G	6.74092e-21	-4.44502e-10	-1.48161
101676683	chr14:101676683:T:G	1.0507e-21	-1.95121	-1.38914
101677213	chr14:101677213:T:C	1.01684e-21	-1.96696	-1.40615
101677306	chr14:101677306:A:T	1.38933e-20	-4.44502e-10	-0.758401
101677373	chr14:101677373:C:CA	1.17371e-21	-2.23326	-0.99638
101677596	chr14:101677596:CA:C	9.68273e-21	-4.44502e-10	-1.11947
101677605	chr14:101677605:G:A	6.80976e-21	-4.44502e-10	-1.47145
101677642	chr14:101677642:A:G	9.18701e-22	-2.10319	-1.37142
101677870	chr14:101677870:A:G	9.15902e-22	-2.10088	-1.37678
101677920	chr14:101677920:G:A	1.13886e-21	-2.23097	-1.02881
101678015	chr14:101678015:A:G	6.79125e-21	-4.44502e-10	-1.47418
101678018	chr14:101678018:C:T	6.93867e-21	-4.44502e-10	-1.4527
101678231	chr14:101678231:G:A	6.89642e-21	-4.44502e-10	-1.45881
101678237	chr14:101678237:G:A	1.18979e-21	-2.05548	-1.16056
101678307	chr14:101678307:A:G	1.42151e-21	-1.98343	-1.05467
101678521	chr14:101678521:T:C	6.77503e-21	-4.44502e-10	-1.47657
101678808	chr14:101678808:A:G	9.39624e-22	-2.0866	-1.36549
101679161	chr14:101679161:T:C	1.36902e-21	-2.1705	-0.905221
101679276	chr14:101679276:A:G	6.93503e-21	-4.44502e-10	-1.45323
101679579	chr14:101679579:G:A	1.22426e-21	-2.03794	-1.14954
101679583	chr14:101679583:G:A	2.05376e-20	-4.44502e-10	-0.367553
101679591	chr14:101679591:A:G	8.86166e-22	-2.15184	-1.35882
101679854	chr14:101679854:A:T	4.84933e-21	-1.81097	-4.62281e-10
101680022	chr14:101680022:A:G	1.31425e-20	-4.44502e-10	-0.813962
101680084	chr14:101680084:T:C	1.20894e-21	-2.04033	-1.15974
101680170	chr14:101680170:A:G	6.95938e-21	-4.44502e-10	-1.44972
101680249	chr14:101680249:T:C	1.45916e-21	-2.18016	-0.831784
101681014	chr14:101681014:T:C	5.95946e-21	-1.60483	-4.62281e-10
101681061	chr14:101681061:T:C	1.24273e-20	-4.44502e-10	-0.869914
101681088	chr14:101681088:TG:T	1.01046e-20	-4.44502e-10	-1.07682
101681142	chr14:101681142:T:C	2.05113e-20	-4.44502e-10	-0.368834
101681221	chr14:101681221:A:G	1.26315e-21	-1.77959	-1.37662
101681227	chr14:101681227:T:G	7.11836e-21	-4.44502e-10	-1.42713
101681300	chr14:101681300:G:T	1.15532e-20	-0.94285	-4.62281e-10
101681343	chr14:101681343:G:A	1.27691e-21	-2.01589	-1.12948
101681383	chr14:101681383:G:A	6.84586e-21	-4.44502e-10	-1.46617
101681510	chr14:101681510:T:G	6.78595e-21	-4.44502e-10	-1.47496
101681533	chr14:101681533:C:T	6.81665e-21	-4.44502e-10	-1.47044
101681548	chr14:101681548:C:G	6.76333e-21	-4.44502e-10	-1.4783
101681912	chr14:101681912:G:A	6.63659e-21	-1.49721	-4.62281e-10
101682276	chr14:101682276:C:T	6.95394e-21	-4.44502e-10	-1.4505
101682406	chr14:101682406:C:G	1.42234e-21	-2.01774	-1.01977
101682486	chr14:101682486:G:T	7.75898e-21	-4.44502e-10	-1.34096
101682493	chr14:101682493:TATTTG:T	7.74564e-21	-4.44502e-10	-1.34268
101682725	chr14:101682725:G:A	7.67117e-21	-4.44502e-10	-1.35234
101682799	chr14:101682799:A:G	1.12617e-21	-2.02286	-1.24813
101682923	chr14:101682923:A:G	1.08747e-21	-2.05426	-1.2517
101682996	chr14:101682996:G:A	1.05107e-21	-2.042	-1.298
101683282	chr14:101683282:A:G	1.08007e-21	-1.96478	-1.348
101683459	chr14:101683459:CACACAT:C	6.73791e-21	-4.44502e-10	-1.48206
101683507	chr14:101683507:G:T	9.62992e-22	-2.05902	-1.3685
101684278	chr14:101684278:A:G	7.71892e-21	-4.44502e-10	-1.34614
101684382	chr14:101684382:A:G	3.48375e-21	-2.1417	-4.62281e-10
101684705	chr14:101684705:T:C	1.72695e-21	-2.16127	-0.682189
101684942	chr14:101684942:T:C	7.4409e-21	-4.44502e-10	-1.38282
101684959	chr14:101684959:T:C	1.08997e-21	-1.96363	-1.34003
101685085	chr14:101685085:C:T	6.72511e-21	-4.44502e-10	-1.48396
101685147	chr14:101685147:C:T	1.08034e-21	-1.97742	-1.33512
101685305	chr14:101685305:A:G	1.02017e-21	-2.07982	-1.29003
101685518	chr14:101685518:T:C	7.73836e-21	-4.44502e-10	-1.34362
101685540	chr14:101685540:C:G	7.74469e-21	-4.44502e-10	-1.3428
101685570	chr14:101685570:C:T	7.67931e-21	-4.44502e-10	-1.35128
101685613	chr14:101685613:C:T	7.26814e-21	-4.44502e-10	-1.40631
101686046	chr14:101686046:C:T	7.72004e-21	-4.44502e-10	-1.34599
101686231	chr14:101686231:G:A	1.32223e-21	-2.07196	-1.03853
101686485	chr14:101686485:ATG:A	7.04513e-21	-4.44502e-10	-1.43747
101686657	chr14:101686657:T:C	7.73116e-21	-4.44502e-10	-1.34455
101686803	chr14:101686803:A:T	6.7359e-21	-4.44502e-10	-1.48236
101686837	chr14:101686837:A:T	1.10543e-21	-1.96372	-1.32586
101686988	chr14:101686988:AAAT:A	1.47456e-21	-1.98126	-1.02019
101687061	chr14:101687061:A:G	1.42571e-21	-2.00356	-1.03158
101687330	chr14:101687330:C:T	7.62567e-21	-4.44502e-10	-1.35829
101687388	chr14:101687388:C:T	1.40764e-21	-2.02095	-1.02694
101687404	chr14:101687404:AAC:A	1.4263e-21	-2.00329	-1.03144
101687430	chr14:101687430:A:G	8.35588e-21	-4.44502e-10	-1.26685
101687509	chr14:101687509:C:T	1.39868e-21	-2.00606	-1.04823
101687542	chr14:101687542:A:G	6.97062e-21	-4.44502e-10	-1.44811
101687550	chr14:101687550:A:G	1.45081e-21	-1.99648	-1.02121
101687608	chr14:101687608:G:A	1.37397e-21	-2.02026	-1.05185
101687725	chr14:101687725:G:C	7.61852e-21	-4.44502e-10	-1.35923
101687818	chr14:101687818:A:G	6.84191e-21	-4.44502e-10	-1.46674
101687827	chr14:101687827:T:G	7.05731e-21	-4.44502e-10	-1.43575
101687912	chr14:101687912:C:T	2.87447e-20	-4.44502e-10	-0.0313591
101687982	chr14:101687982:A:G	1.94695e-20	-4.44502e-10	-0.420961
101688401	chr14:101688401:G:C	1.30102e-21	-2.01236	-1.11431
101688963	chr14:101688963:C:T	7.61053e-21	-4.44502e-10	-1.36028
101689003	chr14:101689003:G:A	1.191e-21	-2.07506	-1.13995
101689025	chr14:101689025:T:G	1.36522e-20	-4.44502e-10	-0.775907
101689175	chr14:101689175:T:C	7.22879e-21	-4.44502e-10	-1.41174
101689185	chr14:101689185:A:G	7.59457e-21	-4.44502e-10	-1.36238
101689244	chr14:101689244:A:G	1.13722e-21	-2.02446	-1.23677
101689307	chr14:101689307:G:A	6.87492e-21	-4.44502e-10	-1.46193
101689418	chr14:101689418:C:T	3.2203e-21	-2.22034	-4.62281e-10
101689514	chr14:101689514:G:A	1.43177e-20	-4.44502e-10	-0.728316
101689780	chr14:101689780:T:C	2.10792e-20	-4.44502e-10	-0.341524
101689781	chr14:101689781:C:T	7.06027e-21	-4.44502e-10	-1.43533
101689988	chr14:101689988:G:C	6.80559e-21	-4.44502e-10	-1.47207
101690026	chr14:101690026:G:T	6.95172e-21	-4.44502e-10	-1.45082
101690202	chr14:101690202:C:T	1.29331e-21	-2.0072	-1.1254
101690283	chr14:101690283:A:C	7.63419e-21	-4.44502e-10	-1.35717
101690460	chr14:101690460:G:T	1.32766e-21	-1.97112	-1.13527
101690479	chr14:101690479:A:G	6.75218e-21	-4.44502e-10	-1.47995
101690642	chr14:101690642:TC:T	7.01419e-21	-4.44502e-10	-1.44188
101690699	chr14:101690699:C:T	7.2417e-21	-4.44502e-10	-1.40996
101690740	chr14:101690740:T:A	1.27274e-21	-2.02081	-1.12782
101690741	chr14:101690741:T:C	4.30164e-21	-1.93081	-4.62281e-10
101690837	chr14:101690837:G:A	1.24879e-21	-2.01381	-1.15383
101690854	chr14:101690854:A:G	1.74054e-21	-2.14224	-0.693369
101690873	chr14:101690873:A:G	6.76045e-21	-4.44502e-10	-1.47872
101690932	chr14:101690932:G:A	8.00954e-21	-4.44502e-10	-1.30918
101691088	chr14:101691088:A:G	1.27847e-21	-1.973	-1.17114
101691260	chr14:101691260:G:A	6.82049e-21	-4.44502e-10	-1.46988
101691436	chr14:101691436:A:C	1.05724e-21	-2.02593	-1.30822
101691696	chr14:101691696:C:T	1.37674e-21	-1.99849	-1.0716
101691927	chr14:101691927:C:A	6.72602e-21	-4.44502e-10	-1.48383
101691938	chr14:101691938:T:C	6.97905e-21	-4.44502e-10	-1.4469
101692038	chr14:101692038:G:A	6.82049e-21	-4.44502e-10	-1.46988
101692389	chr14:101692389:G:A	1.3441e-21	-1.94451	-1.14957
101692735	chr14:101692735:G:A	1.2353e-21	-2.0052	-1.17329
101692877	chr14:101692877:A:G	1.05529e-21	-1.97885	-1.35715
101693016	chr14:101693016:C:T	6.82214e-21	-4.44502e-10	-1.46964
101693178	chr14:101693178:C:T	6.74999e-21	-4.44502e-10	-1.48027
101693392	chr14:101693392:G:A	7.27482e-21	-4.44502e-10	-1.40539
101693399	chr14:101693399:A:C	7.17811e-21	0.00102336	-1.4198
101693561	chr14:101693561:G:A	7.61585e-21	-4.44502e-10	-1.35958
101693569	chr14:101693569:G:A	4.06306e-20	-4.44502e-10	0.314711
101693596	chr14:101693596:A:G	7.42953e-21	-4.44502e-10	-1.38435
101693767	chr14:101693767:CGG:TGG	6.77876e-21	-4.44502e-10	-1.47602
101693791	chr14:101693791:C:T	4.58426e-21	-1.86718	-4.62281e-10
101693871	chr14:101693871:A:G	1.05563e-21	-1.97503	-1.36064
101694060	chr14:101694060:A:G	1.03279e-21	-1.98572	-1.37183
101694117	chr14:101694117:G:A	1.20921e-21	-2.029	-1.17084
101694157	chr14:101694157:A:G	6.97486e-21	-4.44502e-10	-1.4475
101694182	chr14:101694182:T:C	1.20849e-21	-2.01435	-1.18609
101694347	chr14:101694347:G:A	6.74067e-21	-4.44502e-10	-1.48165
101694985	chr14:101694985:A:G	1.33633e-21	-1.97088	-1.12901
101695260	chr14:101695260:T:C	1.04769e-21	-1.98184	-1.36138
101695311	chr14:101695311:T:C	6.9741e-21	-4.44502e-10	-1.44761
101695355	chr14:101695355:T:G	6.97775e-21	-4.44502e-10	-1.44709
101695575	chr14:101695575:A:G	6.82143e-21	-4.44502e-10	-1.46974
101695690	chr14:101695690:A:G	1.01517e-21	-2.05129	-1.32347
101695879	chr14:101695879:G:T	7.55152e-21	-4.44502e-10	-1.36806
101696455	chr14:101696455:A:G	6.73506e-21	-4.44502e-10	-1.48248
101697477	chr14:101697477:C:T	1.1936e-21	-2.0183	-1.19453
101697484	chr14:101697484:G:T	1.67163e-20	-4.44502e-10	-0.573428
101697635	chr14:101697635:C:T	1.02329e-20	-4.44502e-10	-1.06421
101698061	chr14:101698061:C:T	7.34143e-21	-4.44502e-10	-1.39628
101698181	chr14:101698181:C:A	7.07429e-21	-4.44502e-10	-1.43334
101698189	chr14:101698189:A:G	2.16346e-20	-4.44502e-10	-0.315517
101698203	chr14:101698203:A:T	6.93194e-21	-4.44502e-10	-1.45367
101698342	chr14:101698342:C:T	1.20563e-21	-1.98629	-1.21651
101698520	chr14:101698520:G:GA	6.78653e-21	-4.44502e-10	-1.47487
101699194	chr14:101699194:A:G	6.72652e-21	-4.44502e-10	-1.48375
101699764	chr14:101699764:C:T	1.65541e-20	-4.44502e-10	-0.583179
101699807	chr14:101699807:C:T	1.05455e-21	-1.97261	-1.36409
101700166	chr14:101700166:C:T	7.29927e-21	-4.44502e-10	-1.40204
101700530	chr14:101700530:G:A	1.0656e-21	-1.97113	-1.35515
101700681	chr14:101700681:G:A	5.46018e-21	-0.31047	-1.38186
101700716	chr14:101700716:C:T	4.78899e-20	-4.44502e-10	0.479093
101700980	chr14:101700980:G:A	6.76228e-21	-4.44502e-10	-1.47845
101701100	chr14:101701100:T:C	6.8403e-21	-4.44502e-10	-1.46698
101701372	chr14:101701372:C:T	7.35913e-21	-4.44502e-10	-1.39387
101701393	chr14:101701393:CAAT:C	6.83437e-21	-4.44502e-10	-1.46785
101702121	chr14:101702121:A:G	6.73009e-21	-4.44502e-10	-1.48322
101702396	chr14:101702396:C:T	6.75354e-21	-4.44502e-10	-1.47974
101702614	chr14:101702614:GCT:G	8.05607e-21	-4.44502e-10	-1.30338
101702630	chr14:101702630:A:C	8.02852e-22	-2.13716	-1.47223
101702719	chr14:101702719:T:C	1.6215e-21	-2.21794	-0.688515
101702771	chr14:101702771:A:G	1.62329e-21	-2.21313	-0.692221
101702994	chr14:101702994:A:AT	7.59422e-22	-2.2048	-1.4602
101703042	chr14:101703042:ATCTC:A	1.53177e-21	-2.19659	-0.766798
101703333	chr14:101703333:T:C	1.84587e-20	-4.44502e-10	-0.474274
101703595	chr14:101703595:T:A	2.70332e-20	-4.44502e-10	-0.0927463
101704365	chr14:101704365:G:T	6.76997e-21	-4.44502e-10	-1.47731
101704756	chr14:101704756:TTTTCTG:T	1.18339e-20	-4.44502e-10	-0.918846
101704883	chr14:101704883:T:C	8.03551e-22	-2.1432	-1.46532
101705036	chr14:101705036:G:T	1.5478e-21	-2.20553	-0.747451
101705044	chr14:101705044:C:G	7.51488e-22	-2.20904	-1.46647
101705111	chr14:101705111:G:A	1.57335e-21	-2.19026	-0.746341
101705207	chr14:101705207:C:T	1.66835e-21	-2.17265	-0.705329
101705705	chr14:101705705:C:A	7.96649e-22	-2.15668	-1.46047
101705745	chr14:101705745:A:G	1.60491e-21	-2.20077	-0.715974
101705792	chr14:101705792:T:G	1.81404e-21	-2.21132	-0.582938
101706216	chr14:101706216:G:C	1.67894e-21	-2.18954	-0.682109
101706549	chr14:101706549:G:A	1.1742e-20	-4.44502e-10	-0.926639
101706652	chr14:101706652:A:G	1.5643e-21	-2.19036	-0.752015
101707542	chr14:101707542:A:G	3.42036e-20	-4.44502e-10	0.14252
101707582	chr14:101707582:A:G	1.52604e-21	-2.12408	-0.843053
101708162	chr14:101708162:C:T	1.45547e-20	-0.773319	0.0614205
101708260	chr14:101708260:G:C	9.90426e-21	-4.44502e-10	-1.09685
101708443	chr14:101708443:A:G	4.33493e-21	-1.9231	-4.62281e-10
101708742	chr14:101708742:T:C	6.72452e-21	-4.44502e-10	-1.48405
101708877	chr14:101708877:A:C	6.72438e-21	-4.44502e-10	-1.48407
101708973	chr14:101708973:C:T	6.73565e-21	-4.44502e-10	-1.4824
101709394	chr14:101709394:CT:C	6.90217e-21	-4.44502e-10	-1.45798
101709422	chr14:101709422:C:T	1.79503e-21	-2.19063	-0.614163
101709518	chr14:101709518:G:A	8.79163e-22	-2.07918	-1.43942
101710522	chr14:101710522:A:G	8.97111e-22	-2.01588	-1.48251
101711726	chr14:101711726:C:T	9.90292e-21	-4.44502e-10	-1.09698
101713727	chr14:101713727:CCACT:C	6.74389e-21	-4.44502e-10	-1.48117
101713859	chr14:101713859:G:C	1.44937e-21	-2.17512	-0.843557
101714183	chr14:101714183:C:G	7.28949e-21	-4.44502e-10	-1.40338
101716101	chr14:101716101:G:A	4.24277e-20	-4.44502e-10	0.35799
101716144	chr14:101716144:T:C	6.78928e-21	-4.44502e-10	-1.47447
101716425	chr14:101716425:T:C	1.49394e-21	-2.18969	-0.798707
101716437	chr14:101716437:G:A	8.74123e-21	-4.44502e-10	-1.22176
101716656	chr14:101716656:T:C	9.03453e-22	-2.03124	-1.4601
101716933	chr14:101716933:T:C	1.05137e-21	-2.13706	-1.20266
101717022	chr14:101717022:T:C	4.9027e-21	-1.87792	0.077897
101717796	chr14:101717796:G:C	1.86372e-21	-2.19423	-0.573011
101718077	chr14:101718077:T:G	2.12488e-20	-4.44502e-10	-0.33351
101718094	chr14:101718094:G:A	4.11462e-21	-1.97527	-4.62281e-10
101718228	chr14:101718228:G:A	1.19922e-20	-4.44502e-10	-0.905553
101718803	chr14:101718803:G:A	4.12197e-21	-1.97348	-4.62281e-10
101718844	chr14:101718844:G:A	1.07154e-20	-4.44502e-10	-1.01813
101719301	chr14:101719301:T:C	4.81426e-20	-4.44502e-10	0.484356
101719822	chr14:101719822:G:A	6.81307e-21	-4.44502e-10	-1.47097
101720203	chr14:101720203:G:A	1.61882e-21	-1.45281	-1.4553
101720533	chr14:101720533:C:T	6.78555e-21	-4.44502e-10	-1.47502
101720857	chr14:101720857:G:C	8.83053e-22	-2.17168	-1.3425
101721238	chr14:101721238:C:G	5.18476e-21	-1.39351	-0.350574
101721296	chr14:101721296:A:G	1.24099e-21	-2.18066	-0.993241
101722131	chr14:101722131:G:C	7.57963e-21	-4.44502e-10	-1.36435
101722164	chr14:101722164:G:T	1.07451e-20	-4.44502e-10	-1.01536
101722376	chr14:101722376:G:A	7.37622e-22	-2.21066	-1.48347
101722792	chr14:101722792:G:A	8.41548e-20	-4.44502e-10	1.04285
101723246	chr14:101723246:T:TG	8.61627e-22	-2.18412	-1.35463
101725328	chr14:101725328:CCTGA:C	1.28302e-21	-2.24219	-0.898405
101725435	chr14:101725435:CAA:C	7.25284e-21	-4.44502e-10	-1.40842
101725445	chr14:101725445:T:C	3.71058e-21	-2.07862	-4.62281e-10
101725678	chr14:101725678:G:A	6.76631e-21	-4.44502e-10	-1.47786
101725719	chr14:101725719:G:A	6.82628e-21	-4.44502e-10	-1.46903
101726328	chr14:101726328:CA:C	8.47136e-21	-4.44502e-10	-1.25312
101726994	chr14:101726994:C:T	3.37649e-21	-2.17297	-4.62281e-10
101727209	chr14:101727209:C:T	1.76821e-21	-2.19843	-0.62142
101727385	chr14:101727385:T:A	1.80541e-20	-4.44502e-10	-0.496436
101727725	chr14:101727725:T:C	7.67293e-22	-2.17425	-1.48045
101728008	chr14:101728008:TA:T	3.91547e-20	-4.44502e-10	0.27771
101728185	chr14:101728185:C:T	3.58466e-20	-4.44502e-10	0.189439
101728377	chr14:101728377:C:T	3.93346e-20	-4.44502e-10	0.282294
101728526	chr14:101728526:A:G	1.218e-21	-2.20467	-0.987936
101728591	chr14:101728591:C:T	1.29303e-20	-4.44502e-10	-0.830239
101728998	chr14:101728998:T:C	4.50888e-20	-4.44502e-10	0.418823
101729252	chr14:101729252:C:T	1.20176e-21	-2.20166	-1.00436
101729561	chr14:101729561:G:A	1.17016e-20	-4.44502e-10	-0.930089
101729992	chr14:101729992:T:A	2.43127e-20	-4.44502e-10	-0.198813
101729993	chr14:101729993:A:G	3.29656e-21	-2.19693	-4.62281e-10
101730593	chr14:101730593:T:C	7.45923e-22	-2.19976	-1.48318
101730678	chr14:101730678:G:A	1.22487e-21	-2.20384	-0.983135
101730872	chr14:101730872:A:G	6.73085e-21	-4.44502e-10	-1.48311
101731034	chr14:101731034:AC:A	1.43681e-20	-4.44502e-10	-0.724799
101731037	chr14:101731037:AC:A	8.49894e-21	-4.44502e-10	-1.24987
101731040	chr14:101731040:AC:A	9.36897e-21	-4.44502e-10	-1.15241
101731112	chr14:101731112:A:G	4.10853e-21	-1.97675	-4.62281e-10
101731313	chr14:101731313:G:A	7.43662e-21	-4.44502e-10	-1.38339
101731357	chr14:101731357:G:A	7.53219e-22	-2.18954	-1.48367
101731407	chr14:101731407:G:T	6.7829e-21	-4.44502e-10	-1.47541
101731586	chr14:101731586:C:G	1.49912e-20	-4.44502e-10	-0.682349
101732639	chr14:101732639:C:T	3.74839e-21	-2.06849	-4.62281e-10
101732817	chr14:101732817:G:A	1.23658e-21	-2.18902	-0.988443
101732939	chr14:101732939:G:A	1.12804e-21	-2.18372	-1.08561
101733292	chr14:101733292:C:T	8.51804e-21	-4.44502e-10	-1.24762
101733389	chr14:101733389:A:T	1.14213e-21	-2.21972	-1.0372
101733437	chr14:101733437:G:A	3.15607e-21	-2.24048	-4.62281e-10
101733895	chr14:101733895:T:C	1.0553e-20	-4.44502e-10	-1.0334
101734272	chr14:101734272:T:C	1.19804e-21	-2.19528	-1.01385
101734813	chr14:101734813:G:C	1.20884e-20	-4.44502e-10	-0.897561
101735235	chr14:101735235:A:G	3.18664e-21	-0.769618	-1.46123
101735335	chr14:101735335:C:T	1.14151e-20	-4.44502e-10	-0.95487
101735457	chr14:101735457:C:T	1.22566e-20	-4.44502e-10	-0.88375
101735887	chr14:101735887:T:A	7.38276e-22	-2.21398	-1.47927
101736297	chr14:101736297:T:C	1.37736e-21	-1.94566	-1.12398
101736300	chr14:101736300:C:T	6.75596e-21	-4.44502e-10	-1.47939
101736500	chr14:101736500:A:T	6.75509e-21	-4.44502e-10	-1.47951
101736548	chr14:101736548:T:C	4.55914e-20	-4.44502e-10	0.429909
101736734	chr14:101736734:A:G	1.21806e-21	-2.19663	-0.995919
101737075	chr14:101737075:G:A	4.27254e-21	-1.9376	-4.62281e-10
101737418	chr14:101737418:C:G	1.0541e-20	-4.44502e-10	-1.03454
101737498	chr14:101737498:C:T	1.9876e-20	-4.44502e-10	-0.4003
101738143	chr14:101738143:T:C	1.19007e-21	-2.18919	-1.02661
101738194	chr14:101738194:C:T	1.20158e-21	-2.19176	-1.01441
101738235	chr14:101738235:A:G	1.19954e-21	-2.20039	-1.00749
101738459	chr14:101738459:C:T	4.11906e-20	-4.44502e-10	0.3284
101738640	chr14:101738640:G:A	1.19361e-21	-2.19618	-1.01665
101738934	chr14:101738934:A:G	1.27213e-21	-2.19939	-0.94973
101738935	chr14:101738935:C:A	1.24538e-21	-2.18605	-0.984314
101738996	chr14:101738996:A:G	1.17729e-21	-2.19456	-1.03203
101739980	chr14:101739980:T:C	1.31297e-21	-2.1723	-0.945215
101740975	chr14:101740975:G:C	1.09637e-21	-2.13167	-1.16613
101741592	chr14:101741592:C:T	1.20593e-21	-2.19585	-1.00671
101742237	chr14:101742237:G:A	2.91336e-20	-4.44502e-10	-0.0179185
101742430	chr14:101742430:C:T	6.75614e-21	-4.44502e-10	-1.47936
101742856	chr14:101742856:C:G	1.21679e-21	-2.21373	-0.979867
101743017	chr14:101743017:G:T	1.20598e-21	-2.19522	-1.0073
101743226	chr14:101743226:G:A	4.26368e-21	-1.93968	-4.62281e-10
101743704	chr14:101743704:G:A	1.26478e-21	-2.19072	-0.964194
101743833	chr14:101743833:T:C	1.02667e-21	-1.98342	-1.38006
101743849	chr14:101743849:C:T	7.59406e-21	-4.44502e-10	-1.36244
101744007	chr14:101744007:T:C	1.26122e-21	-2.19616	-0.961568
101744061	chr14:101744061:G:A	2.01e-21	-2.19895	-0.492729
101744609	chr14:101744609:C:A	1.21742e-21	-2.19703	-0.996043
101744663	chr14:101744663:G:A	1.24687e-21	-2.20187	-0.967306
101744984	chr14:101744984:C:T	1.77115e-21	-2.16756	-0.65062
101745138	chr14:101745138:A:G	8.55879e-22	-2.17393	-1.37151
101745495	chr14:101745495:T:G	1.20726e-20	-4.44502e-10	-0.898875
101745616	chr14:101745616:G:C	7.79328e-22	-2.16801	-1.47112
101745655	chr14:101745655:G:A	1.25896e-20	-4.44502e-10	-0.85694
101745896	chr14:101745896:C:G	8.49138e-22	-2.24269	-1.31066
101745900	chr14:101745900:A:G	7.90681e-22	-2.22455	-1.40012
101746155	chr14:101746155:C:G	6.75813e-21	-4.44502e-10	-1.47906
101746314	chr14:101746314:G:A	8.34457e-21	-4.44502e-10	-1.2682
101746353	chr14:101746353:C:T	1.185e-21	-2.20005	-1.02002
101746420	chr14:101746420:G:A	3.23162e-21	-2.21683	-4.62281e-10
101746427	chr14:101746427:G:A	7.46148e-21	-4.44502e-10	-1.38006
101746584	chr14:101746584:G:A	3.61687e-21	-2.1042	-4.62281e-10
101746799	chr14:101746799:T:C	1.26823e-21	-2.18321	-0.96898
101746891	chr14:101746891:C:T	3.73424e-21	-2.07227	-4.62281e-10
101746944	chr14:101746944:G:T	2.13396e-20	-4.44502e-10	-0.329245
101746979	chr14:101746979:C:T	6.75832e-21	-4.44502e-10	-1.47904
101747466	chr14:101747466:T:C	6.74108e-21	-4.44502e-10	-1.48159
101747526	chr14:101747526:C:T	7.35034e-21	-4.44502e-10	-1.39506
101747580	chr14:101747580:A:G	1.23039e-21	-2.19787	-0.984611
101747988	chr14:101747988:T:C	1.86615e-19	-4.44502e-10	1.83923
101748048	chr14:101748048:T:C	1.20727e-21	-2.19196	-1.00949
101748080	chr14:101748080:T:A	1.05328e-20	-4.44502e-10	-1.03532
101748112	chr14:101748112:C:G	1.30362e-21	-2.19341	-0.931259
101748538	chr14:101748538:C:T	6.73374e-21	-4.44502e-10	-1.48268
101748670	chr14:101748670:A:G	7.4806e-21	-4.44502e-10	-1.3775
101749031	chr14:101749031:T:C	1.23666e-21	-2.19511	-0.982289
101749131	chr14:101749131:T:A	6.73748e-21	-4.44502e-10	-1.48213
101749210	chr14:101749210:C:T	6.75615e-21	-4.44502e-10	-1.47936
101749668	chr14:101749668:C:T	3.27104e-21	-2.2047	-4.62281e-10
101750442	chr14:101750442:A:G	1.21348e-21	-2.20461	-0.991705
101750580	chr14:101750580:C:T	1.20884e-20	-4.44502e-10	-0.897561
101750814	chr14:101750814:T:C	1.2306e-21	-2.18938	-0.99293
101750857	chr14:101750857:G:C	6.7905e-21	-4.44502e-10	-1.47429
101751002	chr14:101751002:G:A	1.23238e-21	-2.20249	-0.978372
101751033	chr14:101751033:T:C	7.46148e-21	-4.44502e-10	-1.38006
101751055	chr14:101751055:C:T	7.00788e-21	-4.44502e-10	-1.44278
101751135	chr14:101751135:G:A	4.84911e-20	-4.44502e-10	0.491569
101751595	chr14:101751595:T:C	7.32222e-21	-4.44502e-10	-1.3989
101751701	chr14:101751701:A:T	1.05763e-20	-4.44502e-10	-1.0312
101751703	chr14:101751703:C:T	6.75608e-21	-4.44502e-10	-1.47937
101751754	chr14:101751754:A:T	1.2132e-21	-2.16576	-1.03078
101751787	chr14:101751787:A:G	1.22517e-21	-2.19515	-0.991585
101752449	chr14:101752449:G:A	1.23505e-21	-2.21178	-0.966919
101752506	chr14:101752506:G:A	1.25295e-21	-2.19684	-0.967473
101752633	chr14:101752633:A:C	1.25631e-21	-2.19516	-0.966472
101752768	chr14:101752768:T:C	6.74016e-21	-4.44502e-10	-1.48173
101752860	chr14:101752860:C:T	1.14673e-20	-4.44502e-10	-0.950312
101752968	chr14:101752968:A:G	1.25413e-21	-2.19666	-0.96671
101753002	chr14:101753002:A:C	1.25481e-21	-2.19845	-0.964383
101753035	chr14:101753035:C:G	6.78427e-21	-4.44502e-10	-1.4752
101753172	chr14:101753172:A:G	7.60085e-22	-2.18789	-1.47625
101753490	chr14:101753490:A:G	6.78928e-21	-4.44502e-10	-1.47447
101753653	chr14:101753653:AC:A	7.41456e-21	-4.44502e-10	-1.38637
101753715	chr14:101753715:T:C	1.21903e-21	-2.20987	-0.981892
101753755	chr14:101753755:A:C	1.05616e-20	-4.44502e-10	-1.03259
101753971	chr14:101753971:G:A	1.20979e-21	-2.20039	-0.998975
101754251	chr14:101754251:T:G	9.07122e-22	-2.19727	-1.29002
101754453	chr14:101754453:G:A	1.21444e-21	-2.19761	-0.997914
101754717	chr14:101754717:G:A	9.51706e-21	-4.44502e-10	-1.13673
101754836	chr14:101754836:A:G	1.22105e-21	-2.19299	-0.997112
101755247	chr14:101755247:T:C	1.2463e-21	-2.20287	-0.966766
101755464	chr14:101755464:C:T	1.23216e-20	-4.44502e-10	-0.878454
101755488	chr14:101755488:A:G	1.22888e-21	-2.18676	-0.996955
101756468	chr14:101756468:C:T	2.91091e-20	-4.44502e-10	-0.0187593
101756901	chr14:101756901:C:T	1.05505e-20	-4.44502e-10	-1.03364
101757006	chr14:101757006:G:A	1.24127e-21	-2.207	-0.96668
101757103	chr14:101757103:CTG:C	6.75614e-21	-4.44502e-10	-1.47936
101757246	chr14:101757246:C:A	3.7108e-20	-4.44502e-10	0.224023
101757589	chr14:101757589:C:A	1.05447e-20	-4.44502e-10	-1.03418
101757741	chr14:101757741:G:A	7.56442e-21	-4.44502e-10	-1.36636
101757819	chr14:101757819:G:A	6.75614e-21	-4.44502e-10	-1.47936
101758062	chr14:101758062:A:AG	9.35581e-21	-4.44502e-10	-1.15381
101758080	chr14:101758080:G:A	6.74105e-21	-4.44502e-10	-1.48159
101758159	chr14:101758159:T:C	1.23097e-21	-2.18758	-0.994429
101758181	chr14:101758181:C:G	4.08232e-20	-4.44502e-10	0.319439
101758361	chr14:101758361:G:A	1.24608e-21	-2.20555	-0.964256
101758470	chr14:101758470:A:C	2.5302e-20	-4.44502e-10	-0.158929
101758549	chr14:101758549:A:G	1.22758e-20	-4.44502e-10	-0.882178
101758612	chr14:101758612:C:T	6.77472e-21	-4.44502e-10	-1.47661
101758680	chr14:101758680:T:C	8.34372e-21	-4.44502e-10	-1.2683
101758862	chr14:101758862:T:C	6.83276e-21	-4.44502e-10	-1.46808
101758992	chr14:101758992:T:C	1.21155e-20	-4.44502e-10	-0.895328
101759237	chr14:101759237:G:A	1.18169e-21	-2.12375	-1.09912
101759608	chr14:101759608:G:T	1.06764e-21	-1.95438	-1.36998
101759857	chr14:101759857:G:GTTGT	1.24702e-21	-2.20271	-0.966344
101760038	chr14:101760038:C:T	4.62785e-20	-4.44502e-10	0.444866
101760671	chr14:101760671:G:A	1.01693e-20	-4.44502e-10	-1.07044
101760676	chr14:101760676:G:GT	1.02189e-21	-2.23546	-1.1327
101760891	chr14:101760891:G:A	8.13256e-21	-4.44502e-10	-1.29394
101761177	chr14:101761177:G:C	4.1356e-21	-1.97018	-4.62281e-10
101761419	chr14:101761419:G:A	7.65596e-21	-4.44502e-10	-1.35433
101761522	chr14:101761522:T:C	1.18428e-21	-1.94501	-1.27567
101762124	chr14:101762124:G:T	4.39491e-21	-1.90936	-4.62281e-10
101762125	chr14:101762125:C:A	4.73556e-21	-1.83471	-4.62281e-10
101762133	chr14:101762133:C:T	2.94759e-20	-4.44502e-10	-0.00623637
101762348	chr14:101762348:G:T	3.2593e-20	-4.44502e-10	0.094287
101763103	chr14:101763103:T:C	1.23239e-21	-2.21051	-0.970343
101763198	chr14:101763198:T:C	1.30116e-21	-2.21097	-0.915589
101763383	chr14:101763383:A:G	1.29188e-21	-2.22191	-0.911801
101763422	chr14:101763422:A:G	7.98099e-22	-2.13115	-1.48418
101763429	chr14:101763429:C:G	2.0724e-20	-4.44502e-10	-0.358521
101763552	chr14:101763552:T:C	4.69337e-20	-4.44502e-10	0.458925
101763659	chr14:101763659:G:A	4.6429e-20	-4.44502e-10	0.448114
101763743	chr14:101763743:T:G	6.75555e-21	-4.44502e-10	-1.47945
101763796	chr14:101763796:T:C	1.28614e-21	-2.21041	-0.927757
101763856	chr14:101763856:C:T	2.0585e-21	-2.21549	-0.45234
101764077	chr14:101764077:G:A	4.23996e-21	-1.82262	-0.122638
101764575	chr14:101764575:G:A	1.34721e-21	-2.21929	-0.872486
101764755	chr14:101764755:G:A	1.17182e-20	-4.44502e-10	-0.928669
101764786	chr14:101764786:G:C	6.75152e-21	-4.44502e-10	-1.48004
101765522	chr14:101765522:C:A	5.04848e-20	-4.44502e-10	0.531862
101765546	chr14:101765546:C:T	1.06489e-20	-4.44502e-10	-1.02435
101765548	chr14:101765548:T:G	1.05693e-20	-4.44502e-10	-1.03186
101765611	chr14:101765611:T:A	1.59387e-21	-2.18697	-0.736673
101765624	chr14:101765624:A:G	6.72342e-21	-4.44502e-10	-1.48421
101765629	chr14:101765629:A:G	1.20389e-21	-2.0966	-1.10765
101765631	chr14:101765631:A:G	1.70552e-21	-2.13602	-0.719927
101765954	chr14:101765954:C:T	1.3104e-20	-4.44502e-10	-0.816897
101766081	chr14:101766081:T:C	1.06429e-20	-4.44502e-10	-1.02492
101766188	chr14:101766188:C:T	4.34412e-21	-1.92099	-4.62281e-10
101766358	chr14:101766358:T:C	1.20884e-20	-4.44502e-10	-0.897561
101766625	chr14:101766625:G:A	1.04125e-20	-4.44502e-10	-1.04681
101766636	chr14:101766636:C:G	6.73821e-21	-4.44502e-10	-1.48202
101767423	chr14:101767423:T:C	1.96291e-21	-1.82896	-0.886424
101767870	chr14:101767870:T:A	2.08778e-21	-1.93786	-0.715852
101768131	chr14:101768131:A:G	4.38314e-20	-4.44502e-10	0.390539
101768313	chr14:101768313:G:C	6.72858e-21	-4.44502e-10	-1.48345
101768535	chr14:101768535:G:A	7.67507e-21	-4.44502e-10	-1.35183
101768725	chr14:101768725:C:T	6.74988e-21	-4.44502e-10	-1.48029
101768950	chr14:101768950:G:A	6.76591e-21	-4.44502e-10	-1.47791
101768986	chr14:101768986:G:A	1.05331e-20	-4.44502e-10	-1.03529
101769015	chr14:101769015:A:G	1.05361e-20	-4.44502e-10	-1.035
101769045	chr14:101769045:C:T	7.53884e-21	-4.44502e-10	-1.36974
101769067	chr14:101769067:A:G	1.91121e-20	-4.44502e-10	-0.439487
101769076	chr14:101769076:G:A	1.24539e-21	-2.10835	-1.06202
101770094	chr14:101770094:C:T	1.11254e-20	-4.44502e-10	-0.980578
101770347	chr14:101770347:A:AGT	8.26396e-21	-1.27791	-4.62281e-10
101770708	chr14:101770708:A:G	3.75873e-21	-2.06573	-4.62281e-10
101771202	chr14:101771202:A:G	4.36725e-21	-1.91568	-4.62281e-10
101772113	chr14:101772113:T:C	7.60998e-21	-4.44502e-10	-1.36035
101772293	chr14:101772293:A:G	1.94339e-21	-1.81864	-0.906733
101772593	chr14:101772593:G:A	7.63991e-21	-4.44502e-10	-1.35643
101772659	chr14:101772659:G:A	9.74186e-21	-4.44502e-10	-1.11338
101772976	chr14:101772976:C:G	7.45236e-21	-4.44502e-10	-1.38128
101773521	chr14:101773521:A:T	4.38488e-20	-4.44502e-10	0.390937
101773635	chr14:101773635:G:T	3.67803e-21	-2.08743	-4.62281e-10
101773941	chr14:101773941:T:C	7.61184e-21	-4.44502e-10	-1.36011
101774573	chr14:101774573:C:T	6.72606e-21	-4.44502e-10	-1.48382
101774576	chr14:101774576:G:A	6.81373e-21	-4.44502e-10	-1.47087
101774864	chr14:101774864:T:C	6.77879e-21	-4.44502e-10	-1.47601
101775198	chr14:101775198:A:G	9.62019e-21	-4.44502e-10	-1.12595
101775288	chr14:101775288:T:C	9.83667e-21	-4.44502e-10	-1.10369
101775421	chr14:101775421:G:A	6.77879e-21	-4.44502e-10	-1.47601
101775454	chr14:101775454:G:A	9.279e-21	-4.44502e-10	-1.16206
101775502	chr14:101775502:G:A	3.18076e-21	-2.23269	-4.62281e-10
101775735	chr14:101775735:A:G	2.26889e-21	-1.68513	-0.885391
101776225	chr14:101776225:C:T	6.18909e-21	-1.56702	-4.62281e-10
101776367	chr14:101776367:A:G	2.23386e-21	-1.82104	-0.765045
101776708	chr14:101776708:C:T	6.91892e-21	-4.44502e-10	-1.45555
101776843	chr14:101776843:G:A	8.22738e-21	-4.44502e-10	-1.28234
101776872	chr14:101776872:C:T	6.78397e-21	-4.44502e-10	-1.47525
101777310	chr14:101777310:A:G	1.20313e-20	-4.44502e-10	-0.902296
101777381	chr14:101777381:G:A	1.70967e-20	-4.44502e-10	-0.550925
101777885	chr14:101777885:G:A	6.82602e-21	-4.44502e-10	-1.46907
101777887	chr14:101777887:C:T	9.86403e-21	-4.44502e-10	-1.10092
101778139	chr14:101778139:G:A	3.15301e-21	-2.24145	-4.62281e-10
101778751	chr14:101778751:G:A	2.14841e-21	-1.65018	-0.974898
101780100	chr14:101780100:C:T	1.04721e-20	-4.44502e-10	-1.0411
101781060	chr14:101781060:T:C	1.95236e-21	-2.19958	-0.521189
101781802	chr14:101781802:C:G	2.14611e-21	-1.33055	-1.29561
101781903	chr14:101781903:T:C	1.40922e-20	-4.44502e-10	-0.744187
101783926	chr14:101783926:C:T	1.03424e-20	-4.44502e-10	-1.05355
101785202	chr14:101785202:T:C	3.37668e-21	-2.17292	-4.62281e-10
101785418	chr14:101785418:A:G	7.28311e-21	-4.44502e-10	-1.40425
101785993	chr14:101785993:T:C	1.97193e-21	-2.20421	-0.506594
101786910	chr14:101786910:A:G	4.78022e-21	-1.82532	-4.62281e-10
101787241	chr14:101787241:T:G	6.83244e-21	-4.44502e-10	-1.46813
101787253	chr14:101787253:G:A	1.11471e-19	-4.44502e-10	1.32395
101787586	chr14:101787586:AC:A	3.7492e-21	-1.21848	-0.849791
101787590	chr14:101787590:C:T	9.99518e-21	-4.44502e-10	-1.08771
101787594	chr14:101787594:T:C	2.54582e-21	-1.55181	-0.90355
101787600	chr14:101787600:A:G	8.66088e-22	-2.23598	-1.2976
101787847	chr14:101787847:G:A	2.9298e-20	-4.44502e-10	-0.0122919
101788672	chr14:101788672:T:C	6.86602e-21	-4.44502e-10	-1.46323
101789130	chr14:101789130:G:A	8.09992e-21	-4.44502e-10	-1.29796
101789491	chr14:101789491:C:T	4.79733e-21	-0.809199	-1.01255
101789505	chr14:101789505:G:A	2.08829e-21	-2.19313	-0.460339
101789564	chr14:101789564:G:A	8.27012e-21	-4.44502e-10	-1.27716
101789684	chr14:101789684:T:C	1.00768e-20	-4.44502e-10	-1.07957
101789725	chr14:101789725:G:C	1.79088e-20	-0.181702	-0.322816
101789728	chr14:101789728:C:T	1.88707e-20	0.352495	-0.804695
101790856	chr14:101790856:G:A	6.84113e-21	-4.44502e-10	-1.46686
101790951	chr14:101790951:T:A	7.73191e-21	-4.44502e-10	-1.34446
101790953	chr14:101790953:G:A	9.37943e-21	-4.44502e-10	-1.15129
101790962	chr14:101790962:C:T	1.72152e-20	0.26149	-0.80551
101791007	chr14:101791007:G:A	9.16137e-21	-4.44502e-10	-1.17482
101791262	chr14:101791262:T:G	4.12868e-21	-1.97185	-4.62281e-10
101791438	chr14:101791438:A:T	3.98867e-21	-2.00635	-4.62281e-10
101791447	chr14:101791447:A:G	1.64335e-20	-0.59049	-4.62281e-10
101792188	chr14:101792188:T:C	7.27211e-21	-4.44502e-10	-1.40576
101792325	chr14:101792325:G:A	5.80524e-21	-0.53345	-1.0976
101793022	chr14:101793022:C:T	4.77708e-21	-1.82598	-4.62281e-10
101793023	chr14:101793023:G:A	7.79141e-21	-4.44502e-10	-1.33679
101793130	chr14:101793130:G:A	2.23981e-21	-2.2024	-0.381021
101793423	chr14:101793423:C:G	4.29197e-21	-0.804235	-1.12883
101793692	chr14:101793692:A:G	7.27211e-21	-4.44502e-10	-1.40576
101794189	chr14:101794189:C:T	6.79822e-21	-4.44502e-10	-1.47315
101794324	chr14:101794324:A:T	2.54151e-19	-4.44502e-10	2.14812
101794986	chr14:101794986:G:A	9.30275e-21	-4.44502e-10	-1.1595
101795223	chr14:101795223:A:G	1.13669e-20	-0.174581	-0.784526
101795755	chr14:101795755:A:G	6.8345e-21	-4.44502e-10	-1.46783
101796305	chr14:101796305:G:A	6.9584e-21	-4.44502e-10	-1.44986
101796566	chr14:101796566:T:G	4.84281e-21	-0.69127	-1.12104
101796618	chr14:101796618:A:G	3.13515e-19	-4.44502e-10	2.35804
101796927	chr14:101796927:G:A	5.0443e-21	-0.593671	-1.17788
101796976	chr14:101796976:T:C	1.10856e-21	-2.073	-1.21375
101797127	chr14:101797127:A:C	1.01067e-21	-2.23772	-1.14147
101797870	chr14:101797870:C:G	1.38679e-19	-4.44502e-10	1.54235
101797935	chr14:101797935:C:T	8.04034e-21	-4.44502e-10	-1.30534
101798288	chr14:101798288:T:A	6.74675e-21	-4.44502e-10	-1.48075
101798422	chr14:101798422:G:T	2.17083e-21	-2.20964	-0.405064
101798692	chr14:101798692:T:G	5.66147e-21	-0.527726	-1.1284
101798898	chr14:101798898:A:G	1.6608e-20	-0.386615	-0.193312
101799224	chr14:101799224:C:T	3.32683e-21	-0.803637	-1.38415
101799394	chr14:101799394:G:A	1.43586e-20	-4.44502e-10	-0.72546
101799719	chr14:101799719:G:A	3.43251e-21	-0.739421	-1.4171
101799977	chr14:101799977:T:G	8.23144e-21	-4.44502e-10	-1.28185
101799996	chr14:101799996:C:T	3.18136e-21	-2.2325	-4.62281e-10
101800068	chr14:101800068:G:A	1.36781e-20	-4.44502e-10	-0.774011
101800157	chr14:101800157:G:A	3.27424e-21	-0.966469	-1.23726
101800270	chr14:101800270:C:T	3.25264e-21	-0.841438	-1.36891
101800406	chr14:101800406:T:A	4.55766e-21	-0.724563	-1.14844
101800461	chr14:101800461:G:C	6.9341e-21	-4.44502e-10	-1.45336
101800790	chr14:101800790:C:T	1.81854e-20	0.194484	-0.683674
101800865	chr14:101800865:T:C	3.29285e-21	-0.943701	-1.25436
101801631	chr14:101801631:A:G	6.93729e-21	-4.44502e-10	-1.4529
101801911	chr14:101801911:G:A	1.27266e-20	-0.846119	-4.62281e-10
101802316	chr14:101802316:G:A	8.79247e-21	-4.44502e-10	-1.21592
101802980	chr14:101802980:A:G	8.51995e-21	-0.570861	-0.67654
101803009	chr14:101803009:G:A	1.34476e-20	-4.44502e-10	-0.791008
101803079	chr14:101803079:T:C	4.44974e-21	-0.612041	-1.28492
101803450	chr14:101803450:C:T	2.9377e-21	-0.988545	-1.32364
101803875	chr14:101803875:G:A	4.79982e-21	-0.668075	-1.15316
101805206	chr14:101805206:C:T	3.48618e-21	-0.967539	-1.17347
101807950	chr14:101807950:G:A	6.94766e-21	-4.44502e-10	-1.45141
101808234	chr14:101808234:A:T	5.11599e-21	-1.75744	-4.62281e-10
101808343	chr14:101808343:G:A	8.64379e-21	-4.44502e-10	-1.23297
101808405	chr14:101808405:G:A	4.82506e-21	-0.693561	-1.12243
101808561	chr14:101808561:T:C	4.2544e-21	-0.849689	-1.09217
101808816	chr14:101808816:G:A	8.55103e-21	-4.44502e-10	-1.24376
101809219	chr14:101809219:G:A	7.50962e-21	-4.44502e-10	-1.37363
101810380	chr14:101810380:T:C	3.83852e-21	-0.93508	-1.10965
101810391	chr14:101810391:G:T	2.76782e-21	-1.17787	-1.19388
101810822	chr14:101810822:T:C	7.5683e-21	-4.44502e-10	-1.36584
101811129	chr14:101811129:A:C	6.17863e-21	-1.56871	-4.62281e-10
101811535	chr14:101811535:G:A	8.35269e-21	-4.44502e-10	-1.26723
101811872	chr14:101811872:A:T	5.2523e-21	-1.34493	-0.386212
101811962	chr14:101811962:C:T	6.86036e-21	-4.44502e-10	-1.46405
101813506	chr14:101813506:C:T	7.49699e-21	-4.44502e-10	-1.37531
101813578	chr14:101813578:C:T	8.44299e-21	-4.44502e-10	-1.25647
101814112	chr14:101814112:A:G	8.84906e-21	-4.44502e-10	-1.2095
101814315	chr14:101814315:C:A	8.07251e-21	-4.44502e-10	-1.30135
101814392	chr14:101814392:G:A	4.70767e-21	-1.84062	-4.62281e-10
101814678	chr14:101814678:G:A	8.75746e-21	-4.44502e-10	-1.2199
101814778	chr14:101814778:T:A	8.01231e-21	-4.44502e-10	-1.30883
101814788	chr14:101814788:T:C	6.73934e-21	-4.44502e-10	-1.48185
101815126	chr14:101815126:C:T	6.3736e-21	-0.87314	-0.664506
101815149	chr14:101815149:C:T	1.79152e-21	-2.23016	-0.576587
101815273	chr14:101815273:A:C	6.90016e-21	-4.44502e-10	-1.45827
101815461	chr14:101815461:T:C	7.18211e-21	-4.44502e-10	-1.41822
101815741	chr14:101815741:C:T	4.56988e-21	-1.87032	-4.62281e-10
101815794	chr14:101815794:C:T	3.35255e-21	-2.18009	-4.62281e-10
101816140	chr14:101816140:T:C	1.0267e-20	-4.44502e-10	-1.06087
101816299	chr14:101816299:G:A	8.60816e-22	-2.10442	-1.43527
101816508	chr14:101816508:C:A	1.11564e-20	-4.44502e-10	-0.977795
101817208	chr14:101817208:G:A	1.55944e-20	-4.44502e-10	-0.642897
101817305	chr14:101817305:A:G	1.09653e-20	-4.44502e-10	-0.995077
101817521	chr14:101817521:C:T	1.33994e-21	-2.2408	-0.856391
101818115	chr14:101818115:C:T	7.63506e-21	-4.44502e-10	-1.35706
101818156	chr14:101818156:C:T	1.0852e-20	-4.44502e-10	-1.00546
101818742	chr14:101818742:T:C	2.85201e-20	-1.76641	1.7272
101818942	chr14:101818942:A:C	8.87006e-20	1.1013	-0.00583964
101819008	chr14:101819008:A:G	9.48294e-21	-4.44502e-10	-1.14032
101819209	chr14:101819209:TC:T	6.81891e-21	-4.44502e-10	-1.47011
101819470	chr14:101819470:A:G	6.74005e-21	-4.44502e-10	-1.48174
101819963	chr14:101819963:G:A	3.21956e-20	-1.23459	1.31661
101820391	chr14:101820391:G:A	1.05373e-20	-4.44502e-10	-1.03489
101820420	chr14:101820420:C:T	6.87869e-21	-4.44502e-10	-1.46138
101820679	chr14:101820679:A:G	4.72239e-20	-1.568	2.03309
101820695	chr14:101820695:T:C	1.39493e-21	-2.24153	-0.815436
101820725	chr14:101820725:C:G	3.10242e-20	-1.52632	1.57128
101820912	chr14:101820912:A:G	1.10028e-20	-4.44502e-10	-0.99166
101821135	chr14:101821135:G:A	7.5291e-21	-4.44502e-10	-1.37104
101821231	chr14:101821231:T:G	5.64333e-21	-1.26867	-0.390664
101821526	chr14:101821526:A:G	6.82265e-21	-4.44502e-10	-1.46956
101821648	chr14:101821648:G:A	3.38905e-21	-2.16926	-4.62281e-10
101821806	chr14:101821806:G:A	1.75576e-20	0.919777	-1.4441
101821876	chr14:101821876:C:T	3.26213e-21	-2.20743	-4.62281e-10
101822000	chr14:101822000:A:G	3.94504e-21	-0.533469	-1.48388
101822326	chr14:101822326:A:G	8.11835e-20	-1.75521	2.76211
101822766	chr14:101822766:C:CTTATGCGT	7.61966e-21	-4.44502e-10	-1.35908
101822997	chr14:101822997:C:T	2.29188e-21	-2.00233	-0.558112
101823376	chr14:101823376:T:C	6.97134e-21	-4.44502e-10	-1.448
101824005	chr14:101824005:T:C	2.7654e-20	-4.44502e-10	-0.0700398
101824693	chr14:101824693:C:T	1.67707e-20	-4.44502e-10	-0.570178
101824851	chr14:101824851:A:C	6.72625e-21	-4.44502e-10	-1.48379
101824988	chr14:101824988:G:C	7.04178e-21	-4.44502e-10	-1.43795
101825158	chr14:101825158:A:G	1.29996e-20	-4.44502e-10	-0.824892
101825258	chr14:101825258:T:G	6.54532e-21	-1.72952	0.218458
101825268	chr14:101825268:T:C	6.91779e-21	-4.44502e-10	-1.45571
101825785	chr14:101825785:G:A	6.59134e-20	0.632992	0.165539
101826080	chr14:101826080:T:C	3.79823e-21	-2.05528	-4.62281e-10
101826183	chr14:101826183:GTC:G	6.68047e-20	0.593908	0.218055
101827924	chr14:101827924:C:CT	6.89302e-21	-4.44502e-10	-1.4593
101828160	chr14:101828160:T:G	9.39246e-21	-4.44502e-10	-1.1499
101828247	chr14:101828247:G:T	6.76926e-21	-4.44502e-10	-1.47742
101828268	chr14:101828268:C:T	3.50956e-20	0.844794	-0.676531
101828347	chr14:101828347:A:T	6.95177e-21	-4.44502e-10	-1.45081
101828747	chr14:101828747:G:A	6.7233e-21	-4.44502e-10	-1.48423
101828809	chr14:101828809:C:G	1.32227e-20	-1.92355	1.11568
101828877	chr14:101828877:T:C	6.05371e-21	-1.69718	0.108038
101829006	chr14:101829006:A:G	9.93222e-21	-1.72211	0.62808
101829258	chr14:101829258:A:G	8.45482e-21	-4.44502e-10	-1.25507
101829609	chr14:101829609:G:A	8.84846e-21	-4.44502e-10	-1.20957
101829681	chr14:101829681:G:A	5.56529e-21	-1.68353	0.0102726
101829701	chr14:101829701:T:C	1.76245e-21	-1.34033	-1.48277
101829993	chr14:101829993:C:T	1.97998e-20	-4.44502e-10	-0.404139
101830046	chr14:101830046:C:T	7.03003e-21	-4.44502e-10	-1.43962
101830082	chr14:101830082:A:G	1.78828e-20	-4.44502e-10	-0.505971
101830147	chr14:101830147:A:G	3.59501e-20	0.752462	-0.560142
101830195	chr14:101830195:G:T	1.02236e-20	-4.44502e-10	-1.06511
101830241	chr14:101830241:C:T	2.00596e-20	0.355544	-0.746647
101830403	chr14:101830403:G:A	3.29013e-21	-1.94074	-0.258146
101831421	chr14:101831421:T:C	6.9488e-21	-1.75081	0.299572
101831865	chr14:101831865:T:C	1.03712e-20	-4.44502e-10	-1.05078
101832407	chr14:101832407:T:C	6.787e-21	-4.44502e-10	-1.4748
101832410	chr14:101832410:T:C	7.25252e-21	-4.44502e-10	-1.40846
101832550	chr14:101832550:G:A	2.08672e-21	-1.27301	-1.38121
101832704	chr14:101832704:G:T	1.12183e-20	-4.44502e-10	-0.972265
101832745	chr14:101832745:G:A	8.79921e-21	-4.44502e-10	-1.21515
101832825	chr14:101832825:C:T	1.86407e-20	-4.44502e-10	-0.464463
101832845	chr14:101832845:T:C	8.01909e-21	-1.74724	0.439254
101832996	chr14:101832996:A:G	8.36489e-21	-1.74624	0.480471
101833083	chr14:101833083:T:C	1.4937e-21	-1.55499	-1.43356
101833117	chr14:101833117:G:A	7.11918e-21	-4.44502e-10	-1.42702
101833432	chr14:101833432:GT:G	1.3196e-20	-4.44502e-10	-0.809895
101833897	chr14:101833897:G:T	8.24681e-21	-4.44502e-10	-1.27998
101833951	chr14:101833951:G:A	1.0405e-20	-4.44502e-10	-1.04753
101833970	chr14:101833970:G:A	7.97089e-21	-4.44502e-10	-1.31401
101834021	chr14:101834021:T:C	1.00295e-20	-4.44502e-10	-1.08428
101834189	chr14:101834189:C:T	2.07748e-21	-1.3832	-1.27545
101834740	chr14:101834740:G:A	1.95362e-20	-4.44502e-10	-0.417541
101835092	chr14:101835092:C:T	3.1093e-21	-0.846967	-1.40845
101835326	chr14:101835326:C:T	1.25811e-20	-4.44502e-10	-0.857612
101835426	chr14:101835426:A:G	2.32654e-21	-1.38605	-1.15938
101835499	chr14:101835499:C:T	7.99953e-20	0.404798	0.587359
101835562	chr14:101835562:A:G	7.82967e-21	-4.44502e-10	-1.33189
101835706	chr14:101835706:C:G	1.00268e-20	-4.44502e-10	-1.08455
101835752	chr14:101835752:G:GCCGTCC	1.04168e-20	-4.44502e-10	-1.04639
101835755	chr14:101835755:G:A	1.70161e-20	-4.44502e-10	-0.555651
101835965	chr14:101835965:C:T	4.66427e-20	0.291952	0.160754
101836035	chr14:101836035:A:G	8.76703e-20	0.431861	0.651911
101836297	chr14:101836297:G:A	1.19842e-20	-4.44502e-10	-0.906218
101836570	chr14:101836570:T:C	6.01888e-21	-1.90715	0.312245
101836813	chr14:101836813:C:T	7.09178e-21	-4.44502e-10	-1.43087
101836955	chr14:101836955:G:A	4.05221e-21	-1.99055	-4.62281e-10
101837300	chr14:101837300:C:T	3.03815e-19	1.19615	1.13046
101837335	chr14:101837335:T:C	6.39895e-21	-1.88967	0.355994
101837367	chr14:101837367:C:G	6.11353e-21	-1.87988	0.300577
101837427	chr14:101837427:G:A	3.25692e-21	-2.20903	-4.62281e-10
101837443	chr14:101837443:G:A	4.06187e-20	0.225178	0.0892409
101837516	chr14:101837516:T:C	6.7347e-21	-4.44502e-10	-1.48254
101837933	chr14:101837933:A:G	7.36024e-21	-4.44502e-10	-1.39372
101837964	chr14:101837964:T:C	8.09462e-21	-4.44502e-10	-1.29861
101838055	chr14:101838055:T:C	5.68621e-21	-1.88863	0.23686
101838212	chr14:101838212:C:T	7.36541e-21	-4.44502e-10	-1.39302
101838272	chr14:101838272:G:T	1.68734e-19	1.15199	0.586526
101838294	chr14:101838294:A:C	1.56624e-21	-1.4569	-1.48423
101838543	chr14:101838543:G:A	2.48456e-21	-1.14056	-1.33916
101838586	chr14:101838586:T:C	5.38454e-21	-1.89706	0.190785
101838819	chr14:101838819:G:A	9.23714e-21	-4.44502e-10	-1.16658
101839176	chr14:101839176:T:C	1.13298e-20	-4.44502e-10	-0.962377
101839505	chr14:101839505:C:G	2.1437e-20	-4.44502e-10	-0.324691
101839725	chr14:101839725:C:G	1.50096e-21	-1.74876	-1.23494
101839744	chr14:101839744:A:C	3.89771e-21	-2.02942	-4.62281e-10
101840144	chr14:101840144:C:T	7.03032e-21	-4.44502e-10	-1.43958
101840384	chr14:101840384:GCAGC:G	2.05641e-21	-1.26085	-1.408
101840682	chr14:101840682:G:C	8.79504e-21	-4.44502e-10	-1.21562
101840731	chr14:101840731:A:G	2.08728e-21	-1.55758	-1.09637
101841007	chr14:101841007:C:G	2.10999e-21	-1.22726	-1.41586
101841043	chr14:101841043:T:C	1.7631e-21	-2.19805	-0.624681
101841194	chr14:101841194:C:T	1.37997e-21	-1.72292	-1.34482
101841511	chr14:101841511:C:T	3.07556e-20	-4.44502e-10	0.0362622
101841522	chr14:101841522:G:A	3.08771e-20	-4.44502e-10	0.0402024
101841810	chr14:101841810:C:A	2.09361e-21	-1.41499	-1.23593
101841910	chr14:101841910:A:G	6.76062e-21	-4.44502e-10	-1.4787
101842375	chr14:101842375:C:T	1.00936e-20	-4.44502e-10	-1.07791
101842863	chr14:101842863:A:G	3.45491e-20	-4.44502e-10	0.152572
101843313	chr14:101843313:C:T	6.75437e-21	-4.44502e-10	-1.47962
101844081	chr14:101844081:C:G	8.39808e-21	-4.44502e-10	-1.26181
101844099	chr14:101844099:A:G	7.20968e-20	-4.44502e-10	0.888199
101844288	chr14:101844288:G:T	8.58339e-21	-4.44502e-10	-1.23998
101844352	chr14:101844352:A:G	1.59851e-20	-4.44502e-10	-0.618155
101844354	chr14:101844354:G:A	7.92159e-21	-4.44502e-10	-1.32022
101844659	chr14:101844659:G:A	1.37752e-20	-4.44502e-10	-0.76694
101844666	chr14:101844666:G:A	7.20784e-22	-2.23388	-1.48335
101844757	chr14:101844757:A:G	8.90202e-21	-4.44502e-10	-1.20353
101845043	chr14:101845043:G:A	3.09717e-21	-2.15876	-0.100567
101845179	chr14:101845179:C:T	2.7255e-20	-4.44502e-10	-0.0845737
101846094	chr14:101846094:C:T	9.06141e-21	-4.44502e-10	-1.18579
101846261	chr14:101846261:G:A	6.72898e-21	-4.44502e-10	-1.48339
101846416	chr14:101846416:G:A	3.22706e-21	-2.21824	-4.62281e-10
101846995	chr14:101846995:A:C	1.96159e-20	-4.44502e-10	-0.413472
101847217	chr14:101847217:G:GA	6.754e-21	-4.44502e-10	-1.47968
101847732	chr14:101847732:A:G	6.24866e-21	-0.13188	-1.42556
101847900	chr14:101847900:A:C	1.28003e-20	-4.44502e-10	-0.840338
101847918	chr14:101847918:T:C	3.58408e-20	0.508667	-0.319393
101847963	chr14:101847963:G:A	8.0471e-21	0.0361824	-1.34068
101848011	chr14:101848011:A:G	1.41349e-20	0.111858	-0.853019
101848023	chr14:101848023:C:G	5.35083e-21	-0.245833	-1.46673
101848046	chr14:101848046:T:C	2.26587e-20	0.514223	-0.783491
101848658	chr14:101848658:C:T	8.01533e-21	-4.44502e-10	-1.30845
101848689	chr14:101848689:A:G	4.97544e-20	1.18517	-0.667882
101848720	chr14:101848720:G:A	3.33342e-21	-2.18581	-4.62281e-10
101848834	chr14:101848834:A:G	7.17868e-21	0.0515298	-1.47023
101849122	chr14:101849122:C:T	1.97745e-20	0.402481	-0.807899
101849860	chr14:101849860:A:G	4.48071e-20	0.907365	-0.494809
101850006	chr14:101850006:C:G	4.23744e-20	0.935186	-0.578452
101850057	chr14:101850057:G:A	4.77763e-20	1.07303	-0.596312
101850136	chr14:101850136:GC:G	3.41165e-20	1.47511	-1.33514
101850308	chr14:101850308:C:T	8.18698e-21	-4.44502e-10	-1.28727
101850915	chr14:101850915:G:A	8.07705e-21	0.0755204	-1.3763
101851012	chr14:101851012:G:A	4.33665e-20	0.941159	-0.561283
101851212	chr14:101851212:A:G	4.35827e-20	0.895286	-0.510436
101851487	chr14:101851487:C:T	1.85697e-21	-1.33858	-1.43228
101851514	chr14:101851514:G:A	3.97698e-20	0.930946	-0.637649
101851820	chr14:101851820:T:C	1.0896e-20	-4.44502e-10	-1.00142
101851823	chr14:101851823:A:G	6.77894e-21	-4.44502e-10	-1.47599
101851884	chr14:101851884:C:T	1.79102e-21	-1.37423	-1.4328
101851994	chr14:101851994:T:C	1.81159e-19	1.57251	0.237057
101852006	chr14:101852006:C:T	1.52004e-21	-2.24289	-0.728182
101852091	chr14:101852091:A:G	9.7836e-21	0.211971	-1.32107
101852720	chr14:101852720:T:C	6.28474e-19	3.04458	0.00890508
101853157	chr14:101853157:A:G	9.78895e-22	-2.18146	-1.22968
101853339	chr14:101853339:G:A	7.63683e-22	-2.20458	-1.45483
101853521	chr14:101853521:A:C	1.92747e-20	-4.44502e-10	-0.431016
101853566	chr14:101853566:G:A	2.53508e-21	-1.00033	-1.45926
101854873	chr14:101854873:T:C	1.25238e-20	-4.44502e-10	-0.862181
101854996	chr14:101854996:C:T	3.19803e-21	-2.22728	-4.62281e-10
101855102	chr14:101855102:A:G	9.34825e-19	3.33819	0.112354
101855486	chr14:101855486:T:C	1.21155e-21	-1.7579	-1.44002
101855861	chr14:101855861:T:C	1.01399e-21	-2.13412	-1.2418
101855943	chr14:101855943:A:G	1.11367e-19	-4.44502e-10	1.32302
101855967	chr14:101855967:C:T	7.10617e-21	-1.42885	-4.62281e-10
101856659	chr14:101856659:C:G	1.85739e-20	0.998787	-1.46684
101856756	chr14:101856756:T:C	8.4649e-22	-2.14679	-1.40967
101856931	chr14:101856931:A:G	1.2328e-21	-2.05447	-1.12606
101857339	chr14:101857339:T:A	2.11981e-20	1.143	-1.47889
101857552	chr14:101857552:CAGTT:C	8.83827e-22	-2.14654	-1.36676
101857928	chr14:101857928:T:C	4.01928e-21	-1.84886	-0.149844
101858159	chr14:101858159:A:G	3.10106e-21	-1.70321	-0.554857
101858838	chr14:101858838:G:A	8.8431e-22	-2.23451	-1.27824
101858850	chr14:101858850:A:T	7.9641e-22	-2.17534	-1.44211
101859400	chr14:101859400:T:C	8.88422e-22	-2.07394	-1.43418
101859541	chr14:101859541:G:A	3.26339e-21	-2.20705	-4.62281e-10
101859560	chr14:101859560:T:A	1.42638e-20	-0.732084	-4.62281e-10
101859599	chr14:101859599:A:G	7.94104e-21	-1.31777	-4.62281e-10
101859682	chr14:101859682:A:G	2.56249e-21	-1.9127	-0.536134
101859750	chr14:101859750:G:A	3.22096e-21	-2.22013	-4.62281e-10
101860103	chr14:101860103:T:C	9.92415e-21	-4.44502e-10	-1.09484
101860317	chr14:101860317:C:T	7.17504e-21	-1.4192	-4.62281e-10
101860454	chr14:101860454:A:G	1.05325e-20	-1.01742	-0.0179249
101860586	chr14:101860586:A:C	8.28496e-21	-4.44502e-10	-1.27537
101860763	chr14:101860763:C:T	1.06696e-20	-4.44502e-10	-1.02241
101861004	chr14:101861004:G:A	6.8073e-21	-4.44502e-10	-1.47182
101861074	chr14:101861074:CCTT:C	6.72372e-21	-4.44502e-10	-1.48417
101861237	chr14:101861237:A:G	3.50815e-21	-2.13472	-4.62281e-10
101861481	chr14:101861481:T:C	1.10387e-21	-2.17774	-1.11325
101861601	chr14:101861601:A:G	8.12733e-21	-4.44502e-10	-1.29458
101861682	chr14:101861682:G:A	1.68878e-20	0.787079	-1.3503
101861704	chr14:101861704:G:A	5.57123e-21	-1.6722	-4.62281e-10
101862608	chr14:101862608:A:G	1.00385e-21	-2.08448	-1.30148
101862761	chr14:101862761:T:C	2.92655e-21	-0.993693	-1.32229
101862769	chr14:101862769:A:AATATAGTT	1.12287e-20	0.281832	-1.25317
101862891	chr14:101862891:C:G	1.26099e-20	-4.44502e-10	-0.855327
101862982	chr14:101862982:C:T	1.4323e-21	-2.13911	-0.891422
101863418	chr14:101863418:C:A	1.77078e-20	-0.861747	0.345944
101863420	chr14:101863420:G:C	1.09374e-21	-2.09523	-1.20497
101863498	chr14:101863498:T:C	1.43878e-21	-2.24251	-0.783508
101863543	chr14:101863543:C:T	7.18841e-21	-4.44502e-10	-1.41734
101863650	chr14:101863650:A:C	7.18564e-21	-4.44502e-10	-1.41773
101863671	chr14:101863671:C:T	7.12571e-21	-4.44502e-10	-1.4261
101863735	chr14:101863735:A:G	1.01738e-20	0.277751	-1.34775
101863916	chr14:101863916:A:G	8.09569e-22	-2.1469	-1.45417
101864423	chr14:101864423:A:G	1.02762e-21	-2.02371	-1.33885
101864546	chr14:101864546:G:A	1.05423e-20	-4.44502e-10	-1.03441
101864735	chr14:101864735:C:T	1.0573e-21	-2.23477	-1.09933
101865270	chr14:101865270:A:G	2.87504e-21	-1.89487	-0.438879
101865433	chr14:101865433:T:G	1.21714e-19	-4.44502e-10	1.41186
101865466	chr14:101865466:A:T	1.11776e-19	-4.44502e-10	1.32668
101865525	chr14:101865525:A:G	4.11101e-21	-0.916033	-1.06011
101866272	chr14:101866272:G:A	6.74963e-21	-4.44502e-10	-1.48032
101866834	chr14:101866834:A:C	1.4819e-20	-4.44502e-10	-0.6939
101866897	chr14:101866897:C:T	7.88091e-22	-2.20561	-1.42235
101867138	chr14:101867138:A:G	9.40693e-21	-4.44502e-10	-1.14836
101867517	chr14:101867517:C:T	2.5873e-21	-2.08624	-0.352951
101867754	chr14:101867754:A:G	1.06112e-21	-2.11154	-1.21894
101868856	chr14:101868856:A:G	1.79506e-20	-4.44502e-10	-0.502189
101868941	chr14:101868941:G:A	8.35797e-22	-2.19244	-1.37674
101869450	chr14:101869450:T:C	1.04388e-20	-4.44502e-10	-1.04428
101869872	chr14:101869872:G:A	2.49564e-21	-1.5685	-0.906763
101870294	chr14:101870294:A:G	1.13276e-21	-1.90488	-1.36028
101870500	chr14:101870500:C:T	2.32914e-21	-1.06632	-1.47799
101870936	chr14:101870936:A:G	1.39169e-20	-4.44502e-10	-0.756704
101871141	chr14:101871141:A:C	5.01236e-21	-1.7779	-4.62281e-10
101871236	chr14:101871236:TG:T	2.03771e-21	-1.62677	-1.05122
101871298	chr14:101871298:G:A	2.27822e-21	-1.48564	-1.08077
101871330	chr14:101871330:C:T	1.13504e-21	-1.96205	-1.3011
101871393	chr14:101871393:A:G	1.1623e-21	-1.84909	-1.39032
101871623	chr14:101871623:G:A	2.45087e-19	-4.44502e-10	2.1118
101871775	chr14:101871775:A:G	1.21069e-21	-1.90271	-1.29591
101871871	chr14:101871871:T:C	9.81153e-21	-4.44502e-10	-1.10625
101872641	chr14:101872641:A:G	7.31065e-21	-4.44502e-10	-1.40048
101873204	chr14:101873204:C:T	9.37493e-22	-2.06763	-1.38672
101873224	chr14:101873224:T:G	9.25568e-22	-2.08603	-1.38112
101873263	chr14:101873263:T:C	1.31673e-21	-2.02561	-1.08905
101873843	chr14:101873843:G:A	2.3088e-21	-1.91483	-0.638255
101874312	chr14:101874312:A:G	1.26938e-20	-4.44502e-10	-0.848699
101874396	chr14:101874396:G:A	2.75979e-20	-4.44502e-10	-0.0720728
101874589	chr14:101874589:T:C	2.98355e-19	-4.44502e-10	2.30847
101874778	chr14:101874778:C:T	6.77942e-21	-4.44502e-10	-1.47592
101874946	chr14:101874946:G:A	2.00919e-21	-1.68193	-1.01015
101875351	chr14:101875351:G:A	1.52625e-20	-4.44502e-10	-0.664409
101875481	chr14:101875481:A:T	1.05876e-21	-2.03314	-1.29958
101875720	chr14:101875720:A:G	2.17948e-20	-4.44502e-10	-0.308138
101875854	chr14:101875854:C:T	1.33324e-20	-4.44502e-10	-0.799613
101875979	chr14:101875979:G:A	2.66353e-20	-4.44502e-10	-0.107575
101875989	chr14:101875989:C:G	1.85269e-20	-4.44502e-10	-0.470589
101875992	chr14:101875992:T:G	1.61197e-20	-4.44502e-10	-0.609769
101876158	chr14:101876158:G:A	6.01234e-21	-1.596	-4.62281e-10
101876409	chr14:101876409:G:A	2.36839e-21	-1.93532	-0.592281
101876414	chr14:101876414:C:T	9.44518e-21	-4.44502e-10	-1.14431
101876603	chr14:101876603:A:G	1.33834e-21	-2.14337	-0.955011
101876766	chr14:101876766:C:G	1.75281e-21	-2.16638	-0.662206
101876774	chr14:101876774:C:T	7.92661e-21	-4.44502e-10	-1.31959
101876836	chr14:101876836:C:T	1.53768e-21	-2.17047	-0.789069
101876885	chr14:101876885:T:C	1.717e-21	-2.21952	-0.629712
101877198	chr14:101877198:C:G	3.75895e-21	-2.06567	-4.62281e-10
101877280	chr14:101877280:G:A	7.6993e-22	-2.2402	-1.41107
101877394	chr14:101877394:C:T	4.2077e-20	-4.44502e-10	0.34969
101877395	chr14:101877395:C:A	1.14941e-20	-4.44502e-10	-0.947978
101877917	chr14:101877917:C:T	1.40878e-20	-1.43836	0.693855
101878037	chr14:101878037:G:A	1.20258e-21	-2.20545	-0.999894
101878248	chr14:101878248:A:G	1.55106e-21	-2.16511	-0.785765
101878348	chr14:101878348:A:C	1.61484e-21	-2.15164	-0.758941
101878448	chr14:101878448:G:A	2.83467e-19	3.71118	-1.45389
101879108	chr14:101879108:A:G	1.74414e-20	-4.44502e-10	-0.530964
101879415	chr14:101879415:G:A	6.3511e-21	-1.54118	-4.62281e-10
101879843	chr14:101879843:G:A	1.58905e-21	-2.23223	-0.694445
101880026	chr14:101880026:G:A	7.24903e-21	-1.40894	-4.62281e-10
101880221	chr14:101880221:T:C	1.16228e-21	-2.10527	-1.13416
101880336	chr14:101880336:G:A	7.19205e-22	-2.2363	-1.48312
101880393	chr14:101880393:C:T	1.50629e-21	-2.12878	-0.851385
101880411	chr14:101880411:A:G	1.29298e-21	-2.23518	-0.897688
101880496	chr14:101880496:G:A	8.53686e-21	-4.44502e-10	-1.24542
101880531	chr14:101880531:C:T	9.87814e-22	-2.17311	-1.22896
101880659	chr14:101880659:T:C	2.64813e-21	-2.23688	-0.179079
101880712	chr14:101880712:G:A	7.4959e-21	-4.44502e-10	-1.37545
101880718	chr14:101880718:A:G	7.58455e-21	-4.44502e-10	-1.3637
101881216	chr14:101881216:G:A	1.28758e-21	-2.17403	-0.96302
101881315	chr14:101881315:A:G	1.73567e-21	-2.23204	-0.606383
101881389	chr14:101881389:G:A	6.97913e-21	-4.44502e-10	-1.44689
101881455	chr14:101881455:G:A	1.6612e-21	-2.10019	-0.782075
101881696	chr14:101881696:T:C	3.62522e-21	-1.74201	-0.359885
101881777	chr14:101881777:G:A	7.16472e-21	-4.44502e-10	-1.42064
101881931	chr14:101881931:G:A	3.62645e-21	-1.7665	-0.33506
101881937	chr14:101881937:T:C	2.25048e-21	-2.23031	-0.348359
101882021	chr14:101882021:A:G	2.62843e-21	-2.14707	-0.276357
101882276	chr14:101882276:C:T	8.11129e-21	-4.44502e-10	-1.29655
101882709	chr14:101882709:G:A	1.68012e-21	-2.24232	-0.62862
101883181	chr14:101883181:T:A	6.727e-21	-4.44502e-10	-1.48368
101883203	chr14:101883203:C:T	3.33111e-21	-1.87915	-0.307356
101883570	chr14:101883570:A:G	2.76208e-21	-1.84643	-0.527397
101883663	chr14:101883663:G:A	1.05255e-21	-2.19891	-1.13969
101884059	chr14:101884059:A:G	3.67172e-21	-1.79223	-0.296922
101884064	chr14:101884064:T:C	1.51801e-20	-4.44502e-10	-0.669826
101884076	chr14:101884076:G:A	8.08047e-21	-4.44502e-10	-1.30036
101884182	chr14:101884182:A:G	1.29827e-20	-4.44502e-10	-0.826197
101884200	chr14:101884200:A:T	4.70325e-20	1.90494	-1.44391
101884215	chr14:101884215:C:G	1.73739e-21	-2.04004	-0.797381
101884225	chr14:101884225:T:G	1.77485e-21	-2.0285	-0.7876
101884230	chr14:101884230:C:A	7.39977e-22	-2.22491	-1.46604
101885085	chr14:101885085:G:A	7.30773e-22	-2.22742	-1.47605
101885291	chr14:101885291:T:A	4.45643e-21	-0.650492	-1.24497
101885517	chr14:101885517:C:T	8.61888e-21	-4.44502e-10	-1.23586
101885663	chr14:101885663:G:A	6.95796e-20	2.32853	-1.47587
101885831	chr14:101885831:A:G	5.51504e-20	1.7023	-1.08204
101886030	chr14:101886030:C:G	3.14776e-21	-2.24312	-4.62281e-10
101886088	chr14:101886088:T:C	8.43367e-22	-2.13331	-1.42685
101886097	chr14:101886097:C:T	4.02057e-21	-1.99839	-4.62281e-10
101886154	chr14:101886154:A:G	8.45829e-21	-4.44502e-10	-1.25466
101886160	chr14:101886160:A:G	8.77488e-21	-4.44502e-10	-1.21792
101886462	chr14:101886462:G:A	1.05231e-21	-2.12144	-1.21739
101886773	chr14:101886773:TGGA:T	1.12374e-21	-2.12217	-1.15098
101886890	chr14:101886890:C:T	5.28607e-21	-1.72474	-4.62281e-10
101887454	chr14:101887454:T:C	4.33151e-21	-0.81021	-1.11368
101887523	chr14:101887523:G:A	2.69401e-19	3.61711	-1.41072
101887785	chr14:101887785:A:G	7.35084e-22	-2.22396	-1.47362
101887871	chr14:101887871:G:C	6.73331e-21	-4.44502e-10	-1.48274
101888213	chr14:101888213:A:T	1.68876e-20	-4.44502e-10	-0.563234
101888248	chr14:101888248:A:G	1.59709e-20	-4.44502e-10	-0.619045
101888309	chr14:101888309:G:A	3.78924e-20	-4.44502e-10	0.244941
101888753	chr14:101888753:G:A	9.12782e-21	-4.44502e-10	-1.17848
101888857	chr14:101888857:G:C	1.34493e-20	-4.44502e-10	-0.790884
101889411	chr14:101889411:T:C	7.91815e-22	-2.1653	-1.45794
101889429	chr14:101889429:T:C	7.11256e-21	-4.44502e-10	-1.42795
101889615	chr14:101889615:G:A	8.06815e-21	-4.44502e-10	-1.30189
101890462	chr14:101890462:T:A	6.72555e-21	-4.44502e-10	-1.4839
101890655	chr14:101890655:T:C	7.06508e-21	-4.44502e-10	-1.43465
101890700	chr14:101890700:T:C	6.73752e-21	-4.44502e-10	-1.48212
101890775	chr14:101890775:T:C	8.83821e-22	-2.14078	-1.37253
101890887	chr14:101890887:C:T	8.10952e-22	-2.17282	-1.42653
101890921	chr14:101890921:C:T	1.5295e-20	-4.44502e-10	-0.662282
101891297	chr14:101891297:C:T	1.61563e-20	-4.44502e-10	-0.607502
101891464	chr14:101891464:CCT:C	1.9114e-21	-2.23473	-0.507242
101891622	chr14:101891622:G:A	2.8405e-21	-1.67975	-0.666078
101891642	chr14:101891642:A:G	2.28966e-20	-4.44502e-10	-0.258821
101891750	chr14:101891750:G:C	7.79033e-22	-2.19971	-1.4398
101891798	chr14:101891798:G:C	1.57837e-20	-0.630831	-4.62281e-10
101892038	chr14:101892038:A:G	3.03755e-20	-4.44502e-10	0.0238241
101892042	chr14:101892042:T:C	1.73163e-20	0.601627	-1.13979
101892111	chr14:101892111:G:A	1.45299e-21	-1.92295	-1.09323
101892276	chr14:101892276:C:G	8.67058e-22	-2.22323	-1.30924
101892421	chr14:101892421:G:A	6.79645e-21	-4.44502e-10	-1.47341
101892577	chr14:101892577:C:T	1.9974e-21	-2.15256	-0.545409
101892791	chr14:101892791:G:A	1.13156e-21	-2.01635	-1.24986
101892829	chr14:101892829:C:T	7.45427e-22	-2.23391	-1.4497
101893152	chr14:101893152:A:G	5.59086e-21	-1.55208	-0.116598
101893180	chr14:101893180:C:T	8.57046e-21	-4.44502e-10	-1.24149
101893217	chr14:101893217:G:T	7.27197e-22	-2.22516	-1.48321
101893231	chr14:101893231:A:G	7.38734e-22	-2.23538	-1.45725
101893517	chr14:101893517:T:C	8.16769e-22	-2.17868	-1.41353
101893580	chr14:101893580:G:A	5.52812e-18	6.66621	-1.43842
101893611	chr14:101893611:A:G	7.42034e-22	-2.22714	-1.46103
101893619	chr14:101893619:A:G	5.3828e-18	6.64302	-1.44187
101893636	chr14:101893636:G:C	5.1233e-18	6.59418	-1.44244
101893715	chr14:101893715:A:G	7.55531e-22	-2.23266	-1.43748
101893735	chr14:101893735:A:C	8.16757e-21	-4.44502e-10	-1.28964
101894344	chr14:101894344:A:G	2.38933e-19	2.08637	-4.62281e-10
101894408	chr14:101894408:T:C	3.20625e-21	-1.2134	-1.01131
101894579	chr14:101894579:G:A	7.24922e-22	-2.22865	-1.48286
101894727	chr14:101894727:A:C	4.83788e-21	-1.06629	-0.74704
101894797	chr14:101894797:G:A	4.03959e-21	-0.849693	-1.14397
101895063	chr14:101895063:C:T	1.48383e-21	-1.7529	-1.24229
101895128	chr14:101895128:T:C	7.63133e-22	-2.21672	-1.44342
101895377	chr14:101895377:G:A	7.40225e-22	-2.23817	-1.45245
101895400	chr14:101895400:G:A	3.27474e-21	-1.21052	-0.993052
101895603	chr14:101895603:G:A	7.92555e-22	-2.19968	-1.42263
101895725	chr14:101895725:A:G	7.96353e-22	-2.22568	-1.39185
101896081	chr14:101896081:G:A	6.96921e-21	-4.44502e-10	-1.44831
101896603	chr14:101896603:G:A	7.04266e-21	-4.44502e-10	-1.43783
101896724	chr14:101896724:T:A	1.18383e-20	-4.44502e-10	-0.918471
101896729	chr14:101896729:A:T	1.51885e-20	-4.44502e-10	-0.669272
101896877	chr14:101896877:T:C	1.4958e-20	-4.44502e-10	-0.684568
101897414	chr14:101897414:T:C	1.89262e-20	-4.44502e-10	-0.449261
101897430	chr14:101897430:C:T	6.82332e-21	-4.44502e-10	-1.46946
101897520	chr14:101897520:G:A	3.76546e-21	-1.07138	-0.992567
101897526	chr14:101897526:C:T	7.94374e-22	-2.20115	-1.41887
101897544	chr14:101897544:G:A	3.20266e-21	-1.027	-1.19883
101897669	chr14:101897669:G:C	2.62805e-21	-1.21873	-1.20484
101899092	chr14:101899092:T:C	1.37288e-20	-4.44502e-10	-0.770318
101899327	chr14:101899327:G:C	7.03435e-21	-4.44502e-10	-1.43901
101899387	chr14:101899387:G:A	7.03435e-21	-4.44502e-10	-1.43901
101899614	chr14:101899614:G:C	7.25048e-21	-4.44502e-10	-1.40874
101899634	chr14:101899634:T:G	2.59254e-19	2.168	-4.62281e-10
101899684	chr14:101899684:T:C	7.06823e-21	-4.44502e-10	-1.4342
101899734	chr14:101899734:C:T	7.43421e-22	-2.22525	-1.46105
101899906	chr14:101899906:T:C	7.2492e-21	-4.44502e-10	-1.40892
101899965	chr14:101899965:C:T	7.03435e-21	-4.44502e-10	-1.43901
101900433	chr14:101900433:G:C	1.15583e-20	-0.94241	-4.62281e-10
101900458	chr14:101900458:G:A	2.91148e-20	-0.0185646	-4.62281e-10
101900496	chr14:101900496:G:C	1.92514e-21	-2.20789	-0.526923
101900676	chr14:101900676:T:C	2.38408e-21	-2.22025	-0.300745
101900805	chr14:101900805:C:T	1.72063e-20	-4.44502e-10	-0.544535
101902458	chr14:101902458:A:C	2.37388e-21	-2.19695	-0.328329
101902608	chr14:101902608:C:T	8.6616e-21	-4.44502e-10	-1.23091
101902669	chr14:101902669:G:A	1.42249e-20	-4.44502e-10	-0.734816
101903216	chr14:101903216:G:A	2.63674e-21	-2.09258	-0.327685
101903288	chr14:101903288:T:C	2.93808e-21	-1.36852	-0.943536
101903379	chr14:101903379:C:T	3.6917e-21	-2.08372	-4.62281e-10
101903543	chr14:101903543:C:G	3.38713e-21	-2.16983	-4.62281e-10
101903800	chr14:101903800:C:T	9.10628e-21	-4.44502e-10	-1.18085
101904028	chr14:101904028:A:C	8.0558e-21	-4.44502e-10	-1.30342
101904087	chr14:101904087:G:T	1.61018e-21	-1.92714	-0.986322
101904088	chr14:101904088:C:T	1.60578e-21	-1.92897	-0.987237
101904615	chr14:101904615:T:C	8.72385e-21	-4.44502e-10	-1.22375
101904749	chr14:101904749:G:A	1.36801e-20	-4.44502e-10	-0.773869
101904947	chr14:101904947:C:T	1.57616e-21	-1.93523	-0.999589
101905079	chr14:101905079:T:A	1.62061e-21	-1.93635	-0.97066
101905099	chr14:101905099:G:A	8.54806e-22	-2.24313	-1.30357
101905111	chr14:101905111:T:C	7.98203e-22	-2.22544	-1.38976
101905774	chr14:101905774:C:T	1.65006e-21	-1.90719	-0.981807
101906087	chr14:101906087:G:A	1.67462e-21	-1.83478	-1.03945
101906862	chr14:101906862:A:C	1.16314e-20	-4.44502e-10	-0.936107
101907128	chr14:101907128:T:C	8.21449e-21	-4.44502e-10	-1.28391
101907325	chr14:101907325:T:C	4.27709e-21	-2.18412	0.247579
101907858	chr14:101907858:A:G	2.86639e-21	-1.44675	-0.890012
101907964	chr14:101907964:C:T	8.09099e-22	-2.24157	-1.36008
101908084	chr14:101908084:T:C	3.88941e-21	-2.03155	-4.62281e-10
101908442	chr14:101908442:T:C	8.04969e-21	-2.10237	0.798194
101908678	chr14:101908678:T:C	2.41705e-20	1.07671	-1.28139
101908975	chr14:101908975:C:T	3.11792e-20	1.25138	-1.20144
101909515	chr14:101909515:C:G	1.51955e-21	-2.2315	-0.739895
101909875	chr14:101909875:G:T	6.31083e-21	-2.1824	0.634851
101910961	chr14:101910961:G:A	2.98496e-20	-4.44502e-10	0.00636036
101910977	chr14:101910977:G:A	2.63544e-20	-4.44502e-10	-0.118177
101911104	chr14:101911104:A:G	8.81521e-21	-4.44502e-10	-1.21333
101911437	chr14:101911437:A:G	2.63735e-21	-2.20303	-0.217006
101911623	chr14:101911623:C:T	2.25556e-20	-4.44502e-10	-0.273829
101911929	chr14:101911929:T:C	3.33815e-21	-2.19797	0.0135777
101911969	chr14:101911969:G:A	1.80777e-21	-1.76935	-1.02837
101912157	chr14:101912157:G:A	8.65407e-21	-4.44502e-10	-1.23178
101912336	chr14:101912336:T:A	7.92921e-21	-4.44502e-10	-1.31926
101913024	chr14:101913024:C:T	9.53821e-22	-2.2354	-1.20169
101913344	chr14:101913344:T:C	2.64159e-21	-1.46679	-0.951646
101913533	chr14:101913533:T:C	1.4846e-21	-1.82902	-1.16564
101913799	chr14:101913799:T:C	3.20101e-21	-2.22635	-4.62281e-10
101914421	chr14:101914421:C:T	2.60655e-20	-4.44502e-10	-0.129197
101914535	chr14:101914535:T:C	3.30845e-21	-1.09454	-1.0988
101914557	chr14:101914557:G:A	1.0047e-20	0.282769	-1.36531
101914667	chr14:101914667:G:A	4.8591e-20	-4.44502e-10	0.493628
101915020	chr14:101915020:A:G	1.37768e-21	-1.88993	-1.17948
101915145	chr14:101915145:C:T	7.98657e-21	-4.44502e-10	-1.31205
101915157	chr14:101915157:A:G	5.4856e-20	-4.44502e-10	0.6149
101915188	chr14:101915188:G:A	9.61718e-22	-2.17957	-1.24927
101915367	chr14:101915367:A:G	7.04256e-21	-4.44502e-10	-1.43784
101915427	chr14:101915427:C:G	6.729e-21	-4.44502e-10	-1.48339
101915542	chr14:101915542:C:T	7.86257e-22	-2.2394	-1.39089
101915610	chr14:101915610:C:T	1.80255e-20	-4.44502e-10	-0.498025
101916010	chr14:101916010:C:T	1.16745e-21	-1.89846	-1.33653
101916183	chr14:101916183:G:A	9.83565e-21	-4.44502e-10	-1.1038
101916535	chr14:101916535:T:C	3.24162e-21	-2.19747	-0.0162661
101916838	chr14:101916838:G:A	1.14957e-21	-1.87457	-1.37586
101916984	chr14:101916984:A:C	1.49026e-20	0.705653	-1.39393
101917156	chr14:101917156:A:G	2.30294e-20	-4.44502e-10	-0.253039
101917494	chr14:101917494:C:G	7.25702e-21	-4.44502e-10	-1.40784
101917574	chr14:101917574:TGGGC:T	1.1993e-21	-1.8469	-1.36118
101918233	chr14:101918233:C:T	2.90346e-20	-0.0213233	-4.62281e-10
101918247	chr14:101918247:C:T	5.67003e-21	-1.65462	-4.62281e-10
101919120	chr14:101919120:C:T	7.54977e-22	-2.21023	-1.46064
101919199	chr14:101919199:G:A	1.16101e-20	-0.937935	-4.62281e-10
101919432	chr14:101919432:T:G	1.92515e-21	-1.9064	-0.828413
101919462	chr14:101919462:C:G	1.15977e-20	-4.44502e-10	-0.939001
101919930	chr14:101919930:C:T	8.90875e-21	-1.55559	0.352816
101920229	chr14:101920229:G:C	1.78911e-21	-1.90842	-0.899679
101920305	chr14:101920305:C:T	7.14988e-21	-4.44502e-10	-1.42272
101920320	chr14:101920320:G:A	1.78497e-21	-1.89543	-0.914974
101920357	chr14:101920357:A:G	1.77589e-21	-1.8803	-0.935209
101920405	chr14:101920405:T:G	1.10689e-20	-4.44502e-10	-0.985668
101920522	chr14:101920522:T:C	7.8977e-22	-2.23948	-1.38635
101920694	chr14:101920694:G:A	1.76921e-21	-1.89496	-0.924322
101920941	chr14:101920941:T:C	3.67406e-21	-2.08851	-4.62281e-10
101921262	chr14:101921262:A:C	1.58046e-21	-1.98779	-0.944303
101921356	chr14:101921356:G:A	4.31101e-21	-1.92864	-4.62281e-10
101921562	chr14:101921562:C:T	3.93022e-21	-2.04578	0.0246636
101921803	chr14:101921803:A:G	1.73794e-21	-1.91525	-0.921855
101922138	chr14:101922138:T:G	1.76413e-21	-1.90774	-0.914412
101922304	chr14:101922304:C:T	9.30976e-21	-1.15875	-4.62281e-10
101922421	chr14:101922421:G:A	1.75731e-21	-1.88861	-0.937416
101922600	chr14:101922600:A:G	7.48613e-21	-2.00383	0.627072
101922783	chr14:101922783:A:G	3.74776e-20	-4.44502e-10	0.233932
101922903	chr14:101922903:G:C	1.75292e-21	-1.89361	-0.934924
101923434	chr14:101923434:C:T	1.74944e-21	-1.91854	-0.911974
101923615	chr14:101923615:G:A	1.92312e-21	-1.86078	-0.875085
101923757	chr14:101923757:G:A	1.74854e-21	-1.90067	-0.930354
101923780	chr14:101923780:T:C	7.246e-22	-2.22865	-1.4833
101923940	chr14:101923940:AGACT:A	1.7731e-21	-1.89142	-0.925665
101924131	chr14:101924131:G:A	7.27189e-21	-2.01047	0.604672
101924333	chr14:101924333:A:G	9.58092e-21	-4.44502e-10	-1.13004
101924400	chr14:101924400:T:C	1.68761e-21	-2.03767	-0.828827
101924770	chr14:101924770:T:C	7.68419e-22	-2.20686	-1.44637
101924844	chr14:101924844:C:T	1.82971e-21	-1.89721	-0.888444
101924875	chr14:101924875:C:A	1.77451e-21	-1.92733	-0.888957
101924940	chr14:101924940:C:T	7.98742e-22	-2.2378	-1.37673
101925122	chr14:101925122:A:G	8.67781e-21	-4.44502e-10	-1.22904
101925723	chr14:101925723:G:A	1.44409e-20	0.584483	-1.30423
101925785	chr14:101925785:G:A	9.31122e-22	-2.23698	-1.22419
101926094	chr14:101926094:T:C	7.4666e-20	-4.44502e-10	0.923214
101926680	chr14:101926680:CAA:C	1.07776e-20	-4.44502e-10	-1.01234
101926747	chr14:101926747:G:A	1.16951e-21	-2.21771	-1.01552
101926783	chr14:101926783:C:G	9.57723e-22	-2.23598	-1.19703
101927480	chr14:101927480:G:A	1.01119e-21	-2.00147	-1.37722
101927815	chr14:101927815:C:T	1.1729e-20	-4.44502e-10	-0.927743
101927965	chr14:101927965:CAT:C	7.55302e-22	-2.2048	-1.46565
101928222	chr14:101928222:G:A	3.7131e-21	-2.02301	-0.0549362
101928407	chr14:101928407:A:G	2.52033e-21	-1.92605	-0.539374
101928452	chr14:101928452:C:A	9.63566e-21	-1.12434	-4.62281e-10
101928684	chr14:101928684:T:C	1.21524e-20	-1.67275	0.780463
101928825	chr14:101928825:G:A	9.54902e-21	-4.44502e-10	-1.13337
101929443	chr14:101929443:G:A	9.22896e-22	-2.09046	-1.37959
101929468	chr14:101929468:T:A	8.77052e-21	-4.44502e-10	-1.21841
101929776	chr14:101929776:GGTTA:G	7.54499e-21	-4.44502e-10	-1.36893
101930399	chr14:101930399:CAG:C	6.03206e-21	-1.59272	-4.62281e-10
101930565	chr14:101930565:G:A	7.25074e-21	-4.44502e-10	-1.40871
101930603	chr14:101930603:T:A	8.42836e-20	-4.44502e-10	1.04438
101930707	chr14:101930707:T:G	3.84392e-21	-1.93572	-0.1076
101930708	chr14:101930708:T:C	4.22018e-21	-1.94138	-0.00854998
101930910	chr14:101930910:G:A	2.21572e-21	-1.89464	-0.699595
101931281	chr14:101931281:A:G	8.78289e-21	-2.03325	0.816243
101931751	chr14:101931751:A:G	1.19899e-21	-2.0528	-1.15553
101931838	chr14:101931838:T:C	1.94981e-20	-4.44502e-10	-0.419496
101931842	chr14:101931842:G:T	1.12827e-20	-1.9766	1.01007
101931900	chr14:101931900:T:C	1.59215e-20	-2.01597	1.39383
101931952	chr14:101931952:C:A	1.02391e-20	-2.03502	0.971415
101932013	chr14:101932013:G:A	8.53276e-22	-2.20094	-1.34755
101932261	chr14:101932261:C:T	7.09108e-21	-2.12356	0.692583
101932411	chr14:101932411:C:T	8.09399e-21	-1.29869	-4.62281e-10
101932419	chr14:101932419:C:T	1.44146e-21	-2.24009	-0.784059
101932527	chr14:101932527:T:C	1.00743e-20	-4.44502e-10	-1.07982
101932552	chr14:101932552:G:A	1.97883e-21	-1.39154	-1.31577
101932554	chr14:101932554:G:A	2.86547e-19	-4.44502e-10	2.26809
101932608	chr14:101932608:C:T	5.44481e-21	-2.15832	0.46317
101932680	chr14:101932680:G:A	6.7345e-21	-4.44502e-10	-1.48257
101932826	chr14:101932826:C:A	2.20349e-21	-1.25273	-1.34704
101932866	chr14:101932866:G:A	7.8945e-20	0.97894	-4.62281e-10
101933017	chr14:101933017:T:A	1.68215e-21	-2.11996	-0.749776
101933136	chr14:101933136:C:T	1.11305e-20	-4.44502e-10	-0.980118
101933228	chr14:101933228:T:C	7.24414e-21	-4.44502e-10	-1.40962
101933286	chr14:101933286:C:T	2.88661e-20	-4.44502e-10	-0.0271426
101933556	chr14:101933556:G:A	9.05506e-22	-2.24272	-1.24635
101933650	chr14:101933650:T:C	8.77965e-22	-2.23026	-1.2897
101934055	chr14:101934055:T:C	7.62419e-21	-4.44502e-10	-1.35849
101934080	chr14:101934080:C:T	8.50717e-21	-4.44502e-10	-1.2489
101934351	chr14:101934351:T:G	2.01326e-21	-2.04279	-0.64727
101934376	chr14:101934376:G:A	6.93734e-21	-4.44502e-10	-1.45289
101934894	chr14:101934894:G:A	8.52952e-21	-4.44502e-10	-1.24628
101934923	chr14:101934923:A:C	1.68995e-21	-2.23323	-0.631884
101934953	chr14:101934953:G:A	2.71776e-20	-4.44502e-10	-0.0874181
101935049	chr14:101935049:A:T	7.31219e-22	-2.22338	-1.47947
101935790	chr14:101935790:T:C	9.28876e-22	-2.22862	-1.23497
101936096	chr14:101936096:C:T	8.81447e-22	-2.22843	-1.28757
101936155	chr14:101936155:A:C	7.02797e-21	-4.44502e-10	-1.43991
101936285	chr14:101936285:C:T	4.34125e-21	-2.20364	0.281988
101936487	chr14:101936487:G:A	2.65672e-21	-0.985761	-1.42696
101936580	chr14:101936580:A:T	7.23286e-21	-4.44502e-10	-1.41118
101936831	chr14:101936831:C:T	4.79268e-21	-2.23253	0.409813
101936864	chr14:101936864:C:T	6.89761e-21	-4.44502e-10	-1.45864
101936906	chr14:101936906:G:A	3.66524e-20	-4.44502e-10	0.211668
101937225	chr14:101937225:A:G	9.06574e-22	-2.00486	-1.48304
101937515	chr14:101937515:G:A	1.12986e-20	-4.44502e-10	-0.965133
101937589	chr14:101937589:T:A	9.5086e-21	-1.13761	-4.62281e-10
101937636	chr14:101937636:A:C	9.60346e-21	-4.44502e-10	-1.12769
101937686	chr14:101937686:G:A	4.89975e-21	-2.24264	0.442011
101937889	chr14:101937889:T:G	1.05818e-21	-1.86833	-1.46493
101938040	chr14:101938040:G:C	9.71386e-21	-4.44502e-10	-1.11626
101938062	chr14:101938062:C:T	7.36211e-22	-2.24262	-1.45343
101938341	chr14:101938341:T:C	1.79296e-20	-1.09623	0.592867
101938404	chr14:101938404:C:T	4.3649e-21	-2.23988	0.323664
101938451	chr14:101938451:A:T	8.18581e-22	-2.23942	-1.35058
101938922	chr14:101938922:A:C	7.35646e-22	-2.24276	-1.45405
101938977	chr14:101938977:A:G	5.62698e-21	-2.23853	0.576296
101939023	chr14:101939023:G:T	7.73514e-22	-2.24112	-1.4055
101939262	chr14:101939262:T:C	8.7783e-22	-2.23767	-1.28244
101939417	chr14:101939417:A:G	8.20423e-22	-2.13308	-1.45467
101939608	chr14:101939608:C:T	1.97024e-20	-4.44502e-10	-0.409071
101940085	chr14:101940085:C:T	1.25007e-20	-4.44502e-10	-0.864029
101940141	chr14:101940141:C:T	8.276e-22	-2.10026	-1.47878
101940252	chr14:101940252:C:T	8.48918e-22	-2.23532	-1.31828
101940909	chr14:101940909:T:C	9.70169e-21	-4.44502e-10	-1.11751
101941015	chr14:101941015:C:T	1.29326e-21	-1.87936	-1.25329
101941065	chr14:101941065:G:A	8.59171e-22	-2.23801	-1.30358
101941200	chr14:101941200:T:A	1.1383e-20	-4.44502e-10	-0.957691
101941275	chr14:101941275:G:A	7.10594e-21	-4.44502e-10	-1.42888
101941358	chr14:101941358:G:A	8.70314e-21	-4.44502e-10	-1.22613
101941450	chr14:101941450:T:C	6.99961e-21	-4.44502e-10	-1.44396
101941633	chr14:101941633:G:A	7.29293e-22	-2.24302	-1.46247
101941703	chr14:101941703:G:C	1.10102e-20	-4.44502e-10	-0.990986
101941853	chr14:101941853:C:A	2.78365e-21	-0.98158	-1.38447
101941950	chr14:101941950:G:A	4.28272e-20	-4.44502e-10	0.367364
101942014	chr14:101942014:A:T	3.28411e-21	-2.20072	-4.62281e-10
101942223	chr14:101942223:G:A	1.18961e-20	-4.44502e-10	-0.9136
101942337	chr14:101942337:A:G	5.10574e-20	-4.44502e-10	0.543139
101942363	chr14:101942363:T:G	8.0485e-22	-2.14966	-1.45725
101942763	chr14:101942763:A:G	3.15106e-21	-2.24207	-4.62281e-10
101942957	chr14:101942957:G:A	1.52896e-20	-4.44502e-10	-0.66264
101943081	chr14:101943081:A:T	3.20696e-21	-2.22449	-4.62281e-10
101943504	chr14:101943504:A:T	7.26492e-22	-2.24283	-1.46651
101943514	chr14:101943514:A:G	7.20768e-22	-2.2392	-1.47805
101943598	chr14:101943598:C:T	7.64371e-22	-2.20882	-1.44969
101943646	chr14:101943646:G:A	7.21073e-22	-2.24144	-1.47539
101943679	chr14:101943679:G:A	1.30904e-20	-4.44502e-10	-0.817935
101943699	chr14:101943699:C:T	7.23028e-22	-2.23843	-1.47569
101943895	chr14:101943895:C:G	4.2516e-21	-1.94252	-4.62281e-10
101943908	chr14:101943908:T:C	7.76011e-22	-2.24273	-1.40067
101943922	chr14:101943922:C:A	1.11534e-21	-1.88739	-1.39326
101943967	chr14:101943967:A:G	8.83867e-22	-2.06776	-1.4455
101944057	chr14:101944057:A:G	7.6324e-22	-2.17989	-1.4801
101944129	chr14:101944129:A:G	8.11315e-22	-2.15466	-1.44425
101944475	chr14:101944475:G:A	1.4766e-20	-4.44502e-10	-0.697482
101944652	chr14:101944652:A:G	1.6577e-19	-4.44502e-10	1.72079
101944909	chr14:101944909:G:A	1.27802e-20	-4.44502e-10	-0.841916
101945727	chr14:101945727:G:A	7.58397e-22	-2.24281	-1.42355
101946628	chr14:101946628:G:A	7.89338e-21	-4.44502e-10	-1.32379
101947298	chr14:101947298:G:A	4.22272e-21	-1.94933	-4.62281e-10
101947586	chr14:101947586:C:T	3.52697e-21	-2.12937	-4.62281e-10
101947782	chr14:101947782:C:T	6.72332e-21	-4.44502e-10	-1.48423
101947786	chr14:101947786:G:A	7.04149e-21	-4.44502e-10	-1.43799
101948043	chr14:101948043:G:A	1.10293e-20	-4.44502e-10	-0.989256
101948369	chr14:101948369:G:C	5.93225e-20	-4.44502e-10	0.693178
101948430	chr14:101948430:G:A	7.71169e-22	-2.23753	-1.41213
101948442	chr14:101948442:G:A	8.56094e-21	-4.44502e-10	-1.2426
101948492	chr14:101948492:C:T	7.92522e-22	-2.17295	-1.4494
101948535	chr14:101948535:A:G	2.89307e-20	-4.44502e-10	-0.0249092
101949027	chr14:101949027:C:T	1.87727e-20	-2.05885	1.60144
101949218	chr14:101949218:G:A	8.71718e-22	-2.107	-1.4201
101949258	chr14:101949258:A:G	2.01785e-21	-2.13015	-0.557626
101949267	chr14:101949267:G:A	7.5375e-21	-4.44502e-10	-1.36992
101949304	chr14:101949304:A:G	3.29817e-21	-2.19644	-4.62281e-10
101949394	chr14:101949394:A:G	7.65332e-22	-2.20723	-1.45002
101949485	chr14:101949485:T:C	1.62608e-21	-2.23982	-0.663822
101949591	chr14:101949591:T:C	4.6118e-21	-1.86119	-4.62281e-10
101949817	chr14:101949817:C:T	8.62378e-21	-4.44502e-10	-1.23529
101949896	chr14:101949896:C:T	1.02399e-20	-4.44502e-10	-1.06352
101949988	chr14:101949988:A:T	3.08046e-21	-1.52314	-0.741592
101950047	chr14:101950047:A:G	9.627e-21	-4.44502e-10	-1.12524
101950359	chr14:101950359:GT:G	4.39507e-20	-4.44502e-10	0.393258
101950661	chr14:101950661:G:C	3.97208e-20	-4.44502e-10	0.292064
101951033	chr14:101951033:G:A	6.82715e-21	-4.44502e-10	-1.4689
101951175	chr14:101951175:A:G	3.58958e-21	-1.97592	-0.135858
101951267	chr14:101951267:T:C	2.22191e-20	1.19504	-1.4839
101951344	chr14:101951344:C:T	9.55558e-20	-4.44502e-10	1.1699
101951368	chr14:101951368:A:T	9.55786e-20	-4.44502e-10	1.17014
101951442	chr14:101951442:C:T	9.39827e-20	-4.44502e-10	1.1533
101951450	chr14:101951450:A:G	1.29652e-20	-0.739961	-0.0875795
101951576	chr14:101951576:T:C	2.60977e-20	-4.44502e-10	-0.127964
101951608	chr14:101951608:C:T	8.59891e-19	-4.44502e-10	3.36699
101951704	chr14:101951704:C:T	4.18438e-21	-2.15126	0.192802
101951808	chr14:101951808:G:A	1.60595e-19	-4.44502e-10	1.68908
101951905	chr14:101951905:T:C	2.90579e-20	-0.0452848	0.0247657
101952022	chr14:101952022:C:T	1.38413e-21	-1.64277	-1.42198
101952043	chr14:101952043:C:T	7.25997e-20	2.04269	-1.14754
101952169	chr14:101952169:C:T	7.88769e-20	2.14092	-1.16284
101952315	chr14:101952315:G:T	4.98519e-19	-4.44502e-10	2.82183
101952471	chr14:101952471:C:T	3.36879e-20	0.127329	-4.62281e-10
101952568	chr14:101952568:C:A	5.41053e-20	2.07687	-1.47575
101952749	chr14:101952749:G:A	8.1632e-21	-4.44502e-10	-1.29017
101952779	chr14:101952779:G:A	1.96972e-19	-4.44502e-10	1.89325
101952962	chr14:101952962:C:T	6.74416e-21	-4.44502e-10	-1.48113
101953049	chr14:101953049:G:A	1.96972e-19	-4.44502e-10	1.89325
101953513	chr14:101953513:A:G	1.96972e-19	-4.44502e-10	1.89325
101953754	chr14:101953754:G:A	1.50107e-20	-4.44502e-10	-0.681048
101953760	chr14:101953760:G:A	1.86297e-19	-4.44502e-10	1.83753
101954021	chr14:101954021:C:T	6.93646e-21	-4.44502e-10	-1.45302
101954190	chr14:101954190:C:T	1.68669e-19	-4.44502e-10	1.73813
101954196	chr14:101954196:G:A	6.72567e-21	-4.44502e-10	-1.48388
101954205	chr14:101954205:A:G	1.97885e-19	-4.44502e-10	1.89788
101954242	chr14:101954242:T:C	2.29955e-19	-4.44502e-10	2.04807
101954266	chr14:101954266:A:G	3.26471e-21	-2.20664	-4.62281e-10
101954351	chr14:101954351:C:T	1.03196e-20	-4.44502e-10	-1.05576
101954683	chr14:101954683:G:C	1.69968e-19	-4.44502e-10	1.7458
101954834	chr14:101954834:A:T	7.49962e-21	-4.44502e-10	-1.37496
101955332	chr14:101955332:C:T	9.1355e-20	-0.234388	1.35933
101955433	chr14:101955433:A:G	1.62355e-21	-1.44433	-1.46087
101955699	chr14:101955699:A:G	2.00732e-21	-1.66812	-1.0249
101955917	chr14:101955917:C:T	1.18772e-20	-4.44502e-10	-0.915187
101956092	chr14:101956092:G:A	6.73982e-21	-4.44502e-10	-1.48178
101956554	chr14:101956554:C:T	1.88881e-20	-4.44502e-10	-0.451276
101956746	chr14:101956746:C:T	2.22843e-19	-4.44502e-10	2.01666
101956787	chr14:101956787:A:G	1.96634e-19	-4.44502e-10	1.89153
101956877	chr14:101956877:A:G	3.66715e-21	-1.07092	-1.01948
101956963	chr14:101956963:G:A	6.82318e-21	-4.44502e-10	-1.46948
101957049	chr14:101957049:T:C	7.82453e-21	-4.44502e-10	-1.33255
101957090	chr14:101957090:T:C	1.96471e-19	-4.44502e-10	1.89071
101957472	chr14:101957472:C:T	2.42698e-21	-1.74516	-0.757999
101957992	chr14:101957992:T:C	1.57229e-20	-0.0930052	-0.541688
101958035	chr14:101958035:G:A	8.34016e-21	-4.44502e-10	-1.26873
101958309	chr14:101958309:G:C	1.62506e-20	-4.44502e-10	-0.601684
101958592	chr14:101958592:C:T	1.04379e-20	-4.44502e-10	-1.04437
101959238	chr14:101959238:G:A	9.93781e-21	-4.44502e-10	-1.09346
101959535	chr14:101959535:T:C	2.82386e-20	-0.7489	0.699778
101959638	chr14:101959638:G:A	2.0531e-19	-0.092818	2.02753
101960550	chr14:101960550:G:A	1.82819e-19	-4.44502e-10	1.81869
101960598	chr14:101960598:C:T	6.78175e-21	-4.44502e-10	-1.47558
101960648	chr14:101960648:TG:T	3.38916e-21	-1.58017	-0.589057
101960972	chr14:101960972:G:A	1.75882e-21	-1.40416	-1.42101
101961093	chr14:101961093:G:A	9.29775e-21	-4.44502e-10	-1.16004
101961139	chr14:101961139:G:A	6.91963e-21	-4.44502e-10	-1.45545
101961223	chr14:101961223:A:G	1.02354e-19	0.683796	0.554835
101961472	chr14:101961472:G:A	7.9267e-21	-1.31957	-4.62281e-10
101961871	chr14:101961871:A:T	1.52476e-20	-4.44502e-10	-0.665388
101962061	chr14:101962061:A:G	7.87068e-21	-0.550622	-0.776045
101962106	chr14:101962106:C:T	1.52633e-20	-4.44502e-10	-0.664357
101962433	chr14:101962433:T:TA	1.00662e-20	-4.44502e-10	-1.08063
101962464	chr14:101962464:A:G	1.17987e-20	0.0957905	-1.01762
101962712	chr14:101962712:G:A	6.78701e-21	-1.4748	-4.62281e-10
101962834	chr14:101962834:T:C	2.26751e-20	-4.44502e-10	-0.268545
101962841	chr14:101962841:C:G	1.24321e-20	0.088486	-0.958016
101962928	chr14:101962928:G:A	2.29644e-19	0.445969	1.60075
101963351	chr14:101963351:C:T	8.35556e-21	-0.220047	-1.04684
101963507	chr14:101963507:T:C	1.07133e-20	-4.44502e-10	-1.01832
101963793	chr14:101963793:G:C	4.19543e-21	-0.476568	-1.47925
101964369	chr14:101964369:CT:C	9.23367e-20	-4.44502e-10	1.13563
101965337	chr14:101965337:G:A	2.60671e-19	3.63152	-1.45807
101965418	chr14:101965418:A:T	6.33753e-21	-1.54332	-4.62281e-10
101965781	chr14:101965781:A:G	8.60357e-21	-4.44502e-10	-1.23763
101965959	chr14:101965959:T:C	1.25963e-20	-4.44502e-10	-0.856404
101966025	chr14:101966025:C:T	1.00967e-20	-4.44502e-10	-1.07761
101966717	chr14:101966717:G:A	1.00657e-20	-4.44502e-10	-1.08068
101966882	chr14:101966882:T:C	8.8414e-21	-4.44502e-10	-1.21037
101967267	chr14:101967267:G:A	3.23444e-20	1.54944	-1.46281
101967415	chr14:101967415:T:G	1.36657e-20	-4.44502e-10	-0.774922
101967485	chr14:101967485:A:G	3.28904e-21	-2.19921	-4.62281e-10
101967729	chr14:101967729:A:C	8.01859e-21	-0.16678	-1.14127
101967890	chr14:101967890:C:G	9.46462e-21	-4.44502e-10	-1.14225
101968154	chr14:101968154:T:C	3.54774e-19	2.48167	-4.62281e-10
101968497	chr14:101968497:G:A	4.56902e-20	1.62945	-1.19738
101968930	chr14:101968930:T:C	1.0566e-20	-4.44502e-10	-1.03217
101969515	chr14:101969515:G:A	1.05513e-20	-0.365272	-0.668292
101969621	chr14:101969621:G:A	7.81425e-20	-4.44502e-10	0.968724
101969737	chr14:101969737:A:AT	8.97322e-21	-4.44502e-10	-1.19557
101970415	chr14:101970415:A:G	6.72643e-21	-4.44502e-10	-1.48377
101971005	chr14:101971005:G:A	7.05689e-21	-4.44502e-10	-1.43581
101971028	chr14:101971028:C:T	4.73615e-19	-4.44502e-10	2.77058
101971367	chr14:101971367:C:G	6.94037e-21	-4.44502e-10	-1.45246
101972457	chr14:101972457:T:C	7.02635e-21	-4.44502e-10	-1.44014
101972865	chr14:101972865:A:G	1.47578e-20	-4.44502e-10	-0.69804
101973010	chr14:101973010:C:G	6.72652e-21	-4.44502e-10	-1.48375
101973935	chr14:101973935:T:G	3.07482e-20	-2.05037	2.08639
101975970	chr14:101975970:C:T	8.5227e-20	2.39208	-1.33657
101976000	chr14:101976000:C:T	1.3185e-21	-1.71713	-1.39619
101976467	chr14:101976467:G:A	8.69315e-19	-4.44502e-10	3.3779
101976539	chr14:101976539:T:A	5.88827e-20	2.00619	-1.32045
101976894	chr14:101976894:G:A	1.30092e-20	0.316637	-1.14079
101977874	chr14:101977874:T:C	9.34627e-22	-2.17212	-1.2853
101978425	chr14:101978425:A:G	8.10203e-21	-4.44502e-10	-1.2977
101979270	chr14:101979270:T:C	9.77872e-20	2.24614	-1.05316
101979824	chr14:101979824:G:A	1.40356e-21	-2.13296	-0.917839
101980063	chr14:101980063:T:C	3.29496e-20	-2.02051	2.12568
101980719	chr14:101980719:A:G	7.27254e-20	-4.44502e-10	0.89688
101980860	chr14:101980860:A:G	1.36629e-19	2.51105	-0.983591
101981307	chr14:101981307:G:A	6.9201e-21	-4.44502e-10	-1.45538
101981745	chr14:101981745:C:T	1.44798e-20	-4.44502e-10	-0.717055
101982321	chr14:101982321:C:T	5.5497e-21	-1.9835	0.307436
101982851	chr14:101982851:G:A	1.30076e-20	0.413386	-1.23766
101983676	chr14:101983676:T:C	1.49443e-21	-1.53188	-1.45618
101983683	chr14:101983683:G:T	9.78832e-22	-2.04508	-1.36612
101983686	chr14:101983686:G:T	8.96217e-20	0.593804	0.511983
101983689	chr14:101983689:G:T	7.31476e-20	0.714336	0.188333
101983827	chr14:101983827:G:A	2.16536e-20	-0.314641	-4.62281e-10
101983930	chr14:101983930:G:C	4.99375e-21	-2.05449	0.272864
101984323	chr14:101984323:T:C	7.60604e-21	-1.36087	-4.62281e-10
101984757	chr14:101984757:C:T	1.40805e-19	2.47276	-0.915195
101985095	chr14:101985095:T:C	9.94868e-21	-4.44502e-10	-1.09237
101985364	chr14:101985364:G:A	9.11714e-21	0.136518	-1.31617
101985646	chr14:101985646:G:A	5.77742e-21	-0.253604	-1.38225
101986736	chr14:101986736:A:G	6.32871e-20	0.757871	-4.62281e-10
101986993	chr14:101986993:A:G	9.88944e-21	0.204468	-1.30281
101987066	chr14:101987066:A:G	6.87542e-21	-4.44502e-10	-1.46186
101987288	chr14:101987288:C:T	3.66525e-20	0.211671	-4.62281e-10
101987778	chr14:101987778:A:G	6.88007e-21	-0.000497013	-1.46069
101987875	chr14:101987875:T:C	1.62158e-20	-0.0693304	-0.534491
101988705	chr14:101988705:T:C	7.54256e-21	-4.44502e-10	-1.36925
101988889	chr14:101988889:G:C	6.79508e-21	-4.44502e-10	-1.47361
101990033	chr14:101990033:C:A	1.36253e-20	-0.77788	-4.62281e-10
101990054	chr14:101990054:G:A	4.89416e-21	-2.06069	0.258919
101990194	chr14:101990194:G:T	1.22532e-20	0.239875	-1.1239
101990320	chr14:101990320:G:A	7.51936e-21	-4.44502e-10	-1.37233
101990648	chr14:101990648:G:A	1.29461e-20	-4.44502e-10	-0.829015
101990986	chr14:101990986:C:T	6.78315e-21	-4.44502e-10	-1.47537
101991279	chr14:101991279:A:G	1.30846e-20	-0.131147	-0.687224
101992224	chr14:101992224:A:G	5.46971e-20	-2.03215	2.64415
101992427	chr14:101992427:G:A	9.59188e-21	-0.0468165	-1.08208
101992620	chr14:101992620:C:T	3.28429e-19	-4.44502e-10	2.40451
101992739	chr14:101992739:T:C	5.73197e-21	-1.64375	-4.62281e-10
101992866	chr14:101992866:C:T	8.97713e-20	2.36189	-1.25444
101993251	chr14:101993251:C:T	4.66125e-20	1.73223	-1.28017
101993388	chr14:101993388:T:C	8.98899e-21	-1.94302	0.749209
101994042	chr14:101994042:C:T	6.72416e-21	-4.44502e-10	-1.4841
101994872	chr14:101994872:A:G	1.59094e-19	2.71442	-1.03474
101995127	chr14:101995127:G:A	8.51492e-21	-4.44502e-10	-1.24799
101995354	chr14:101995354:G:A	3.49175e-21	-2.13941	-4.62281e-10
101996013	chr14:101996013:G:A	8.40283e-21	-4.44502e-10	-1.26124
101996191	chr14:101996191:G:A	6.56906e-21	-0.216917	-1.29052
101996575	chr14:101996575:A:C	5.91718e-21	-1.83191	0.219957
101996655	chr14:101996655:C:T	1.22344e-20	-4.44502e-10	-0.885556
101996927	chr14:101996927:T:C	8.12302e-20	2.33879	-1.33132
101997070	chr14:101997070:A:G	1.46952e-19	2.65728	-1.05699
101997343	chr14:101997343:A:G	7.02217e-21	-4.44502e-10	-1.44074
101997553	chr14:101997553:A:G	3.26605e-21	-2.20623	-4.62281e-10
101999263	chr14:101999263:G:A	6.80523e-20	-4.44502e-10	0.830466
101999841	chr14:101999841:A:G	1.0105e-19	2.45156	-1.22575
101999905	chr14:101999905:G:C	1.29084e-20	-4.44502e-10	-0.831933
101999916	chr14:101999916:C:T	9.33747e-21	-0.0114662	-1.14431
102000160	chr14:102000160:G:A	8.63543e-20	-4.44502e-10	1.06865
102000318	chr14:102000318:C:T	8.57923e-20	-4.44502e-10	1.06212
102000447	chr14:102000447:G:A	1.56058e-21	-1.51002	-1.43473
102000678	chr14:102000678:G:A	6.80186e-20	2.04273	-1.21276
102000786	chr14:102000786:C:A	1.23149e-20	-4.44502e-10	-0.879001
102001510	chr14:102001510:A:G	1.68366e-20	0.331959	-0.898213
102001672	chr14:102001672:G:A	7.13996e-21	-4.44502e-10	-1.4241
102001770	chr14:102001770:T:C	6.02754e-20	-4.44502e-10	0.709113
102001842	chr14:102001842:G:T	2.80842e-19	-4.44502e-10	2.24798
102002203	chr14:102002203:C:T	1.03651e-20	-4.44502e-10	-1.05137
102002379	chr14:102002379:G:A	9.22873e-21	-1.95731	0.789821
102002936	chr14:102002936:T:C	7.56849e-21	-4.44502e-10	-1.36582
102003411	chr14:102003411:A:G	1.73647e-20	0.348418	-0.88379
102003795	chr14:102003795:A:G	2.3788e-20	0.836391	-1.05702
102004238	chr14:102004238:C:T	6.67323e-21	-0.010269	-1.48144
102004425	chr14:102004425:G:C	1.84661e-20	0.405098	-0.878972
102005252	chr14:102005252:G:GA	1.29084e-20	-4.44502e-10	-0.831933
102005489	chr14:102005489:T:C	7.05103e-21	-4.44502e-10	-1.43664
102006260	chr14:102006260:A:G	1.66743e-21	-1.44121	-1.43731
102006912	chr14:102006912:T:C	6.97302e-21	-4.44502e-10	-1.44776
102007769	chr14:102007769:C:A	9.56448e-21	-4.44502e-10	-1.13175
102007949	chr14:102007949:G:C	1.05024e-19	2.51543	-1.25106
102007954	chr14:102007954:C:T	2.07654e-20	1.12071	-1.47723
102008113	chr14:102008113:G:A	4.1107e-21	-1.97622	-4.62281e-10
102008414	chr14:102008414:G:A	2.10775e-20	-0.341605	-4.62281e-10
102008854	chr14:102008854:G:A	7.10699e-21	-4.44502e-10	-1.42873
102009494	chr14:102009494:G:A	8.80742e-21	-4.44502e-10	-1.21422
102009607	chr14:102009607:C:G	7.52947e-21	-4.44502e-10	-1.37099
102009648	chr14:102009648:G:GA	7.44069e-21	-4.44502e-10	-1.38285
102009715	chr14:102009715:C:T	1.36675e-21	-2.0037	-1.07367
102010099	chr14:102010099:G:T	1.52917e-19	-4.44502e-10	1.64008
102010582	chr14:102010582:A:G	7.20856e-21	-4.44502e-10	-1.41454
102011024	chr14:102011024:G:A	8.92207e-20	2.40711	-1.30581
102011624	chr14:102011624:C:T	1.21041e-20	-4.44502e-10	-0.896263
102011707	chr14:102011707:G:A	6.8446e-18	5.4414	-4.62281e-10
102012627	chr14:102012627:A:AT	4.03801e-21	-1.99406	-4.62281e-10
102013204	chr14:102013204:G:A	1.40239e-20	-4.44502e-10	-0.749049
102013502	chr14:102013502:T:TA	1.22317e-19	2.65792	-1.24111
102013732	chr14:102013732:G:A	1.22379e-19	-4.44502e-10	1.41731
102013839	chr14:102013839:G:A	1.0935e-20	0.170271	-1.16811
102014270	chr14:102014270:G:A	4.13544e-20	-1.98677	2.31914
102014362	chr14:102014362:C:T	2.08094e-19	-0.940845	2.88902
102014407	chr14:102014407:A:G	1.12253e-20	0.224655	-1.1963
102014486	chr14:102014486:C:T	1.49021e-21	-1.53062	-1.46027
102014499	chr14:102014499:G:A	6.75211e-21	-4.44502e-10	-1.47996
102014607	chr14:102014607:G:A	7.54139e-21	-4.44502e-10	-1.3694
102015067	chr14:102015067:A:G	1.49079e-20	-4.44502e-10	-0.687919
102015069	chr14:102015069:C:T	7.0216e-21	-4.44502e-10	-1.44082
102015227	chr14:102015227:G:A	6.91716e-21	-4.44502e-10	-1.45581
102016261	chr14:102016261:C:T	1.15162e-20	-4.44502e-10	-0.946053
102016399	chr14:102016399:A:G	9.2233e-20	2.42731	-1.2928
102017704	chr14:102017704:C:T	2.14883e-20	-4.44502e-10	-0.322303
102017822	chr14:102017822:T:TAA	8.75821e-21	-0.392845	-0.826974
102017922	chr14:102017922:C:T	3.15025e-21	-2.24233	-4.62281e-10
102018127	chr14:102018127:T:G	6.98414e-20	-4.44502e-10	0.856416
102018228	chr14:102018228:T:C	1.03889e-19	2.45933	-1.20583
102018714	chr14:102018714:AT:A	7.80639e-20	2.20518	-1.23747
102018764	chr14:102018764:C:T	3.41707e-21	-2.16103	-4.62281e-10
102019283	chr14:102019283:C:T	4.86399e-20	-4.44502e-10	0.494634
102019510	chr14:102019510:A:G	1.85059e-21	-1.43791	-1.3364
102020507	chr14:102020507:G:A	3.15773e-21	-2.23996	-4.62281e-10
102020607	chr14:102020607:C:T	7.41842e-21	-4.44502e-10	-1.38584
102020797	chr14:102020797:C:T	3.28429e-19	-4.44502e-10	2.40451
102021345	chr14:102021345:C:A	7.95388e-20	2.15279	-1.16635
102021568	chr14:102021568:G:A	8.8664e-21	-1.97361	0.766068
102021903	chr14:102021903:C:T	5.41864e-20	1.93627	-1.33365
102023325	chr14:102023325:G:A	5.47335e-20	1.92633	-1.31366
102024306	chr14:102024306:A:G	8.22652e-20	2.29841	-1.27827
102025014	chr14:102025014:G:A	5.44446e-21	-1.69521	-4.62281e-10
102025179	chr14:102025179:G:C	9.82252e-21	-4.44502e-10	-1.10513
102025262	chr14:102025262:G:A	1.96727e-20	-4.44502e-10	-0.410577
102025268	chr14:102025268:G:A	3.38673e-21	-2.16995	-4.62281e-10
102025484	chr14:102025484:C:T	8.45625e-21	-1.86419	0.609289
102025510	chr14:102025510:T:C	1.14986e-20	-0.312862	-0.63472
102025736	chr14:102025736:C:T	2.29506e-20	1.22061	-1.47708
102026319	chr14:102026319:A:G	3.38727e-21	-1.13248	-1.0373
102027069	chr14:102027069:G:T	1.53606e-20	-4.44502e-10	-0.658008
102027301	chr14:102027301:G:A	3.2599e-19	-4.44502e-10	2.39706
102027424	chr14:102027424:A:G	6.77293e-20	2.05716	-1.23145
102028873	chr14:102028873:A:G	1.52864e-20	-4.44502e-10	-0.662849
102028957	chr14:102028957:G:A	9.89027e-21	0.0636648	-1.16192
102029011	chr14:102029011:T:C	5.89758e-20	2.0172	-1.32988
102029272	chr14:102029272:G:A	3.52691e-20	1.63499	-1.46179
102029409	chr14:102029409:C:T	2.73873e-19	-4.44502e-10	2.22285
102029424	chr14:102029424:C:T	1.49423e-20	-4.44502e-10	-0.685615
102030015	chr14:102030015:C:A	8.56881e-21	-0.246148	-0.995534
102030877	chr14:102030877:A:G	1.05574e-21	-2.14797	-1.1876
102031238	chr14:102031238:G:A	6.80015e-21	-4.44502e-10	-1.47287
102031241	chr14:102031241:T:C	2.34798e-20	-4.44502e-10	-0.233668
102031377	chr14:102031377:G:A	7.1288e-21	-4.44502e-10	-1.42567
102031435	chr14:102031435:A:G	1.05183e-20	-0.245132	-0.791567
102031961	chr14:102031961:T:C	5.11111e-21	-1.7584	-4.62281e-10
102032173	chr14:102032173:A:G	3.57226e-19	2.48856	-4.62281e-10
102032895	chr14:102032895:C:T	2.43504e-20	1.19319	-1.39045
102033364	chr14:102033364:C:T	1.53911e-20	-4.44502e-10	-0.65602
102033577	chr14:102033577:G:A	6.01989e-19	4.48956	-1.47913
102033816	chr14:102033816:A:G	1.0809e-20	-2.09964	1.09021
102034813	chr14:102034813:T:C	5.98018e-21	-0.300215	-1.30115
102034882	chr14:102034882:C:T	4.95796e-20	-2.01481	2.52858
102035208	chr14:102035208:C:T	1.20234e-21	-2.14225	-1.06329
102036015	chr14:102036015:T:C	8.00314e-21	-1.30998	-4.62281e-10
102036130	chr14:102036130:C:T	7.08039e-21	-1.43248	-4.62281e-10
102037220	chr14:102037220:T:TC	1.46551e-20	-4.44502e-10	-0.705021
102037317	chr14:102037317:G:A	4.90717e-20	-2.05499	2.55846
102037610	chr14:102037610:C:T	3.28537e-21	-2.20033	-4.62281e-10
102037996	chr14:102037996:C:G	4.05179e-19	4.08579	-1.47128
102038501	chr14:102038501:C:T	3.31751e-19	3.88739	-1.47281
102038925	chr14:102038925:AC:A	3.96601e-19	4.06436	-1.47124
102039727	chr14:102039727:C:T	1.95148e-20	-4.44502e-10	-0.418639
102039971	chr14:102039971:A:G	2.99378e-21	-0.907135	-1.38614
102040446	chr14:102040446:G:C	4.92682e-20	1.94018	-1.43271
102040728	chr14:102040728:G:C	2.58832e-19	0.0309564	2.13541
102041719	chr14:102041719:C:A	2.34434e-20	-1.98514	1.74992
102042069	chr14:102042069:A:T	1.90633e-20	-4.44502e-10	-0.442044
102042903	chr14:102042903:A:G	5.30014e-20	2.00784	-1.42733
102043848	chr14:102043848:T:G	7.99806e-21	-4.44502e-10	-1.31061
102044059	chr14:102044059:A:G	8.3569e-21	-4.44502e-10	-1.26672
102044091	chr14:102044091:A:G	9.73632e-22	-1.99233	-1.4242
102044526	chr14:102044526:G:A	3.00848e-19	3.77917	-1.46238
102044537	chr14:102044537:G:A	3.05895e-21	-1.19698	-1.07476
102044849	chr14:102044849:G:A	1.58848e-20	-4.44502e-10	-0.624445
102044888	chr14:102044888:C:T	7.95183e-21	-1.31641	-4.62281e-10
102045017	chr14:102045017:T:C	3.56699e-21	-2.11809	-4.62281e-10
102045260	chr14:102045260:A:G	4.35396e-21	-0.707705	-1.21102
102045390	chr14:102045390:CACCTGAGGTCAGGAGTTCGAGACCAGCCTGGCCAACATGGTGAAATCCCATCTCTACAAAAAATACA:C	1.51667e-21	-2.22609	-0.747202
102045480	chr14:102045480:G:A	4.19094e-21	-1.95689	-4.62281e-10
102045820	chr14:102045820:T:C	3.85381e-21	-0.68475	-1.356
102046131	chr14:102046131:G:A	3.36386e-21	-2.17672	-4.62281e-10
102046227	chr14:102046227:CAG:C	1.23036e-20	-4.44502e-10	-0.87992
102046305	chr14:102046305:C:T	3.19615e-20	0.0747207	-4.62281e-10
102046309	chr14:102046309:T:C	2.93323e-20	-0.0111227	-4.62281e-10
102046315	chr14:102046315:T:C	2.90765e-20	-0.0198811	-4.62281e-10
102046436	chr14:102046436:G:A	4.3907e-19	-4.44502e-10	2.69485
102046474	chr14:102046474:G:A	4.84217e-20	-4.44502e-10	0.490137
102046535	chr14:102046535:G:A	7.74063e-22	-2.17668	-1.46923
102046749	chr14:102046749:G:A	8.93837e-20	-1.1126	2.21572
102046842	chr14:102046842:A:C	6.72989e-21	-4.44502e-10	-1.48325
102046944	chr14:102046944:GCCA:G	4.64294e-21	-1.85446	-4.62281e-10
102047059	chr14:102047059:T:A	2.00888e-19	3.39661	-1.48368
102047259	chr14:102047259:A:G	3.77563e-21	-0.671223	-1.39002
102047459	chr14:102047459:C:T	1.07759e-19	-4.44502e-10	1.29009
102047753	chr14:102047753:C:T	1.1531e-19	-4.44502e-10	1.35781
102047890	chr14:102047890:T:C	1.50389e-20	0.304047	-0.983216
102048074	chr14:102048074:G:A	1.03888e-19	-4.44502e-10	1.2535
102048098	chr14:102048098:T:G	1.08713e-21	-2.10113	-1.20513
102048307	chr14:102048307:C:T	9.33299e-20	-2.06727	3.2136
102048328	chr14:102048328:C:T	7.71715e-21	-4.44502e-10	-1.34637
102048507	chr14:102048507:C:T	1.35254e-20	-4.44502e-10	-0.785242
102048673	chr14:102048673:C:T	9.6814e-21	-4.44502e-10	-1.1196
102048678	chr14:102048678:G:A	7.54753e-22	-2.22351	-1.44767
102049109	chr14:102049109:A:C	3.36053e-20	1.10156	-0.976687
102049309	chr14:102049309:G:A	1.13654e-20	-4.44502e-10	-0.959236
102049376	chr14:102049376:G:A	5.83446e-20	2.15062	-1.47407
102049698	chr14:102049698:C:T	1.82371e-20	-4.44502e-10	-0.486351
102050753	chr14:102050753:A:G	5.58346e-20	2.09166	-1.45907
102050795	chr14:102050795:C:T	1.76315e-21	-1.65332	-1.16939
102050816	chr14:102050816:C:T	1.69072e-21	-1.69527	-1.16939
102051014	chr14:102051014:A:G	2.16276e-19	-4.44502e-10	1.98675
102051249	chr14:102051249:C:T	1.41048e-21	-2.24037	-0.805509
102051632	chr14:102051632:A:G	6.07283e-21	-0.523146	-1.06284
102052262	chr14:102052262:C:A	7.49783e-20	2.34554	-1.41815
102052511	chr14:102052511:G:T	1.90477e-20	-4.44502e-10	-0.442863
102052533	chr14:102052533:T:C	3.5944e-21	-0.929541	-1.18089
102052637	chr14:102052637:A:G	8.3817e-21	-0.578528	-0.685233
102052927	chr14:102052927:C:T	1.3984e-20	-4.44502e-10	-0.751895
102052952	chr14:102052952:T:C	3.1016e-19	3.79159	-1.44431
102053849	chr14:102053849:T:C	1.78567e-21	-1.95563	-0.854387
102053988	chr14:102053988:C:T	5.81865e-21	-1.62874	-4.62281e-10
102054136	chr14:102054136:C:T	1.08849e-21	-1.92754	-1.37748
102054345	chr14:102054345:G:A	5.20826e-21	-1.73957	-4.62281e-10
102054456	chr14:102054456:CAAAG:C	2.08305e-20	-0.353392	-4.62281e-10
102054507	chr14:102054507:C:T	2.69056e-19	3.66807	-1.46296
102054551	chr14:102054551:A:G	2.88643e-21	-1.15986	-1.16993
102054730	chr14:102054730:G:A	3.05388e-19	3.8015	-1.46973
102054972	chr14:102054972:T:C	3.13058e-21	-0.987938	-1.26065
102054976	chr14:102054976:C:T	5.4879e-20	-4.44502e-10	0.615319
102055182	chr14:102055182:C:T	2.63967e-19	-4.44502e-10	2.18601
102055197	chr14:102055197:A:G	6.87035e-21	-0.514431	-0.948166
102055462	chr14:102055462:A:T	3.07782e-20	0.0369942	-4.62281e-10
102055556	chr14:102055556:C:A	4.5608e-19	-4.44502e-10	2.73286
102055853	chr14:102055853:C:T	1.50547e-21	-1.5777	-1.403
102056783	chr14:102056783:C:T	6.88165e-21	-1.46095	-4.62281e-10
102056966	chr14:102056966:C:G	3.42896e-19	3.92685	-1.47923
102057157	chr14:102057157:GCAAACGTGCACACACTGCAGATGCA:G	6.72815e-21	-4.44502e-10	-1.48351
102057171	chr14:102057171:A:G	3.72457e-21	-2.07486	-4.62281e-10
102057211	chr14:102057211:A:T	7.44937e-21	-0.282087	-1.09959
102057376	chr14:102057376:C:T	3.40717e-21	-2.16393	-4.62281e-10
102057400	chr14:102057400:CAT:C	7.84833e-21	-4.44502e-10	-1.32951
102057470	chr14:102057470:A:T	7.02254e-20	-4.44502e-10	0.861898
102058513	chr14:102058513:C:T	3.79333e-20	-1.96407	2.21009
102058666	chr14:102058666:C:T	1.54703e-21	-2.12543	-0.828038
102058687	chr14:102058687:T:C	3.61297e-21	-1.07794	-1.02734
102059246	chr14:102059246:T:G	4.50438e-21	-1.88476	-4.62281e-10
102059532	chr14:102059532:C:T	2.26721e-21	-1.89123	-0.680031
102059867	chr14:102059867:C:T	2.99689e-19	3.79572	-1.48279
102059911	chr14:102059911:T:A	3.34897e-20	1.60372	-1.48229
102059913	chr14:102059913:T:A	9.88095e-21	-4.44502e-10	-1.0992
102059945	chr14:102059945:A:G	1.36916e-20	-1.60336	0.830333
102060727	chr14:102060727:G:A	9.07324e-21	-4.44502e-10	-1.18448
102061055	chr14:102061055:G:A	1.93123e-21	-2.02179	-0.709866
102061301	chr14:102061301:G:A	2.14962e-20	-4.44502e-10	-0.321935
102061643	chr14:102061643:C:T	6.70619e-20	-4.44502e-10	0.815806
102062023	chr14:102062023:G:A	7.5303e-21	-1.37088	-4.62281e-10
102062058	chr14:102062058:G:C	1.65951e-20	0.764813	-1.34552
102062090	chr14:102062090:T:C	3.20515e-21	-2.22505	-4.62281e-10
102062225	chr14:102062225:G:A	5.18609e-21	-1.13705	-0.606777
102062472	chr14:102062472:C:G	6.52095e-21	-1.51479	-4.62281e-10
102062480	chr14:102062480:C:T	1.21491e-21	-1.91084	-1.2843
102062729	chr14:102062729:A:T	6.94857e-21	-4.44502e-10	-1.45128
102062937	chr14:102062937:C:A	7.6332e-21	-4.44502e-10	-1.3573
102063044	chr14:102063044:C:T	6.99494e-21	-4.44502e-10	-1.44462
102064408	chr14:102064408:T:C	2.74782e-21	-1.63651	-0.742489
102065062	chr14:102065062:T:C	1.14106e-19	-4.44502e-10	1.34732
102065083	chr14:102065083:T:C	5.50573e-21	-1.33948	-0.344546
102065120	chr14:102065120:C:T	1.93072e-21	-1.48262	-1.2493
102065169	chr14:102065169:T:C	1.13732e-20	-4.44502e-10	-0.958555
102065176	chr14:102065176:G:A	9.95693e-21	-4.44502e-10	-1.09154
102065187	chr14:102065187:G:C	1.21208e-21	-2.10347	-1.09401
102065335	chr14:102065335:A:G	3.28145e-21	-1.71024	-0.491289
102065495	chr14:102065495:C:G	1.49235e-20	-4.44502e-10	-0.686874
102065627	chr14:102065627:G:C	1.48738e-18	5.00662	-1.09166
102065650	chr14:102065650:C:T	9.94355e-21	-4.44502e-10	-1.09289
102065661	chr14:102065661:C:T	1.49496e-20	-4.44502e-10	-0.685127
102065742	chr14:102065742:G:A	1.11611e-20	-4.44502e-10	-0.977375
102066562	chr14:102066562:C:T	2.26581e-18	5.19289	-0.857017
102066764	chr14:102066764:G:A	1.46683e-19	3.07604	-1.47758
102067028	chr14:102067028:C:T	7.32963e-21	-4.44502e-10	-1.39789
102067227	chr14:102067227:T:A	7.20371e-21	-4.44502e-10	-1.41522
102067230	chr14:102067230:T:A	2.38985e-19	3.14121	-1.05462
102067511	chr14:102067511:T:C	3.39258e-21	-0.739371	-1.42885
102067870	chr14:102067870:T:A	7.23724e-21	-4.44502e-10	-1.41057
102067929	chr14:102067929:C:T	9.03005e-21	-4.44502e-10	-1.18925
102068149	chr14:102068149:GCC:ACC	9.36817e-22	-2.15433	-1.30075
102068254	chr14:102068254:T:C	4.12245e-19	-4.44502e-10	2.63181
102068303	chr14:102068303:G:A	1.54354e-18	-4.44502e-10	3.95203
102069146	chr14:102069146:G:A	3.24115e-21	-1.17333	-1.04056
102069736	chr14:102069736:T:C	6.89173e-20	-2.15511	2.9982
102069818	chr14:102069818:A:G	1.98316e-19	-4.44502e-10	1.90005
102069835	chr14:102069835:G:A	6.6709e-20	-2.16033	2.97086
102069940	chr14:102069940:G:T	5.70806e-20	-2.1315	2.78615
102070216	chr14:102070216:A:G	1.26055e-19	2.53767	-1.09076
102070916	chr14:102070916:C:A	7.22356e-21	-4.44502e-10	-1.41246
102070998	chr14:102070998:T:C	6.94349e-21	-4.44502e-10	-1.45201
102071068	chr14:102071068:C:T	1.16242e-20	-0.936718	-4.62281e-10
102071272	chr14:102071272:G:A	1.37102e-18	2.95976	0.87374
102071715	chr14:102071715:T:A	1.66093e-21	-1.46974	-1.41269
102071876	chr14:102071876:T:C	1.11797e-20	-4.44502e-10	-0.975707
102071971	chr14:102071971:T:C	9.35346e-20	2.35262	-1.2041
102072984	chr14:102072984:C:G	5.67833e-20	-2.11998	2.76941
102073051	chr14:102073051:G:A	6.72344e-21	-4.44502e-10	-1.48421
102073442	chr14:102073442:G:A	2.66357e-18	2.64197	1.85564
102073580	chr14:102073580:G:A	7.13837e-21	-4.44502e-10	-1.42433
102073870	chr14:102073870:A:G	1.95467e-18	2.16067	2.02749
102073892	chr14:102073892:C:G	6.75988e-21	-4.44502e-10	-1.47881
102073898	chr14:102073898:C:T	7.79671e-21	-4.44502e-10	-1.33611
102074142	chr14:102074142:CAGCT:C	6.79466e-21	-4.44502e-10	-1.47367
102074809	chr14:102074809:T:C	1.01727e-20	-4.44502e-10	-1.0701
102075699	chr14:102075699:T:A	1.44887e-20	-4.44502e-10	-0.716441
102075763	chr14:102075763:G:A	1.22246e-20	-4.44502e-10	-0.886358
102075980	chr14:102075980:C:T	5.46414e-21	-1.6916	-4.62281e-10
102076132	chr14:102076132:G:A	4.08135e-19	1.42286	1.19893
102076482	chr14:102076482:G:A	1.27345e-20	-4.44502e-10	-0.845496
102076505	chr14:102076505:T:C	6.89485e-21	-4.44502e-10	-1.45904
102076852	chr14:102076852:G:A	6.81992e-21	-4.44502e-10	-1.46996
102077080	chr14:102077080:T:A	7.05732e-21	-4.44502e-10	-1.43575
102077520	chr14:102077520:T:A	3.23345e-20	-2.11274	2.19907
102077644	chr14:102077644:G:A	2.06274e-21	-1.97076	-0.695018
102077658	chr14:102077658:A:C	8.85373e-21	-4.44502e-10	-1.20897
102077864	chr14:102077864:T:C	6.99322e-21	-4.44502e-10	-1.44487
102078674	chr14:102078674:T:C	1.82962e-21	-1.65292	-1.13279
102078799	chr14:102078799:G:A	1.42253e-20	-4.44502e-10	-0.734786
102079276	chr14:102079276:G:T	5.24929e-20	1.5895	-1.01864
102079333	chr14:102079333:G:C	2.03945e-18	2.69512	1.53551
102079862	chr14:102079862:T:C	6.99927e-21	-4.44502e-10	-1.44401
102080475	chr14:102080475:C:G	7.36318e-21	-4.44502e-10	-1.39332
102080627	chr14:102080627:C:T	5.30773e-20	1.44007	-0.858133
102080768	chr14:102080768:A:G	4.59521e-20	1.36297	-0.925178
102080881	chr14:102080881:G:A	1.89813e-20	-0.803136	0.356778
102080968	chr14:102080968:C:T	6.95906e-21	-4.44502e-10	-1.44977
102081036	chr14:102081036:T:G	6.97036e-21	-4.44502e-10	-1.44814
102081124	chr14:102081124:G:A	1.30993e-20	-0.817254	-4.62281e-10
102081265	chr14:102081265:A:G	3.65797e-18	4.81485	-4.62281e-10
102081311	chr14:102081311:A:G	1.86266e-21	-1.284	-1.4838
102081375	chr14:102081375:T:G	1.3097e-20	-4.44502e-10	-0.817426
102081479	chr14:102081479:C:T	7.17721e-21	-4.44502e-10	-1.4189
102081590	chr14:102081590:A:T	9.77545e-21	-4.44502e-10	-1.10994
102081669	chr14:102081669:A:C	7.00878e-21	-4.44502e-10	-1.44265
102081814	chr14:102081814:A:G	7.45559e-21	-4.44502e-10	-1.38085
102081887	chr14:102081887:T:C	1.8879e-20	0.802713	-1.25447
102082047	chr14:102082047:C:T	1.21835e-21	-2.08042	-1.1119
102082148	chr14:102082148:A:G	6.80142e-21	-4.44502e-10	-1.47268
102082366	chr14:102082366:T:G	3.14828e-21	-2.24296	-4.62281e-10
102082677	chr14:102082677:G:GT	8.94747e-21	-4.44502e-10	-1.19844
102082894	chr14:102082894:C:T	1.85553e-20	0.794672	-1.26373
102082925	chr14:102082925:A:G	2.36787e-20	-0.705149	0.479915
102083342	chr14:102083342:T:C	3.5727e-19	-4.44502e-10	2.48868
102083489	chr14:102083489:C:A	6.95146e-21	-4.44502e-10	-1.45086
102083536	chr14:102083536:G:A	1.97262e-21	-2.09693	-0.613524
102083784	chr14:102083784:T:C	3.55397e-19	-4.44502e-10	2.48342
102083847	chr14:102083847:C:T	8.9697e-21	-4.44502e-10	-1.19596
102084065	chr14:102084065:C:T	6.81174e-21	-4.44502e-10	-1.47116
102084232	chr14:102084232:G:A	1.30313e-20	0.456795	-1.27925
102084235	chr14:102084235:G:A	7.16209e-21	-4.44502e-10	-1.42101
102084466	chr14:102084466:G:A	1.3107e-20	0.455776	-1.27244
102085592	chr14:102085592:A:G	1.47954e-21	-1.91141	-1.08667
102085693	chr14:102085693:G:A	1.47335e-21	-1.88705	-1.11523
102086519	chr14:102086519:G:A	3.16584e-21	-2.23739	-4.62281e-10
102086843	chr14:102086843:G:A	6.79421e-21	-4.44502e-10	-1.47374
102086942	chr14:102086942:C:T	8.82998e-21	-4.44502e-10	-1.21166
102087590	chr14:102087590:A:G	9.92563e-21	-4.44502e-10	-1.09469
102087703	chr14:102087703:T:C	7.44695e-21	-4.44502e-10	-1.38201
102088073	chr14:102088073:C:A	1.41671e-21	-1.89154	-1.14993
102088215	chr14:102088215:T:C	3.28459e-20	-0.21301	0.315024
102088416	chr14:102088416:C:T	1.11302e-20	-4.44502e-10	-0.980149
102088454	chr14:102088454:G:C	6.15087e-20	1.84819	-1.11882
102088841	chr14:102088841:C:T	1.13345e-20	-4.44502e-10	-0.961956
102089163	chr14:102089163:C:T	4.59102e-21	-2.1157	0.249987
102090068	chr14:102090068:G:C	6.90537e-21	-4.44502e-10	-1.45751
102090124	chr14:102090124:T:C	9.106e-21	-4.44502e-10	-1.18088
102090240	chr14:102090240:C:T	3.97519e-20	-4.44502e-10	0.292847
102090610	chr14:102090610:T:C	1.62848e-20	-0.599579	-4.62281e-10
102091147	chr14:102091147:G:A	7.03612e-21	-4.44502e-10	-1.43875
102091446	chr14:102091446:A:T	2.16822e-21	-1.65547	-0.960438
102091509	chr14:102091509:C:T	7.02882e-21	-4.44502e-10	-1.43979
102092251	chr14:102092251:A:G	1.3233e-20	0.470255	-1.27735
102092471	chr14:102092471:T:A	2.90898e-19	-4.44502e-10	2.28316
102092727	chr14:102092727:C:A	7.03996e-21	-4.44502e-10	-1.43821
102092895	chr14:102092895:G:A	1.7435e-21	-1.34977	-1.48415
102092996	chr14:102092996:C:T	5.51296e-21	-2.1086	0.425894
102093025	chr14:102093025:G:A	2.4931e-21	-1.07001	-1.40628
102093036	chr14:102093036:C:T	8.30607e-21	-4.44502e-10	-1.27282
102093201	chr14:102093201:T:A	1.02834e-20	0.255536	-1.31482
102093232	chr14:102093232:C:T	7.11308e-21	-4.44502e-10	-1.42788
102093249	chr14:102093249:G:A	1.24868e-20	-4.44502e-10	-0.865139
102093373	chr14:102093373:G:T	7.74235e-21	-4.44502e-10	-1.34311
102093442	chr14:102093442:A:G	2.7884e-20	1.14864	-1.2104
102094035	chr14:102094035:G:A	9.04265e-21	-4.44502e-10	-1.18786
102094642	chr14:102094642:GA:G	3.21653e-19	-4.44502e-10	2.38366
102095041	chr14:102095041:A:T	2.66758e-19	-4.44502e-10	2.19653
102095213	chr14:102095213:G:A	3.14676e-21	-2.15393	-0.0895119
102095795	chr14:102095795:G:A	7.38084e-21	-4.44502e-10	-1.39092
102095823	chr14:102095823:C:T	7.68244e-21	-4.44502e-10	-1.35087
102095873	chr14:102095873:A:G	5.43563e-21	-1.85183	0.154992
102095899	chr14:102095899:C:T	3.15132e-21	-0.778994	-1.463
102096297	chr14:102096297:C:T	7.14347e-21	-4.44502e-10	-1.42361
102096836	chr14:102096836:T:C	6.78434e-21	-4.44502e-10	-1.47519
102096871	chr14:102096871:G:A	3.77396e-20	1.21802	-0.977118
102097359	chr14:102097359:T:A	2.34464e-21	-1.58239	-0.955292
102097460	chr14:102097460:A:T	5.1291e-20	2.00713	-1.45943
102097504	chr14:102097504:C:T	2.96411e-21	-0.863307	-1.43993
102097609	chr14:102097609:T:C	7.19265e-21	-4.44502e-10	-1.41675
102097748	chr14:102097748:C:CA	7.22334e-21	-4.44502e-10	-1.41249
102097822	chr14:102097822:G:A	4.27127e-21	-2.09951	0.161611
102098041	chr14:102098041:C:T	4.16481e-21	-0.996124	-0.967016
102099844	chr14:102099844:G:GTCAT	2.40398e-21	-1.05106	-1.46163
102099944	chr14:102099944:T:C	2.30922e-20	0.861496	-1.11181
102100016	chr14:102100016:A:T	1.69787e-19	-4.44502e-10	1.74473
102100190	chr14:102100190:A:G	1.52874e-20	-0.665819	0.00303764
102100214	chr14:102100214:A:G	7.19435e-21	-4.44502e-10	-1.41651
102100226	chr14:102100226:T:C	9.96473e-21	-4.44502e-10	-1.09076
102100305	chr14:102100305:G:A	8.7137e-21	-4.44502e-10	-1.22491
102100391	chr14:102100391:C:A	7.19379e-21	-4.44502e-10	-1.41659
102100666	chr14:102100666:C:T	8.31728e-21	-4.44502e-10	-1.27148
102100984	chr14:102100984:A:G	2.36876e-21	-1.06531	-1.46213
102100985	chr14:102100985:G:A	7.91133e-21	-4.44502e-10	-1.32151
102101013	chr14:102101013:A:G	1.48017e-20	-0.695066	-4.62281e-10
102101210	chr14:102101210:A:G	7.50367e-21	-4.44502e-10	-1.37442
102101333	chr14:102101333:C:T	6.78588e-21	-4.44502e-10	-1.47497
102101681	chr14:102101681:C:G	2.56235e-19	-4.44502e-10	2.15628
102101959	chr14:102101959:G:A	3.93458e-20	0.875342	-0.592764
102102030	chr14:102102030:T:A	4.67353e-20	-0.902869	1.35756
102102270	chr14:102102270:G:A	7.18942e-21	-4.44502e-10	-1.4172
102102273	chr14:102102273:C:T	6.78434e-21	-4.44502e-10	-1.47519
102102636	chr14:102102636:G:A	3.11577e-21	-0.962088	-1.29125
102102962	chr14:102102962:T:G	2.34161e-19	-4.44502e-10	2.0662
102103426	chr14:102103426:T:C	8.917e-21	-4.44502e-10	-1.20185
102103649	chr14:102103649:A:G	6.73223e-21	-4.44502e-10	-1.4829
102104805	chr14:102104805:T:C	4.97375e-20	1.2105	-0.69355
102104957	chr14:102104957:G:T	1.34437e-19	-4.44502e-10	1.51129
102105659	chr14:102105659:G:A	7.73377e-21	-4.44502e-10	-1.34421
102105756	chr14:102105756:T:G	3.2385e-21	-1.811	-0.403701
102105812	chr14:102105812:G:A	4.16501e-21	-0.809508	-1.15358
102106235	chr14:102106235:G:A	7.61294e-21	-4.44502e-10	-1.35996
102106778	chr14:102106778:AGG:A	6.90011e-21	-4.44502e-10	-1.45827
102107619	chr14:102107619:A:G	1.11599e-19	0.943823	0.381277
102108711	chr14:102108711:A:G	7.06648e-21	-4.44502e-10	-1.43445
102109424	chr14:102109424:C:T	5.55461e-20	1.67474	-1.04734
102109654	chr14:102109654:A:G	8.8477e-21	-4.44502e-10	-1.20965
102110490	chr14:102110490:A:G	2.0166e-20	-0.405085	0.019271
102110581	chr14:102110581:G:A	1.34561e-20	-4.44502e-10	-0.790375
102110600	chr14:102110600:G:T	3.90252e-20	1.466	-1.19161
102110860	chr14:102110860:C:T	7.09158e-21	-4.44502e-10	-1.4309
102111047	chr14:102111047:G:A	7.74375e-21	-4.44502e-10	-1.34293
102111509	chr14:102111509:G:A	7.66716e-21	-4.44502e-10	-1.35286
102112278	chr14:102112278:T:C	1.38529e-20	-4.44502e-10	-0.761315
102112449	chr14:102112449:C:T	7.46805e-21	-4.44502e-10	-1.37918
102112703	chr14:102112703:G:A	6.28675e-20	1.66793	-0.916707
102112745	chr14:102112745:T:C	6.77979e-21	-4.44502e-10	-1.47587
102113232	chr14:102113232:C:G	3.6894e-21	-2.08435	-4.62281e-10
102113314	chr14:102113314:G:A	6.72347e-21	-4.44502e-10	-1.48421
102113324	chr14:102113324:T:TGCTG	6.72719e-21	-4.44502e-10	-1.48365
102113734	chr14:102113734:G:A	6.78051e-21	-4.44502e-10	-1.47576
102113856	chr14:102113856:G:A	7.12755e-21	-4.44502e-10	-1.42584
102114654	chr14:102114654:C:T	1.98604e-21	-2.11085	-0.592824
102115017	chr14:102115017:G:A	2.4836e-19	-4.44502e-10	2.12507
102115050	chr14:102115050:G:A	2.33073e-19	-4.44502e-10	2.06154
102115330	chr14:102115330:G:A	4.08259e-20	1.6848	-1.36529
102116365	chr14:102116365:C:G	1.39243e-20	-0.725179	-0.0309996
102116573	chr14:102116573:A:C	6.77794e-21	-4.44502e-10	-1.47614
102116780	chr14:102116780:G:A	1.39805e-21	-2.10667	-0.948061
102117474	chr14:102117474:G:A	5.3725e-20	0.594068	-4.62281e-10
102118143	chr14:102118143:G:A	1.00961e-20	-1.07767	-4.62281e-10
102118266	chr14:102118266:G:C	8.10036e-21	-1.2979	-4.62281e-10
102118279	chr14:102118279:T:G	4.10186e-21	-1.97837	-4.62281e-10
102118383	chr14:102118383:AATGTCTCCCC:A	7.62047e-21	-4.44502e-10	-1.35897
102118981	chr14:102118981:A:G	7.48925e-21	-4.44502e-10	-1.37634
102119036	chr14:102119036:G:A	8.51043e-21	-0.0313313	-1.21719
102119512	chr14:102119512:C:T	7.56443e-21	-4.44502e-10	-1.36635
102119787	chr14:102119787:G:A	3.15619e-20	0.221862	-0.159723
102119876	chr14:102119876:T:C	9.9158e-21	-0.541552	-0.554129
102120279	chr14:102120279:A:G	6.95132e-21	-4.44502e-10	-1.45088
102120664	chr14:102120664:C:T	6.94218e-21	-4.44502e-10	-1.4522
102120741	chr14:102120741:A:G	2.85052e-20	1.35563	-1.39535
102121226	chr14:102121226:GAT:G	8.84495e-21	-4.44502e-10	-1.20996
102121392	chr14:102121392:A:G	9.07961e-21	-4.44502e-10	-1.18378
102122072	chr14:102122072:GTTAT:G	7.26114e-21	-4.44502e-10	-1.40727
102122403	chr14:102122403:C:T	7.20715e-21	-4.44502e-10	-1.41474
102122519	chr14:102122519:G:C	8.85557e-21	-4.44502e-10	-1.20876
102122793	chr14:102122793:G:A	6.8904e-21	-4.44502e-10	-1.45968
102122829	chr14:102122829:A:G	7.62178e-21	-4.44502e-10	-1.3588
102123177	chr14:102123177:C:T	1.91568e-20	0.93667	-1.37382
102123512	chr14:102123512:T:C	7.19784e-21	-4.44502e-10	-1.41603
102123524	chr14:102123524:T:TA	3.13073e-20	0.961552	-0.907511
102123530	chr14:102123530:C:T	3.20684e-20	0.99189	-0.913829
102123784	chr14:102123784:G:A	8.7266e-21	-4.44502e-10	-1.22343
102124038	chr14:102124038:C:G	1.01792e-20	-4.44502e-10	-1.06947
102124280	chr14:102124280:C:T	8.64047e-19	3.37182	-4.62281e-10
102124412	chr14:102124412:T:C	2.81242e-20	0.965149	-1.01833
102124730	chr14:102124730:T:C	9.75734e-19	3.49338	-4.62281e-10
102124816	chr14:102124816:A:C	6.73361e-21	-4.44502e-10	-1.4827
102125414	chr14:102125414:G:A	1.76639e-20	-0.518288	-4.62281e-10
102125534	chr14:102125534:T:C	5.7421e-21	-1.64199	-4.62281e-10
102126692	chr14:102126692:C:T	6.17136e-21	-1.63802	0.0681261
102127776	chr14:102127776:C:T	6.7408e-21	-0.787415	-0.694217
102127808	chr14:102127808:C:T	5.76858e-19	2.96779	-4.62281e-10
102128258	chr14:102128258:G:A	6.84835e-21	-4.44502e-10	-1.4658
102128580	chr14:102128580:A:G	6.7361e-21	-4.44502e-10	-1.48233
102128832	chr14:102128832:ACTT:A	1.51538e-21	-2.10197	-0.872176
102129026	chr14:102129026:A:AT	1.24789e-21	-1.70368	-1.46468
102129092	chr14:102129092:AAAAT:A	1.43568e-20	-0.725587	-4.62281e-10
102129288	chr14:102129288:A:G	7.46454e-21	-0.895664	-0.483984
102129318	chr14:102129318:G:T	2.89772e-21	-1.65757	-0.668314
102129565	chr14:102129565:T:C	2.60827e-20	0.888646	-1.01719
102129811	chr14:102129811:CCTTT:C	1.79134e-20	0.949568	-1.45383
102129964	chr14:102129964:T:A	6.74194e-21	-4.44502e-10	-1.48146
102130310	chr14:102130310:T:C	9.92086e-19	-4.44502e-10	3.51
102130428	chr14:102130428:C:T	9.06368e-21	-4.44502e-10	-1.18554
102130756	chr14:102130756:G:T	3.06582e-21	-1.53505	-0.734446
102131339	chr14:102131339:T:C	7.32567e-21	-4.44502e-10	-1.39843
102131340	chr14:102131340:A:G	6.73372e-21	-4.44502e-10	-1.48268
102131530	chr14:102131530:C:G	9.55096e-19	-4.44502e-10	3.472
102131580	chr14:102131580:C:T	5.60049e-21	-1.66696	-4.62281e-10
102131627	chr14:102131627:C:A	6.09404e-19	3.02267	-4.62281e-10
102131653	chr14:102131653:A:C	2.48079e-20	-0.0887702	-0.0898794
102132099	chr14:102132099:C:T	1.75653e-20	0.806838	-1.33073
102132230	chr14:102132230:G:A	1.00122e-19	-4.44502e-10	1.21657
102132295	chr14:102132295:T:A	2.95605e-20	1.05697	-1.06034
102132424	chr14:102132424:G:A	3.77731e-21	-2.0608	-4.62281e-10
102132885	chr14:102132885:G:A	1.77069e-21	-1.66465	-1.15379
102133185	chr14:102133185:C:T	8.14591e-21	-4.44502e-10	-1.29229
102133202	chr14:102133202:C:T	6.73411e-21	-4.44502e-10	-1.48262
102133566	chr14:102133566:C:T	7.92968e-21	-4.44502e-10	-1.3192
102133619	chr14:102133619:G:A	6.77974e-21	-4.44502e-10	-1.47587
102133775	chr14:102133775:G:A	1.23546e-21	-1.69963	-1.47873
102134008	chr14:102134008:G:A	1.47391e-20	0.737208	-1.43652
102134333	chr14:102134333:A:G	2.17816e-20	-0.308744	-4.62281e-10
102134352	chr14:102134352:C:T	1.13646e-21	-2.09081	-1.17108
102134393	chr14:102134393:GT:G	3.93656e-20	-4.44502e-10	0.283081
102134432	chr14:102134432:G:A	1.56419e-20	0.744978	-1.38484
102134513	chr14:102134513:C:T	1.55456e-20	0.739061	-1.38509
102134514	chr14:102134514:G:A	7.06932e-21	-4.44502e-10	-1.43405
102134718	chr14:102134718:G:A	7.17357e-21	-4.44502e-10	-1.41941
102134814	chr14:102134814:G:A	7.16155e-21	-4.44502e-10	-1.42108
102134844	chr14:102134844:C:G	1.35372e-21	-1.62053	-1.46642
102134935	chr14:102134935:T:G	3.77918e-21	-2.0603	-4.62281e-10
102134968	chr14:102134968:C:G	7.05701e-21	-4.44502e-10	-1.43579
102135598	chr14:102135598:A:G	6.0479e-21	-1.66748	0.0773765
102135671	chr14:102135671:A:G	2.04153e-21	-1.51053	-1.16558
102136057	chr14:102136057:A:G	9.31114e-21	-4.44502e-10	-1.1586
102136109	chr14:102136109:T:C	7.35864e-21	-4.44502e-10	-1.39394
102136178	chr14:102136178:G:C	8.8534e-21	-4.44502e-10	-1.20901
102136278	chr14:102136278:C:G	1.65956e-20	-0.580671	-4.62281e-10
102136288	chr14:102136288:G:C	9.64831e-21	-4.44502e-10	-1.12303
102136605	chr14:102136605:G:A	4.88872e-20	-4.44502e-10	0.499705
102136861	chr14:102136861:C:T	1.65032e-20	-0.586256	-4.62281e-10
102137118	chr14:102137118:G:A	1.58749e-21	-2.1024	-0.825256
102137188	chr14:102137188:C:A	9.16934e-21	-4.44502e-10	-1.17395
102137315	chr14:102137315:TTATTTATC:T	6.72573e-21	-4.44502e-10	-1.48387
102137532	chr14:102137532:G:T	6.72675e-19	3.12145	-4.62281e-10
102137538	chr14:102137538:C:T	1.58243e-21	-2.10659	-0.824258
102138037	chr14:102138037:A:C	7.04859e-21	-4.44502e-10	-1.43698
102138519	chr14:102138519:T:C	7.76862e-19	3.26545	-4.62281e-10
102138540	chr14:102138540:G:T	8.25649e-21	-4.44502e-10	-1.27881
102138790	chr14:102138790:T:C	2.32792e-21	-1.82706	-0.717775
102139571	chr14:102139571:G:A	6.7233e-21	-4.44502e-10	-1.48423
102140462	chr14:102140462:A:G	6.73246e-21	-4.44502e-10	-1.48287
102141113	chr14:102141113:A:G	3.10669e-21	-1.56712	-0.689133
102141756	chr14:102141756:T:C	4.75448e-21	-1.9742	0.14348
102142985	chr14:102142985:A:G	6.79165e-19	3.13105	-4.62281e-10
102143256	chr14:102143256:C:T	1.06406e-20	0.277065	-1.3022
102143339	chr14:102143339:G:A	5.32418e-21	-1.95079	0.233238
102143453	chr14:102143453:GTAA:G	9.06817e-19	-4.44502e-10	3.42013
102143463	chr14:102143463:C:T	7.03282e-21	-4.44502e-10	-1.43922
102143661	chr14:102143661:C:T	3.23217e-21	-1.47814	-0.738514
102143759	chr14:102143759:G:A	6.91321e-21	-4.44502e-10	-1.45638
102143823	chr14:102143823:G:A	3.27483e-21	-2.20355	-4.62281e-10
102143992	chr14:102143992:T:C	1.3936e-20	0.651679	-1.40702
102144034	chr14:102144034:A:AT	6.73296e-21	-4.44502e-10	-1.4828
102144183	chr14:102144183:A:T	3.23266e-21	-1.57765	-0.638853
102144316	chr14:102144316:C:G	6.73417e-21	-4.44502e-10	-1.48262
102144572	chr14:102144572:A:G	3.3543e-21	-1.48452	-0.695052
102144709	chr14:102144709:T:G	2.19465e-21	-1.88314	-0.720646
102145099	chr14:102145099:C:CT	7.93029e-21	-4.44502e-10	-1.31912
102145318	chr14:102145318:T:C	4.11716e-21	-1.97465	-4.62281e-10
102145523	chr14:102145523:C:T	1.36552e-20	-4.44502e-10	-0.775693
102145530	chr14:102145530:G:A	1.87825e-20	-0.456886	-4.62281e-10
102145775	chr14:102145775:AAAC:A	8.83224e-21	0.152926	-1.36433
102145860	chr14:102145860:T:A	6.89209e-21	-0.0738849	-1.38555
102146256	chr14:102146256:C:T	1.41684e-21	-2.24231	-0.799076
102146486	chr14:102146486:C:T	1.86859e-20	-0.46204	-4.62281e-10
102146597	chr14:102146597:G:C	7.07633e-21	-4.44502e-10	-1.43306
102147135	chr14:102147135:T:C	1.57344e-20	0.775695	-1.40966
102147235	chr14:102147235:A:T	7.9509e-19	-4.44502e-10	3.28864
102147253	chr14:102147253:A:G	7.03529e-21	-4.44502e-10	-1.43887
102147295	chr14:102147295:A:G	7.04089e-21	-4.44502e-10	-1.43808
102147335	chr14:102147335:G:C	2.91675e-21	-1.50648	-0.812862
102147388	chr14:102147388:A:G	1.0073e-20	-1.07996	-4.62281e-10
102147676	chr14:102147676:T:A	3.84765e-20	-4.44502e-10	0.260236
102147677	chr14:102147677:T:A	3.88351e-20	-4.44502e-10	0.269513
102147945	chr14:102147945:G:A	6.73361e-21	-4.44502e-10	-1.4827
102148168	chr14:102148168:A:C	6.73361e-21	-4.44502e-10	-1.4827
102148479	chr14:102148479:G:A	9.40776e-21	0.221073	-1.36935
102148604	chr14:102148604:G:A	8.15891e-21	-4.44502e-10	-1.2907
102148691	chr14:102148691:G:A	7.33634e-21	-4.44502e-10	-1.39697
102148943	chr14:102148943:C:T	1.58483e-21	-2.24274	-0.686595
102149032	chr14:102149032:G:A	1.2236e-19	1.8506	-0.433442
102149301	chr14:102149301:G:T	7.28851e-21	-4.44502e-10	-1.40351
102149602	chr14:102149602:C:G	7.03793e-21	-4.44502e-10	-1.4385
102149841	chr14:102149841:T:C	4.1958e-21	-2.00314	0.0474175
102149993	chr14:102149993:G:A	7.23395e-21	-4.44502e-10	-1.41103
102150208	chr14:102150208:C:T	3.78854e-21	-1.66839	-0.389437
102150241	chr14:102150241:T:C	5.19504e-21	-1.89358	0.151475
102150604	chr14:102150604:T:G	7.86547e-21	-4.44502e-10	-1.32733
102151218	chr14:102151218:T:C	9.84129e-21	-1.93266	0.82944
102151291	chr14:102151291:C:T	4.25632e-20	-4.44502e-10	0.361179
102151953	chr14:102151953:G:A	1.49412e-20	0.752683	-1.43837
102152160	chr14:102152160:C:T	1.50788e-21	-2.24249	-0.736615
102152236	chr14:102152236:C:T	2.63988e-19	-4.44502e-10	2.18609
102152384	chr14:102152384:T:G	9.17684e-21	0.187167	-1.36029
102152470	chr14:102152470:A:G	1.05699e-20	-4.44502e-10	-1.0318
102152546	chr14:102152546:C:T	3.36331e-21	-1.44425	-0.732638
102153117	chr14:102153117:G:A	1.44828e-21	-2.24281	-0.776622
102153231	chr14:102153231:T:C	1.91121e-19	-4.44502e-10	1.8631
102153782	chr14:102153782:C:G	3.33506e-21	-2.18532	-4.62281e-10
102153804	chr14:102153804:C:T	3.09963e-21	-1.51192	-0.746608
102154296	chr14:102154296:A:G	1.01344e-20	-4.44502e-10	-1.07388
102154444	chr14:102154444:C:G	1.06712e-20	-4.44502e-10	-1.02227
102154537	chr14:102154537:A:G	1.4239e-21	-2.24297	-0.793441
102154815	chr14:102154815:A:G	1.06986e-20	-4.44502e-10	-1.0197
102155422	chr14:102155422:G:A	9.13801e-21	0.173092	-1.35046
102155526	chr14:102155526:T:C	9.53523e-21	0.235632	-1.37045
102155863	chr14:102155863:T:C	6.96079e-21	-4.44502e-10	-1.44952
102155888	chr14:102155888:C:T	9.62253e-20	0.612573	0.564308
102155935	chr14:102155935:T:A	7.05849e-21	-4.44502e-10	-1.43558
102156093	chr14:102156093:T:A	8.84647e-21	-4.44502e-10	-1.20979
102156167	chr14:102156167:A:C	8.51005e-21	-4.44502e-10	-1.24856
102156292	chr14:102156292:C:T	6.35e-19	3.06381	-4.62281e-10
102156364	chr14:102156364:T:G	1.23235e-20	-4.44502e-10	-0.878303
102156654	chr14:102156654:C:G	2.34704e-20	-0.234071	-4.62281e-10
102156943	chr14:102156943:TC:T	7.1376e-21	-4.44502e-10	-1.42443
102157073	chr14:102157073:G:A	6.72435e-21	-4.44502e-10	-1.48408
102157336	chr14:102157336:ACTT:A	7.86459e-21	-4.44502e-10	-1.32744
102157874	chr14:102157874:G:A	8.45938e-19	3.35064	-4.62281e-10
102157937	chr14:102157937:A:G	3.17573e-21	-2.23427	-4.62281e-10
102158110	chr14:102158110:A:G	8.07977e-21	-4.44502e-10	-1.30045
102158223	chr14:102158223:G:T	9.92748e-21	-4.44502e-10	-1.0945
102158710	chr14:102158710:G:C	6.75292e-21	-4.44502e-10	-1.47984
102158778	chr14:102158778:T:G	1.75022e-20	0.841722	-1.36921
102158826	chr14:102158826:C:T	9.35529e-21	-4.44502e-10	-1.15387
102158827	chr14:102158827:G:A	7.20574e-21	-4.44502e-10	-1.41493
102159092	chr14:102159092:A:T	1.27348e-19	0.717681	0.73943
102159429	chr14:102159429:T:G	7.19819e-21	-4.44502e-10	-1.41598
102160009	chr14:102160009:C:T	7.07319e-21	-4.44502e-10	-1.4335
102160269	chr14:102160269:G:A	1.77038e-20	0.864526	-1.38056
102160510	chr14:102160510:A:G	3.9218e-21	-0.87617	-1.14709
102160712	chr14:102160712:G:A	1.28973e-21	-2.239	-0.89638
102161377	chr14:102161377:G:A	1.63062e-21	-2.08056	-0.820291
102161495	chr14:102161495:G:A	2.9769e-21	-1.53215	-0.766776
102161816	chr14:102161816:G:A	8.9858e-21	-4.44502e-10	-1.19417
102161968	chr14:102161968:G:A	1.06676e-20	0.243397	-1.26599
102162114	chr14:102162114:G:A	9.7818e-21	-4.44502e-10	-1.10929
102162159	chr14:102162159:T:A	6.99212e-21	-4.44502e-10	-1.44503
102162300	chr14:102162300:T:G	1.1095e-20	-4.44502e-10	-0.983312
102162432	chr14:102162432:A:G	7.67454e-21	-4.44502e-10	-1.3519
102162584	chr14:102162584:T:C	7.72349e-21	-4.44502e-10	-1.34554
102162629	chr14:102162629:C:T	1.80677e-19	3.10732	-1.30042
102162675	chr14:102162675:G:A	2.02883e-21	-1.60004	-1.08231
102163370	chr14:102163370:G:A	1.04889e-20	0.281153	-1.32065
102163382	chr14:102163382:C:T	4.02759e-20	-4.44502e-10	0.305943
102163393	chr14:102163393:C:T	7.02871e-21	-4.44502e-10	-1.43981
102163587	chr14:102163587:C:T	5.78306e-21	-1.63488	-4.62281e-10
102163840	chr14:102163840:A:G	7.02607e-21	-4.44502e-10	-1.44018
102164600	chr14:102164600:C:T	6.74678e-21	-4.44502e-10	-1.48075
102164706	chr14:102164706:T:A	8.47425e-19	-4.44502e-10	3.35239
102164758	chr14:102164758:C:G	1.01265e-20	-4.44502e-10	-1.07466
102164882	chr14:102164882:T:C	7.03937e-21	-4.44502e-10	-1.43829
102165641	chr14:102165641:T:C	7.60082e-21	-4.44502e-10	-1.36155
102165671	chr14:102165671:C:G	5.3607e-21	-0.465161	-1.24556
102165727	chr14:102165727:C:G	9.78511e-21	-4.44502e-10	-1.10895
102166421	chr14:102166421:T:C	6.9851e-21	-4.44502e-10	-1.44603
102166675	chr14:102166675:T:C	1.86284e-20	-4.44502e-10	-0.465124
102166685	chr14:102166685:C:T	7.03861e-21	-4.44502e-10	-1.4384
102166851	chr14:102166851:A:G	1.20416e-20	-4.44502e-10	-0.901447
102167095	chr14:102167095:A:G	6.72595e-21	-4.44502e-10	-1.48384
102167161	chr14:102167161:C:T	3.81753e-19	-4.44502e-10	2.55496
102167509	chr14:102167509:C:T	9.2763e-21	0.216459	-1.37881
102168165	chr14:102168165:A:G	6.73037e-21	-4.44502e-10	-1.48318
102168302	chr14:102168302:T:A	6.78829e-21	-4.44502e-10	-1.47461
102168564	chr14:102168564:C:A	9.70767e-21	0.242886	-1.35978
102168843	chr14:102168843:G:C	6.74637e-21	-4.44502e-10	-1.48081
102168936	chr14:102168936:T:C	4.71776e-20	-4.44502e-10	0.464108
102169091	chr14:102169091:A:G	3.4328e-21	-2.15644	-4.62281e-10
102169141	chr14:102169141:C:T	6.66103e-21	-1.49354	-4.62281e-10
102169452	chr14:102169452:G:C	7.21484e-21	-4.44502e-10	-1.41367
102169588	chr14:102169588:A:G	2.27982e-21	-1.19347	-1.37224
102169741	chr14:102169741:T:C	1.17405e-20	-4.44502e-10	-0.926764
102169829	chr14:102169829:T:C	7.02688e-21	-4.44502e-10	-1.44007
102169851	chr14:102169851:A:G	7.12169e-21	-4.44502e-10	-1.42667
102169977	chr14:102169977:T:C	7.0739e-21	-4.44502e-10	-1.4334
102170409	chr14:102170409:G:A	3.20513e-21	-2.22506	-4.62281e-10
102170652	chr14:102170652:A:T	7.03667e-21	-4.44502e-10	-1.43868
102170785	chr14:102170785:G:T	2.75609e-19	-4.44502e-10	2.22917
102170786	chr14:102170786:C:G	2.8384e-19	-4.44502e-10	2.2586
102171003	chr14:102171003:C:G	2.67463e-19	-4.44502e-10	2.19917
102171074	chr14:102171074:C:T	6.72343e-21	-4.44502e-10	-1.48421
102171101	chr14:102171101:G:A	7.12872e-21	-4.44502e-10	-1.42568
102171140	chr14:102171140:C:T	9.29729e-19	-4.44502e-10	3.44508
102171238	chr14:102171238:C:T	6.67644e-21	-0.0950299	-1.3962
102171962	chr14:102171962:G:C	2.15484e-21	-1.16945	-1.45265
102172316	chr14:102172316:C:G	7.64085e-21	-4.44502e-10	-1.3563
102172668	chr14:102172668:CCCCCCACCTCCCTCCCGGACGGGGCGGCTGGCCTGGCGGGGGCTGA:C	8.75472e-21	-0.219279	-1.00094
102172899	chr14:102172899:C:T	3.11391e-19	-4.44502e-10	2.35124
102173217	chr14:102173217:ATT:A	1.6364e-21	-2.24232	-0.654989
102174106	chr14:102174106:T:G	6.8305e-21	-4.44502e-10	-1.46841
102174227	chr14:102174227:G:A	6.73313e-21	-4.44502e-10	-1.48277
102174301	chr14:102174301:T:G	6.96688e-21	-4.44502e-10	-1.44864
102174484	chr14:102174484:A:G	7.04232e-21	-4.44502e-10	-1.43787
102174546	chr14:102174546:A:T	3.42422e-21	-2.15894	-4.62281e-10
102174568	chr14:102174568:C:T	9.75705e-21	-4.44502e-10	-1.11182
102175143	chr14:102175143:G:A	3.38452e-21	-1.43644	-0.734162
102175447	chr14:102175447:C:T	6.73334e-21	-4.44502e-10	-1.48274
102175709	chr14:102175709:A:T	3.18905e-21	-2.23009	-4.62281e-10
102175769	chr14:102175769:G:T	9.1833e-21	0.222129	-1.39455
102175850	chr14:102175850:C:T	1.13007e-17	-4.44502e-10	5.94281
102176116	chr14:102176116:T:C	2.57414e-21	-1.13456	-1.30974
102176210	chr14:102176210:T:C	6.76906e-21	-4.44502e-10	-1.47745
102176269	chr14:102176269:C:T	1.59972e-20	-0.617397	-4.62281e-10
102176298	chr14:102176298:A:G	4.35533e-21	-2.00207	0.0836614
102176324	chr14:102176324:G:A	6.75587e-21	-4.44502e-10	-1.4794
102176452	chr14:102176452:A:G	8.05561e-19	3.30173	-4.62281e-10
102176616	chr14:102176616:T:G	3.1488e-21	-2.24279	-4.62281e-10
102176807	chr14:102176807:T:C	1.43002e-19	-1.82985	3.4029
102176827	chr14:102176827:G:A	6.788e-21	-4.44502e-10	-1.47465
102176874	chr14:102176874:G:A	8.11959e-21	-1.29553	-4.62281e-10
102177010	chr14:102177010:A:G	1.21024e-19	-1.85705	3.26322
102177468	chr14:102177468:G:A	7.80364e-21	-4.44502e-10	-1.33522
102177502	chr14:102177502:G:A	7.85526e-21	-4.44502e-10	-1.32863
102178172	chr14:102178172:G:A	3.52348e-20	-0.395519	0.567743
102178194	chr14:102178194:C:G	2.76712e-19	-4.44502e-10	2.23317
102178563	chr14:102178563:A:G	3.27954e-20	-4.44502e-10	0.100477
102178619	chr14:102178619:T:C	6.74073e-21	-4.44502e-10	-1.48164
102178685	chr14:102178685:T:C	6.73916e-21	-4.44502e-10	-1.48188
102178878	chr14:102178878:T:G	1.30201e-18	3.78186	-4.62281e-10
102179049	chr14:102179049:C:T	6.90926e-21	-4.44502e-10	-1.45695
102179451	chr14:102179451:AAAAAG:A	7.48074e-21	-4.44502e-10	-1.37748
102179594	chr14:102179594:C:A	1.28087e-19	1.71499	-0.252085
102179620	chr14:102179620:A:C	6.7405e-21	-4.44502e-10	-1.48168
102179686	chr14:102179686:T:G	7.64898e-21	-4.44502e-10	-1.35524
102179880	chr14:102179880:C:T	2.28489e-20	-4.44502e-10	-0.260909
102180124	chr14:102180124:G:A	4.50842e-21	-1.88387	-4.62281e-10
102180547	chr14:102180547:G:C	6.73361e-21	-4.44502e-10	-1.4827
102180788	chr14:102180788:G:A	6.44786e-20	0.695068	0.0814543
102180866	chr14:102180866:C:T	7.83525e-20	0.480737	0.490669
102181579	chr14:102181579:A:G	6.72514e-21	-4.44502e-10	-1.48396
102181580	chr14:102181580:T:A	1.6299e-20	-0.598709	-4.62281e-10
102181591	chr14:102181591:C:T	6.73279e-21	-4.44502e-10	-1.48282
102181717	chr14:102181717:T:C	1.67545e-20	0.847182	-1.41833
102182139	chr14:102182139:T:C	5.33126e-21	-1.71622	-4.62281e-10
102182155	chr14:102182155:A:G	6.73391e-21	-4.44502e-10	-1.48265
102182593	chr14:102182593:G:A	6.73361e-21	-4.44502e-10	-1.4827
102182948	chr14:102182948:C:T	6.73469e-21	-4.44502e-10	-1.48254
102182974	chr14:102182974:T:TG	2.78314e-21	-1.61952	-0.746706
102182975	chr14:102182975:A:AT	2.76116e-21	-1.63269	-0.741473
102183056	chr14:102183056:G:A	6.86694e-21	-4.44502e-10	-1.46309
102183074	chr14:102183074:A:T	1.68071e-20	-0.568011	-4.62281e-10
102183114	chr14:102183114:T:G	1.86553e-21	-1.94927	-0.817
102183135	chr14:102183135:G:A	1.63906e-20	-0.593102	-4.62281e-10
102183354	chr14:102183354:A:G	6.75218e-21	-4.44502e-10	-1.47995
102183733	chr14:102183733:T:G	2.48919e-19	-4.44502e-10	2.12732
102183877	chr14:102183877:T:C	6.73358e-21	-4.44502e-10	-1.4827
102183892	chr14:102183892:C:T	6.73361e-21	-4.44502e-10	-1.4827
102184288	chr14:102184288:G:A	6.73371e-21	-4.44502e-10	-1.48268
102184346	chr14:102184346:T:G	1.81308e-20	-0.4922	-4.62281e-10
102184599	chr14:102184599:T:C	9.67734e-21	-0.314406	-0.805618
102184839	chr14:102184839:C:T	4.59909e-20	-4.44502e-10	0.438633
102184871	chr14:102184871:C:T	3.96409e-20	-2.19608	2.48613
102184872	chr14:102184872:G:A	6.75758e-21	-4.44502e-10	-1.47915
102185092	chr14:102185092:T:C	1.80131e-20	-0.498709	-4.62281e-10
102185433	chr14:102185433:C:T	6.73348e-21	-4.44502e-10	-1.48272
102185763	chr14:102185763:T:C	6.81986e-21	-4.44502e-10	-1.46997
102185794	chr14:102185794:G:A	3.18919e-21	-1.48368	-0.746362
102185801	chr14:102185801:C:T	5.85713e-20	-2.17962	2.86006
102185900	chr14:102185900:T:C	6.73422e-21	-4.44502e-10	-1.48261
102186337	chr14:102186337:C:T	6.80017e-21	-4.44502e-10	-1.47286
102186483	chr14:102186483:G:A	4.64337e-20	-4.44502e-10	0.448215
102186726	chr14:102186726:C:T	7.8616e-21	-4.44502e-10	-1.32782
102187109	chr14:102187109:G:C	3.8621e-20	-4.44502e-10	0.263986
102187778	chr14:102187778:C:T	7.84711e-21	-4.44502e-10	-1.32967
102187934	chr14:102187934:A:T	1.82622e-21	-1.62369	-1.16387
102188029	chr14:102188029:A:G	8.07863e-21	-1.30059	-4.62281e-10
102188407	chr14:102188407:G:A	3.12617e-21	-1.49741	-0.752594
102188790	chr14:102188790:T:A	6.73493e-21	-4.44502e-10	-1.4825
102188938	chr14:102188938:A:G	6.74516e-21	-4.44502e-10	-1.48099
102189067	chr14:102189067:G:A	6.73649e-21	-4.44502e-10	-1.48227
102189095	chr14:102189095:A:G	7.85309e-21	-4.44502e-10	-1.3289
102189136	chr14:102189136:G:C	7.86376e-21	-4.44502e-10	-1.32755
102189292	chr14:102189292:G:A	6.73361e-21	-4.44502e-10	-1.4827
102189588	chr14:102189588:A:T	1.7071e-20	-0.552433	-4.62281e-10
102190232	chr14:102190232:T:G	6.77539e-21	-4.44502e-10	-1.47651
102190254	chr14:102190254:C:G	6.96326e-21	-4.44502e-10	-1.44916
102190558	chr14:102190558:A:C	6.72703e-21	-4.44502e-10	-1.48368
102191043	chr14:102191043:G:C	1.55384e-17	-4.44502e-10	6.26126
102191343	chr14:102191343:C:T	5.35783e-19	2.89392	-4.62281e-10
102191514	chr14:102191514:T:C	2.26946e-21	-1.48773	-1.08254
102191677	chr14:102191677:C:G	6.7233e-21	-4.44502e-10	-1.48423
102192198	chr14:102192198:G:A	1.52978e-20	-4.44502e-10	-0.662104
102192468	chr14:102192468:C:T	1.15114e-19	-4.44502e-10	1.35611
102192789	chr14:102192789:T:C	6.73437e-21	-4.44502e-10	-1.48259
102193125	chr14:102193125:T:G	6.74581e-21	-4.44502e-10	-1.48089
102193320	chr14:102193320:T:C	6.73441e-21	-4.44502e-10	-1.48258
102193361	chr14:102193361:T:C	6.74527e-21	-4.44502e-10	-1.48097
102193651	chr14:102193651:T:C	1.97566e-21	-1.87457	-0.834333
102193675	chr14:102193675:C:T	9.13539e-20	0.682825	0.442104
102193721	chr14:102193721:T:C	1.12851e-20	-4.44502e-10	-0.96633
102193768	chr14:102193768:C:T	6.73276e-21	-4.44502e-10	-1.48283
102194147	chr14:102194147:C:G	1.86548e-21	-1.89079	-0.875499
102194326	chr14:102194326:G:A	9.26897e-21	-4.44502e-10	-1.16314
102194366	chr14:102194366:A:C	6.73335e-21	-4.44502e-10	-1.48274
102194496	chr14:102194496:G:A	6.73361e-21	-4.44502e-10	-1.4827
102194588	chr14:102194588:G:A	9.26897e-21	-4.44502e-10	-1.16314
102195213	chr14:102195213:A:G	9.56875e-21	-4.44502e-10	-1.13131
102195515	chr14:102195515:G:A	1.26287e-20	-0.853838	-4.62281e-10
102195627	chr14:102195627:G:A	6.76372e-21	-4.44502e-10	-1.47824
102195855	chr14:102195855:T:G	1.05148e-20	-4.44502e-10	-1.03703
102196138	chr14:102196138:T:C	6.72794e-21	-4.44502e-10	-1.48354
102196247	chr14:102196247:TCTG:T	7.85279e-21	-4.44502e-10	-1.32894
102196251	chr14:102196251:AGTT:A	7.85279e-21	-4.44502e-10	-1.32894
102196259	chr14:102196259:G:A	6.73361e-21	-4.44502e-10	-1.4827
102196351	chr14:102196351:T:C	6.72576e-21	-4.44502e-10	-1.48387
102196653	chr14:102196653:CA:C	2.71982e-21	-1.50616	-0.88309
102196886	chr14:102196886:T:C	6.73361e-21	-4.44502e-10	-1.4827
102196911	chr14:102196911:C:T	7.58659e-20	0.492227	0.44693
102196933	chr14:102196933:G:A	6.73361e-21	-4.44502e-10	-1.4827
102197049	chr14:102197049:G:A	6.73361e-21	-4.44502e-10	-1.4827
102197347	chr14:102197347:C:T	8.78156e-19	-4.44502e-10	3.38801
102197605	chr14:102197605:G:A	6.83316e-21	-4.44502e-10	-1.46802
102197723	chr14:102197723:A:C	3.04138e-21	-1.63349	-0.644006
102198259	chr14:102198259:C:G	6.73407e-21	-4.44502e-10	-1.48263
102198269	chr14:102198269:T:C	6.73428e-21	-4.44502e-10	-1.4826
102198578	chr14:102198578:G:A	6.73363e-21	-4.44502e-10	-1.4827
102198658	chr14:102198658:G:T	2.35068e-20	-4.44502e-10	-0.232522
102199285	chr14:102199285:A:T	1.99901e-19	-4.44502e-10	1.90801
102199406	chr14:102199406:C:T	6.72871e-21	-4.44502e-10	-1.48343
102199731	chr14:102199731:A:T	6.72921e-21	-4.44502e-10	-1.48335
102199987	chr14:102199987:T:C	1.12988e-19	-4.44502e-10	1.33747
102200023	chr14:102200023:T:C	6.73361e-21	-4.44502e-10	-1.4827
102200135	chr14:102200135:G:A	1.1258e-20	-4.44502e-10	-0.968732
102200225	chr14:102200225:A:G	6.75949e-21	-4.44502e-10	-1.47886
102200672	chr14:102200672:G:A	9.04658e-19	-4.44502e-10	3.41775
102200851	chr14:102200851:C:A	4.88463e-21	-1.80372	-4.62281e-10
102201167	chr14:102201167:T:C	8.54464e-21	-4.44502e-10	-1.24451
102201573	chr14:102201573:A:G	7.21386e-21	-4.44502e-10	-1.41381
102201619	chr14:102201619:G:GGGA	4.20453e-19	-4.44502e-10	2.65152
102202037	chr14:102202037:G:T	6.72539e-21	-4.44502e-10	-1.48392
102202571	chr14:102202571:A:G	1.05924e-21	-2.21272	-1.11954
102202584	chr14:102202584:A:G	7.92931e-20	-1.51884	2.50218
102202587	chr14:102202587:G:A	7.92501e-20	-1.51155	2.49434
102202685	chr14:102202685:G:A	1.61148e-19	0.133066	1.55945
102203140	chr14:102203140:T:C	2.25276e-21	-1.60028	-0.977372
102203675	chr14:102203675:G:A	2.45009e-21	-1.37803	-1.11566
102204042	chr14:102204042:A:G	6.73868e-21	-4.44502e-10	-1.48195
102204195	chr14:102204195:G:T	1.1058e-20	-0.986661	-4.62281e-10
102204240	chr14:102204240:T:A	9.93975e-20	-1.80036	3.00968
102204356	chr14:102204356:A:G	6.73904e-21	-4.44502e-10	-1.48189
102204637	chr14:102204637:C:T	2.64115e-21	-1.59979	-0.818806
102204674	chr14:102204674:C:G	6.73939e-21	-4.44502e-10	-1.48184
102204785	chr14:102204785:A:T	6.73915e-21	-4.44502e-10	-1.48188
102204884	chr14:102204884:A:G	1.95228e-20	-4.44502e-10	-0.418228
102205125	chr14:102205125:G:A	6.73933e-21	-4.44502e-10	-1.48185
102205479	chr14:102205479:T:C	6.72734e-21	-4.44502e-10	-1.48363
102205760	chr14:102205760:G:A	7.76296e-21	-4.44502e-10	-1.34045
102206194	chr14:102206194:C:T	7.13406e-21	-4.44502e-10	-1.42493
102206862	chr14:102206862:A:G	6.73917e-21	-4.44502e-10	-1.48187
102207515	chr14:102207515:G:A	6.73895e-21	-4.44502e-10	-1.48191
102207691	chr14:102207691:GC:AC	1.48853e-19	-4.44502e-10	1.61315
102207938	chr14:102207938:C:G	3.20047e-21	-2.22651	-4.62281e-10
102207977	chr14:102207977:C:T	6.73561e-21	-4.44502e-10	-1.4824
102208009	chr14:102208009:A:G	6.73807e-21	-4.44502e-10	-1.48204
102208211	chr14:102208211:C:T	2.15196e-20	-2.23451	1.91366
102208371	chr14:102208371:C:T	6.72352e-21	-4.44502e-10	-1.4842
102208970	chr14:102208970:G:C	8.3512e-21	-4.44502e-10	-1.26741
102211000	chr14:102211000:T:C	6.73824e-21	-4.44502e-10	-1.48201
102211073	chr14:102211073:C:T	5.65313e-19	2.94757	-4.62281e-10
102211391	chr14:102211391:A:AGC	6.73937e-21	-4.44502e-10	-1.48185
102211722	chr14:102211722:G:A	6.73917e-21	-4.44502e-10	-1.48187
102211897	chr14:102211897:G:A	7.59249e-21	-4.44502e-10	-1.36265
102212154	chr14:102212154:G:A	6.73917e-21	-4.44502e-10	-1.48187
102212856	chr14:102212856:A:C	1.06656e-21	-2.07529	-1.25009
102212866	chr14:102212866:C:G	3.19132e-21	-0.747563	-1.48181
102212875	chr14:102212875:T:C	3.45938e-21	-2.14872	-4.62281e-10
102212950	chr14:102212950:C:T	1.68546e-20	-4.44502e-10	-0.565187
102213593	chr14:102213593:C:T	1.0176e-20	-4.44502e-10	-1.06978
102213773	chr14:102213773:C:T	3.11942e-20	1.45177	-1.40135
102214277	chr14:102214277:G:A	9.17463e-21	-4.44502e-10	-1.17337
102214321	chr14:102214321:C:T	6.7332e-21	-4.44502e-10	-1.48276
102214791	chr14:102214791:C:A	3.93581e-21	-2.01969	-4.62281e-10
102214923	chr14:102214923:A:G	3.1604e-21	-2.23911	-4.62281e-10
102215315	chr14:102215315:A:G	6.74174e-21	-4.44502e-10	-1.48149
102215398	chr14:102215398:G:C	6.7579e-21	-4.44502e-10	-1.4791
102215624	chr14:102215624:C:T	2.2096e-20	-4.44502e-10	-0.294416
102215906	chr14:102215906:C:T	4.04864e-19	2.61374	-4.62281e-10
102216278	chr14:102216278:T:C	6.8426e-21	-4.44502e-10	-1.46664
102216343	chr14:102216343:C:T	6.76244e-21	-4.44502e-10	-1.47843
102216737	chr14:102216737:C:T	6.73917e-21	-4.44502e-10	-1.48187
102216786	chr14:102216786:C:T	2.97022e-21	-1.64036	-0.660819
102216888	chr14:102216888:GCGCCACTGCA:G	2.33691e-20	-4.44502e-10	-0.238396
102216889	chr14:102216889:C:T	1.05532e-20	-1.03339	-4.62281e-10
102216904	chr14:102216904:GC:G	8.85648e-21	-4.44502e-10	-1.20866
102217411	chr14:102217411:A:C	6.73932e-21	-4.44502e-10	-1.48185
102217600	chr14:102217600:T:TCCCTGGGCTGGG	4.51543e-21	-1.51548	-0.366826
102217631	chr14:102217631:G:A	6.73984e-21	-4.44502e-10	-1.48177
102217634	chr14:102217634:G:A	1.65673e-20	-4.44502e-10	-0.582379
102217756	chr14:102217756:G:A	1.16671e-20	-4.44502e-10	-0.933039
102217920	chr14:102217920:G:A	6.85812e-21	-4.44502e-10	-1.46438
102218000	chr14:102218000:C:T	2.43641e-20	1.25462	-1.45132
102218332	chr14:102218332:C:T	1.06422e-19	2.08452	-0.806914
102218491	chr14:102218491:C:T	8.4856e-22	-2.11228	-1.44174
102218514	chr14:102218514:T:C	7.70451e-19	-4.44502e-10	3.25716
102218558	chr14:102218558:T:C	1.64221e-20	-4.44502e-10	-0.591182
102218571	chr14:102218571:T:C	2.1681e-21	-2.19419	-0.421765
102218909	chr14:102218909:C:T	4.26636e-21	-1.93905	-4.62281e-10
102218920	chr14:102218920:T:C	6.73211e-21	-4.44502e-10	-1.48292
102219846	chr14:102219846:A:G	7.73753e-20	0.896829	0.0620269
102220103	chr14:102220103:G:A	1.16304e-20	-2.18538	1.24919
102220330	chr14:102220330:A:G	4.80516e-19	2.78505	-4.62281e-10
102220420	chr14:102220420:C:T	6.72339e-21	-4.44502e-10	-1.48422
102220537	chr14:102220537:A:G	6.73122e-21	-4.44502e-10	-1.48306
102220805	chr14:102220805:C:T	1.17225e-19	-2.00307	3.37735
102220920	chr14:102220920:G:A	1.80102e-20	-2.238	1.73913
102220931	chr14:102220931:C:T	7.14031e-21	-4.44502e-10	-1.42405
102221106	chr14:102221106:A:G	6.7286e-21	-4.44502e-10	-1.48344
102221293	chr14:102221293:G:A	6.72338e-21	-4.44502e-10	-1.48422
102221519	chr14:102221519:T:C	2.3145e-18	1.10068	3.25645
102221613	chr14:102221613:C:T	3.33392e-19	2.41951	-4.62281e-10
102221626	chr14:102221626:A:C	6.72343e-21	-4.44502e-10	-1.48421
102221667	chr14:102221667:C:T	4.0215e-20	-4.44502e-10	0.304429
102223085	chr14:102223085:C:T	6.7304e-21	-4.44502e-10	-1.48318
102223248	chr14:102223248:A:G	3.18024e-21	-2.23285	-4.62281e-10
102223552	chr14:102223552:TTA:T	8.65893e-21	-4.44502e-10	-1.23122
102223591	chr14:102223591:T:C	6.74456e-21	-4.44502e-10	-1.48107
102223675	chr14:102223675:C:T	8.21309e-21	-1.66988	0.385803
102223851	chr14:102223851:C:T	2.62961e-21	-1.98026	-0.442715
102223876	chr14:102223876:A:G	2.23671e-20	-4.44502e-10	-0.28222
102224082	chr14:102224082:T:C	7.53591e-21	-4.44502e-10	-1.37013
102224111	chr14:102224111:G:A	7.66992e-22	-2.20061	-1.45448
102224143	chr14:102224143:G:A	1.33448e-21	-1.81791	-1.28336
102224153	chr14:102224153:C:T	9.32148e-21	-1.15749	-4.62281e-10
102224191	chr14:102224191:G:A	1.15313e-20	-4.44502e-10	-0.944744
102224716	chr14:102224716:T:A	6.88511e-21	-4.44502e-10	-1.46045
102224813	chr14:102224813:A:C	6.88205e-21	-4.44502e-10	-1.46089
102225022	chr14:102225022:G:A	6.88355e-21	-4.44502e-10	-1.46068
102225083	chr14:102225083:A:G	9.79589e-20	2.63647	-1.44174
102225270	chr14:102225270:A:G	1.17602e-20	-4.44502e-10	-0.925087
102225517	chr14:102225517:T:C	8.32408e-20	1.58806	-0.556129
102225622	chr14:102225622:T:C	7.1651e-21	-0.390258	-1.03033
102225991	chr14:102225991:G:A	6.8971e-21	-4.44502e-10	-1.45871
102226150	chr14:102226150:G:A	7.86012e-22	-2.17685	-1.45375
102226512	chr14:102226512:C:T	6.84625e-21	-4.44502e-10	-1.46611
102226524	chr14:102226524:G:A	6.78764e-21	-4.44502e-10	-1.47471
102226670	chr14:102226670:C:T	1.95784e-19	1.15186	0.735343
102226883	chr14:102226883:A:G	3.55769e-21	-2.1207	-4.62281e-10
102227472	chr14:102227472:C:T	6.65763e-21	-0.0251321	-1.46892
102227779	chr14:102227779:C:T	1.54132e-20	0.483256	-1.13784
102228134	chr14:102228134:A:G	1.70662e-20	-4.44502e-10	-0.552712
102228211	chr14:102228211:A:G	6.90195e-21	-4.44502e-10	-1.45801
102228556	chr14:102228556:C:T	1.24952e-20	-4.44502e-10	-0.864464
102228841	chr14:102228841:T:C	7.20721e-20	1.75826	-0.870404
102229069	chr14:102229069:G:A	3.63361e-21	-1.56669	-0.532893
102229226	chr14:102229226:A:G	6.43174e-20	1.15611	-0.382094
102229356	chr14:102229356:T:C	4.45045e-20	0.836164	-0.430385
102229729	chr14:102229729:G:A	1.12752e-21	-2.10426	-1.16553
102229769	chr14:102229769:C:G	2.60598e-21	-2.07683	-0.355171
102229867	chr14:102229867:A:T	1.90803e-21	-1.35117	-1.39257
102230295	chr14:102230295:C:T	4.94285e-20	0.884884	-0.374167
102230494	chr14:102230494:A:G	6.74962e-21	-4.44502e-10	-1.48032
102230533	chr14:102230533:A:G	1.94444e-20	-4.44502e-10	-0.42225
102230574	chr14:102230574:G:A	1.17333e-21	-2.13292	-1.09705
102230609	chr14:102230609:G:A	1.19355e-20	-4.44502e-10	-0.910293
102230815	chr14:102230815:A:G	7.91841e-21	-0.440656	-0.879965
102230859	chr14:102230859:CAGG:C	2.70363e-20	-4.44502e-10	-0.0926305
102231447	chr14:102231447:C:T	2.57435e-21	-2.07512	-0.36909
102231697	chr14:102231697:C:T	3.10209e-20	-0.492497	0.537348
102231794	chr14:102231794:G:A	7.91988e-21	-0.323544	-0.996891
102232062	chr14:102232062:A:G	5.54567e-20	0.712908	-0.0871157
102232367	chr14:102232367:G:C	6.93302e-21	-4.44502e-10	-1.45351
102232457	chr14:102232457:A:C	6.89489e-21	-4.44502e-10	-1.45903
102232659	chr14:102232659:G:A	6.8447e-21	-4.44502e-10	-1.46634
102233205	chr14:102233205:G:A	1.8406e-20	-4.44502e-10	-0.477134
102233691	chr14:102233691:T:C	2.8167e-19	-4.44502e-10	2.25092
102233801	chr14:102233801:G:C	1.37575e-20	-4.44502e-10	-0.768227
102233802	chr14:102233802:A:G	1.47076e-20	-4.44502e-10	-0.701445
102234023	chr14:102234023:C:T	2.65281e-20	-4.44502e-10	-0.111606
102234146	chr14:102234146:T:G	3.72518e-21	-2.0747	-4.62281e-10
102234258	chr14:102234258:C:T	6.72729e-21	-4.44502e-10	-1.48364
102234326	chr14:102234326:C:G	6.89216e-21	-4.44502e-10	-1.45943
102234798	chr14:102234798:C:T	1.5675e-20	-4.44502e-10	-0.637745
102234803	chr14:102234803:A:G	6.89557e-21	-4.44502e-10	-1.45893
102234944	chr14:102234944:A:AAACCCGACTCACCTCCTGCTCCC	7.64435e-21	-4.44502e-10	-1.35584
102235216	chr14:102235216:G:A	9.73461e-21	-0.119437	-0.994686
102235253	chr14:102235253:G:A	2.75736e-20	-4.44502e-10	-0.0729508
102235736	chr14:102235736:C:G	6.86256e-21	-4.44502e-10	-1.46373
102235785	chr14:102235785:G:A	3.68236e-20	-4.44502e-10	0.216328
102235892	chr14:102235892:AAGCCCAAAG:A	6.80968e-21	-4.44502e-10	-1.47147
102235933	chr14:102235933:G:A	1.27718e-18	1.3449	2.4177
102235994	chr14:102235994:C:T	9.33469e-21	-0.120304	-1.03577
102236503	chr14:102236503:C:T	7.45288e-21	-4.44502e-10	-1.38121
102236607	chr14:102236607:A:C	3.71485e-21	-1.16349	-0.913979
102236679	chr14:102236679:ACAC:A	4.4013e-20	0.428521	-0.0338478
102236702	chr14:102236702:A:G	4.74457e-20	1.31982	-0.85005
102236710	chr14:102236710:C:T	4.42365e-21	-1.02299	-0.879852
102236864	chr14:102236864:A:G	6.55198e-20	0.896107	-0.103565
102236901	chr14:102236901:G:A	7.38121e-21	-4.44502e-10	-1.39087
102237029	chr14:102237029:G:T	1.58738e-19	1.67745	-4.62281e-10
102237119	chr14:102237119:A:G	3.31386e-19	-0.856076	3.26955
102237410	chr14:102237410:C:A	6.91396e-21	-4.44502e-10	-1.45627
102237709	chr14:102237709:G:A	1.47162e-20	-0.700861	-4.62281e-10
102237799	chr14:102237799:C:T	1.6773e-19	1.52705	0.205497
102238378	chr14:102238378:A:G	6.8971e-21	-4.44502e-10	-1.45871
102238414	chr14:102238414:A:G	2.82734e-19	1.26359	0.99111
102238776	chr14:102238776:G:A	6.82375e-21	-4.44502e-10	-1.4694
102239096	chr14:102239096:T:G	1.35344e-20	-4.44502e-10	-0.784574
102240313	chr14:102240313:C:T	8.63677e-21	-4.44502e-10	-1.23378
102240576	chr14:102240576:T:C	2.96609e-18	2.51808	2.08711
102240581	chr14:102240581:T:C	7.31109e-20	1.14446	-0.242297
102240621	chr14:102240621:T:TAC	6.67743e-20	0.818973	-0.00746497
102240654	chr14:102240654:T:C	6.83595e-20	0.931652	-0.0966822
102240685	chr14:102240685:G:C	1.2526e-20	-0.862007	-4.62281e-10
102240967	chr14:102240967:C:T	1.07149e-21	-2.17219	-1.14856
102240988	chr14:102240988:A:G	3.1965e-19	-1.13582	3.51323
102241071	chr14:102241071:G:A	7.26038e-21	-4.44502e-10	-1.40738
102241333	chr14:102241333:A:G	3.55883e-19	2.48479	-4.62281e-10
102241643	chr14:102241643:A:G	9.14181e-21	-4.44502e-10	-1.17695
102241787	chr14:102241787:C:CT	6.92315e-21	-4.44502e-10	-1.45494
102241830	chr14:102241830:C:A	1.44939e-19	1.16242	0.424082
102241907	chr14:102241907:G:A	6.74468e-21	-4.44502e-10	-1.48106
102242108	chr14:102242108:T:C	6.82464e-21	-4.44502e-10	-1.46927
102242113	chr14:102242113:C:T	6.89907e-21	-4.44502e-10	-1.45842
102242269	chr14:102242269:G:A	6.49067e-21	-1.51945	-4.62281e-10
102242490	chr14:102242490:C:T	9.04287e-21	-4.44502e-10	-1.18783
102242720	chr14:102242720:C:T	1.34597e-20	-0.790111	-4.62281e-10
102243477	chr14:102243477:T:C	6.80627e-21	-4.44502e-10	-1.47197
102243488	chr14:102243488:G:A	8.90802e-21	-0.123361	-1.0795
102243674	chr14:102243674:G:T	1.30284e-20	-0.822682	-4.62281e-10
102243802	chr14:102243802:C:T	3.14053e-19	2.35975	-4.62281e-10
102244400	chr14:102244400:G:A	6.73804e-21	-4.44502e-10	-1.48204
102244476	chr14:102244476:T:C	6.90041e-21	-4.44502e-10	-1.45823
102244666	chr14:102244666:A:G	7.53557e-21	-1.37018	-4.62281e-10
102244669	chr14:102244669:C:T	7.57047e-21	-4.44502e-10	-1.36556
102244781	chr14:102244781:G:A	6.88039e-21	-4.44502e-10	-1.46114
102244932	chr14:102244932:A:C	9.54892e-21	0.267498	-1.40088
102244935	chr14:102244935:A:G	8.50348e-21	0.144189	-1.39352
102244937	chr14:102244937:A:G	8.86164e-21	0.187158	-1.39524
102244945	chr14:102244945:T:A	8.88215e-21	0.178871	-1.38464
102245034	chr14:102245034:C:T	6.8971e-21	-4.44502e-10	-1.45871
102245094	chr14:102245094:C:A	6.89503e-21	-4.44502e-10	-1.45901
102245474	chr14:102245474:A:C	6.89496e-21	-4.44502e-10	-1.45902
102246134	chr14:102246134:C:T	7.55207e-21	-4.44502e-10	-1.36799
102246150	chr14:102246150:A:AC	6.30091e-21	-1.29307	-0.256043
102246413	chr14:102246413:CA:C	6.89694e-21	-4.44502e-10	-1.45873
102246716	chr14:102246716:T:TA	3.45692e-19	-4.44502e-10	2.45574
102246905	chr14:102246905:AACCCTCC:A	5.60731e-21	-1.32334	-0.342397
102247024	chr14:102247024:G:A	6.73961e-21	-4.44502e-10	-1.48181
102247525	chr14:102247525:A:G	3.37871e-21	-2.17232	-4.62281e-10
102247587	chr14:102247587:C:T	1.23562e-20	0.170299	-1.04595
102248554	chr14:102248554:G:A	2.33006e-20	-4.44502e-10	-0.24133
102248650	chr14:102248650:T:C	6.89995e-21	-4.44502e-10	-1.4583
102248734	chr14:102248734:C:T	7.05913e-21	-4.44502e-10	-1.43549
102248756	chr14:102248756:C:T	2.84483e-21	-1.31356	-1.03074
102248985	chr14:102248985:C:T	7.85535e-22	-2.16983	-1.46137
102248992	chr14:102248992:C:T	8.14916e-22	-2.16948	-1.425
102249089	chr14:102249089:C:T	7.18397e-21	-4.44502e-10	-1.41796
102249138	chr14:102249138:G:A	7.10831e-21	-4.44502e-10	-1.42855
102249162	chr14:102249162:T:C	1.15826e-20	-4.44502e-10	-0.940309
102249264	chr14:102249264:T:C	7.23497e-21	-1.32865	-0.0822321
102249319	chr14:102249319:A:G	2.64876e-18	2.35098	2.14106
102249930	chr14:102249930:C:T	1.97198e-18	2.22414	1.97284
102249946	chr14:102249946:C:T	6.89355e-21	-4.44502e-10	-1.45923
102249960	chr14:102249960:A:G	6.82532e-21	-4.44502e-10	-1.46917
102250175	chr14:102250175:T:C	9.22108e-22	-2.22253	-1.24838
102250398	chr14:102250398:T:C	9.55293e-22	-2.19933	-1.23621
102250551	chr14:102250551:G:A	1.09139e-20	0.0336857	-1.03346
102250760	chr14:102250760:C:G	7.06857e-21	-4.44502e-10	-1.43415
102250894	chr14:102250894:G:A	1.64165e-20	-4.44502e-10	-0.591527
102251451	chr14:102251451:C:G	5.67557e-21	-1.65364	-4.62281e-10
102251683	chr14:102251683:G:A	6.81412e-21	-4.44502e-10	-1.47081
102251715	chr14:102251715:G:A	5.11007e-20	1.07748	-0.533498
102251756	chr14:102251756:C:G	6.79911e-21	-4.44502e-10	-1.47302
102252082	chr14:102252082:A:G	9.03691e-20	1.29368	-0.17959
102252397	chr14:102252397:G:A	6.85731e-21	-4.44502e-10	-1.4645
102252694	chr14:102252694:T:C	6.85876e-21	-4.44502e-10	-1.46428
102252695	chr14:102252695:G:T	3.24278e-21	-2.21338	-4.62281e-10
102252807	chr14:102252807:A:C	1.10526e-21	-2.24001	-1.04972
102252905	chr14:102252905:A:G	8.95178e-21	-4.44502e-10	-1.19796
102253268	chr14:102253268:C:T	7.1419e-21	-4.44502e-10	-1.42383
102253283	chr14:102253283:A:G	6.74237e-20	1.07135	-0.250165
102253360	chr14:102253360:G:C	1.83643e-19	1.56075	0.262432
102253362	chr14:102253362:A:G	6.82467e-21	-1.38913	-0.0801407
102253553	chr14:102253553:A:T	6.35068e-20	0.968408	-0.207073
102254493	chr14:102254493:T:C	1.0386e-20	-4.44502e-10	-1.04935
102254559	chr14:102254559:T:C	7.1748e-20	1.27475	-0.391403
102254713	chr14:102254713:A:T	6.84292e-21	-1.4666	-4.62281e-10
102255102	chr14:102255102:G:A	2.5132e-21	-1.08658	-1.38167
102255183	chr14:102255183:C:T	9.97457e-22	-2.21826	-1.1741
102255340	chr14:102255340:A:T	6.90997e-21	-4.44502e-10	-1.45685
102255656	chr14:102255656:T:G	6.91562e-21	-4.44502e-10	-1.45603
102256107	chr14:102256107:T:A	1.831e-20	-0.116381	-0.365985
102256396	chr14:102256396:C:G	3.59915e-21	-2.10911	-4.62281e-10
102256424	chr14:102256424:A:T	6.75529e-21	-4.44502e-10	-1.47948
102256505	chr14:102256505:C:T	7.47685e-21	-4.44502e-10	-1.378
102256559	chr14:102256559:G:A	3.14775e-21	-2.24312	-4.62281e-10
102256647	chr14:102256647:C:T	1.0216e-21	-2.15257	-1.21587
102257082	chr14:102257082:T:A	6.89447e-21	-4.44502e-10	-1.45909
102257095	chr14:102257095:C:G	7.4745e-21	-4.44502e-10	-1.37831
102257254	chr14:102257254:T:C	6.8971e-21	-4.44502e-10	-1.45871
102257826	chr14:102257826:A:G	1.67504e-20	-4.44502e-10	-0.571388
102257846	chr14:102257846:A:G	6.89842e-21	-4.44502e-10	-1.45852
102257943	chr14:102257943:C:T	6.98545e-21	-4.44502e-10	-1.44598
102258350	chr14:102258350:T:G	6.74087e-21	-4.44502e-10	-1.48162
102258511	chr14:102258511:G:A	1.54898e-20	-4.44502e-10	-0.649629
102258527	chr14:102258527:T:C	1.20696e-20	-4.44502e-10	-0.899124
102258915	chr14:102258915:A:C	6.72549e-21	-4.44502e-10	-1.48391
102259038	chr14:102259038:C:A	1.02321e-21	-2.17921	-1.18766
102259183	chr14:102259183:A:G	6.8971e-21	-4.44502e-10	-1.45871
102259702	chr14:102259702:G:A	6.72367e-21	-4.44502e-10	-1.48418
102259716	chr14:102259716:C:T	6.8971e-21	-4.44502e-10	-1.45871
102259906	chr14:102259906:G:A	1.13631e-20	-4.44502e-10	-0.959437
102260100	chr14:102260100:C:T	6.92574e-21	-1.2622	-0.192361
102260763	chr14:102260763:T:C	6.72338e-21	-4.44502e-10	-1.48422
102260976	chr14:102260976:G:A	6.89834e-21	-4.44502e-10	-1.45853
102261639	chr14:102261639:T:C	1.96409e-20	-4.44502e-10	-0.412198
102261691	chr14:102261691:G:A	6.04067e-21	-1.5913	-4.62281e-10
102261812	chr14:102261812:C:T	1.72267e-20	-4.44502e-10	-0.543351
102261883	chr14:102261883:A:G	6.92923e-20	0.921211	-0.0726876
102262008	chr14:102262008:T:A	6.72427e-21	-4.44502e-10	-1.48409
102262084	chr14:102262084:G:A	6.84871e-21	-4.44502e-10	-1.46575
102262133	chr14:102262133:G:A	3.56291e-21	-2.11923	-4.62281e-10
102262211	chr14:102262211:T:C	9.6013e-22	-2.21958	-1.21091
102262715	chr14:102262715:T:C	6.83876e-21	-4.44502e-10	-1.4672
102263186	chr14:102263186:C:T	4.50223e-21	-1.88524	-4.62281e-10
102263465	chr14:102263465:G:A	9.65878e-21	-0.00295987	-1.11898
102263544	chr14:102263544:A:G	1.09332e-20	0.0835442	-1.08155
102263737	chr14:102263737:A:G	6.72603e-21	-4.44502e-10	-1.48383
102264130	chr14:102264130:A:G	7.55346e-21	-4.44502e-10	-1.36781
102264254	chr14:102264254:C:T	8.37779e-21	-4.44502e-10	-1.26423
102264562	chr14:102264562:T:C	6.8963e-21	-4.44502e-10	-1.45883
102264808	chr14:102264808:T:C	9.87819e-22	-2.21917	-1.1829
102265008	chr14:102265008:C:T	7.73399e-21	-4.44502e-10	-1.34419
102265588	chr14:102265588:G:A	7.05917e-21	-4.44502e-10	-1.43548
102265622	chr14:102265622:G:A	3.64758e-21	-2.09575	-4.62281e-10
102266171	chr14:102266171:A:G	6.8971e-21	-4.44502e-10	-1.45871
102266330	chr14:102266330:A:T	1.03668e-19	0.849661	0.401719
102266661	chr14:102266661:C:A	6.74143e-21	-4.44502e-10	-1.48154
102267188	chr14:102267188:A:C	7.15396e-20	1.00002	-0.119577
102267292	chr14:102267292:G:A	7.47697e-18	2.36854	3.16123
102267318	chr14:102267318:C:T	3.54317e-21	-2.12479	-4.62281e-10
102267578	chr14:102267578:A:T	7.39435e-21	-4.44502e-10	-1.38909
102267874	chr14:102267874:T:C	7.5469e-20	1.10119	-0.167279
102268050	chr14:102268050:G:A	7.30538e-21	-4.44502e-10	-1.4012
102268099	chr14:102268099:C:T	6.84699e-21	-4.44502e-10	-1.466
102268539	chr14:102268539:G:A	9.47559e-21	0.0815468	-1.22264
102268723	chr14:102268723:G:A	6.89954e-21	-4.44502e-10	-1.45836
102268773	chr14:102268773:G:A	7.48358e-21	-4.44502e-10	-1.3771
102268852	chr14:102268852:T:G	6.80707e-21	-4.44502e-10	-1.47185
102269215	chr14:102269215:C:T	6.86222e-21	-4.44502e-10	-1.46378
102269846	chr14:102269846:T:C	2.06997e-19	1.51958	0.423319
102270071	chr14:102270071:C:T	6.89798e-21	-4.44502e-10	-1.45858
102270337	chr14:102270337:C:CA	7.57595e-21	-4.44502e-10	-1.36483
102270397	chr14:102270397:C:T	5.32263e-20	1.46332	-0.878584
102270650	chr14:102270650:C:T	1.76523e-20	-0.72119	0.202246
102270843	chr14:102270843:C:T	4.06775e-21	-1.98672	-4.62281e-10
102270871	chr14:102270871:T:C	6.74026e-21	-4.44502e-10	-1.48171
102270922	chr14:102270922:T:C	6.73203e-21	-4.44502e-10	-1.48293
102270929	chr14:102270929:C:T	3.13513e-19	-1.08511	3.44314
102271038	chr14:102271038:A:G	6.72702e-21	-4.44502e-10	-1.48368
102271390	chr14:102271390:A:G	9.80261e-20	1.38369	-0.188271
102271617	chr14:102271617:A:G	6.90059e-21	-4.44502e-10	-1.4582
102272205	chr14:102272205:T:C	6.8971e-21	-4.44502e-10	-1.45871
102272436	chr14:102272436:C:T	2.98591e-20	-4.44502e-10	0.00667917
102272548	chr14:102272548:C:T	6.90002e-21	-4.44502e-10	-1.45829
102272672	chr14:102272672:T:C	6.89768e-21	-4.44502e-10	-1.45863
102272859	chr14:102272859:A:G	6.91262e-21	-4.44502e-10	-1.45646
102272987	chr14:102272987:C:T	7.31064e-21	-4.44502e-10	-1.40048
102273046	chr14:102273046:T:A	6.74237e-21	-4.44502e-10	-1.4814
102273980	chr14:102273980:CAG:C	1.1609e-20	-4.44502e-10	-0.93803
102274003	chr14:102274003:G:A	1.2249e-20	-4.44502e-10	-0.884364
102274157	chr14:102274157:C:T	5.21077e-19	-0.946981	3.81307
102274552	chr14:102274552:C:T	6.90876e-21	-4.44502e-10	-1.45702
102274635	chr14:102274635:T:C	8.42908e-21	-4.44502e-10	-1.25812
102274923	chr14:102274923:C:T	3.02038e-19	2.32074	-4.62281e-10
102275337	chr14:102275337:G:A	9.73232e-22	-2.17004	-1.24691
102275443	chr14:102275443:G:A	6.73707e-21	-4.44502e-10	-1.48219
102275495	chr14:102275495:C:T	3.3906e-21	-2.1688	-4.62281e-10
102276464	chr14:102276464:G:A	7.94937e-21	-4.44502e-10	-1.31672
102276778	chr14:102276778:C:T	3.45888e-21	-2.14887	-4.62281e-10
102276832	chr14:102276832:C:A	6.81143e-21	-4.44502e-10	-1.47121
102276933	chr14:102276933:C:A	9.27827e-21	-4.44502e-10	-1.16214
102277178	chr14:102277178:C:T	1.07247e-20	0.176138	-1.1934
102277311	chr14:102277311:A:C	2.87661e-20	-0.390723	0.360111
102277947	chr14:102277947:T:G	3.2954e-21	-2.19728	-4.62281e-10
102278152	chr14:102278152:C:A	3.36892e-19	-0.936984	3.36694
102278165	chr14:102278165:T:C	1.16126e-19	1.40659	-0.0417195
102278354	chr14:102278354:T:C	9.28102e-21	-0.0591182	-1.10272
102278358	chr14:102278358:G:A	6.92624e-21	-4.44502e-10	-1.45449
102278415	chr14:102278415:T:C	2.21552e-20	-4.44502e-10	-0.291738
102278440	chr14:102278440:T:C	9.04463e-21	-4.44502e-10	-1.18764
102278727	chr14:102278727:G:C	1.00609e-21	-2.19171	-1.19203
102278731	chr14:102278731:G:A	6.8971e-21	-4.44502e-10	-1.45871
102278884	chr14:102278884:G:A	6.72939e-21	-4.44502e-10	-1.48333
102279062	chr14:102279062:T:C	9.90344e-22	-2.19773	-1.20179
102279189	chr14:102279189:T:C	6.63755e-20	-0.109239	0.914756
102279209	chr14:102279209:A:AT	1.07946e-21	-1.99939	-1.31396
102279274	chr14:102279274:G:A	6.72331e-21	-4.44502e-10	-1.48423
102279335	chr14:102279335:C:T	8.12048e-21	-4.44502e-10	-1.29542
102279899	chr14:102279899:A:G	1.87437e-19	1.22892	0.614708
102280200	chr14:102280200:C:T	6.98297e-21	-4.44502e-10	-1.44634
102281085	chr14:102281085:A:G	1.72323e-20	-4.44502e-10	-0.543028
102281231	chr14:102281231:G:A	2.2686e-20	-4.44502e-10	-0.268062
102281311	chr14:102281311:G:A	5.35858e-19	4.0192	-1.12514
102281461	chr14:102281461:T:C	9.51542e-21	-4.44502e-10	-1.1369
102281565	chr14:102281565:C:T	2.07855e-20	-4.44502e-10	-0.355556
102281742	chr14:102281742:G:A	4.79554e-21	-1.82212	-4.62281e-10
102281815	chr14:102281815:A:G	6.75125e-21	-4.44502e-10	-1.48008
102281854	chr14:102281854:G:A	6.89348e-21	-4.44502e-10	-1.45923
102281941	chr14:102281941:G:A	4.74033e-21	-0.581778	-1.25193
102281948	chr14:102281948:T:C	2.61999e-19	-1.06546	3.24399
102282109	chr14:102282109:T:C	6.6722e-21	-1.22463	-0.267232
102282323	chr14:102282323:T:C	6.9011e-21	-4.44502e-10	-1.45813
102282683	chr14:102282683:A:G	6.89452e-21	-4.44502e-10	-1.45908
102282920	chr14:102282920:T:C	6.89511e-21	-4.44502e-10	-1.459
102283775	chr14:102283775:T:C	6.68456e-21	-1.22957	-0.260446
102284021	chr14:102284021:C:T	6.90113e-21	-4.44502e-10	-1.45813
102284097	chr14:102284097:C:T	9.56312e-22	-2.19017	-1.24431
102284390	chr14:102284390:CT:C	6.95958e-21	-4.44502e-10	-1.44969
102284590	chr14:102284590:T:C	6.72693e-21	-4.44502e-10	-1.48369
102284628	chr14:102284628:C:T	3.67687e-21	-2.08775	-4.62281e-10
102284740	chr14:102284740:C:T	6.06956e-20	0.987374	-0.271314
102284961	chr14:102284961:T:C	6.89569e-21	-4.44502e-10	-1.45891
102285013	chr14:102285013:G:A	6.87137e-21	-4.44502e-10	-1.46245
102285185	chr14:102285185:CA:C	1.61799e-20	-0.606044	-4.62281e-10
102285208	chr14:102285208:C:T	6.78262e-21	-4.44502e-10	-1.47545
102285395	chr14:102285395:G:A	6.73369e-21	-4.44502e-10	-1.48269
102285513	chr14:102285513:C:T	6.85181e-21	-4.44502e-10	-1.4653
102285621	chr14:102285621:C:T	6.72675e-21	-4.44502e-10	-1.48372
102285847	chr14:102285847:G:A	2.78712e-19	-1.11153	3.3519
102285906	chr14:102285906:A:C	1.01229e-21	-2.17549	-1.20211
102285924	chr14:102285924:C:A	6.72331e-21	-4.44502e-10	-1.48423
102286022	chr14:102286022:G:A	6.72786e-21	-4.44502e-10	-1.48355
102286156	chr14:102286156:G:A	1.05981e-21	-2.15696	-1.17477
102286600	chr14:102286600:G:A	6.82468e-21	-4.44502e-10	-1.46927
102286814	chr14:102286814:G:A	6.74362e-21	-4.44502e-10	-1.48121
102286886	chr14:102286886:G:A	7.49748e-21	-4.44502e-10	-1.37524
102287206	chr14:102287206:C:T	6.863e-21	-4.44502e-10	-1.46367
102287235	chr14:102287235:G:A	6.73081e-21	-4.44502e-10	-1.48312
102288126	chr14:102288126:A:G	5.56606e-20	1.02347	-0.394008
102288621	chr14:102288621:T:C	3.24298e-18	2.50302	2.19142
102288658	chr14:102288658:T:C	6.83285e-21	-4.44502e-10	-1.46807
102288738	chr14:102288738:G:C	6.73528e-21	-4.44502e-10	-1.48245
102288910	chr14:102288910:T:G	1.00728e-21	-2.16903	-1.21353
102289052	chr14:102289052:G:A	1.09542e-20	-4.44502e-10	-0.996086
102289473	chr14:102289473:T:G	7.17519e-21	-4.44502e-10	-1.41918
102289698	chr14:102289698:C:T	2.20605e-20	-4.44502e-10	-0.296022
102289787	chr14:102289787:G:A	1.53298e-20	-4.44502e-10	-0.66001
102289792	chr14:102289792:C:A	6.85791e-21	-4.44502e-10	-1.46441
102289870	chr14:102289870:T:C	5.48392e-20	0.971478	-0.356885
102290331	chr14:102290331:C:T	1.51942e-20	0.214522	-0.883421
102290439	chr14:102290439:T:C	2.78947e-20	-4.44502e-10	-0.0613728
102291457	chr14:102291457:G:T	6.72708e-21	-4.44502e-10	-1.48367
102291520	chr14:102291520:T:C	5.47894e-20	0.983296	-0.369609
102291615	chr14:102291615:T:C	1.39562e-20	-4.44502e-10	-0.753884
102291820	chr14:102291820:T:C	8.50402e-21	-4.44502e-10	-1.24927
102291852	chr14:102291852:G:A	1.49837e-20	-0.682848	-4.62281e-10
102291854	chr14:102291854:A:G	1.01479e-21	-2.1634	-1.21173
102292123	chr14:102292123:A:G	4.48638e-21	-1.88876	-4.62281e-10
102292390	chr14:102292390:G:A	1.23011e-20	-0.0406311	-0.839494
102292447	chr14:102292447:T:C	1.76655e-20	-4.44502e-10	-0.518195
102292582	chr14:102292582:G:A	2.8647e-20	-1.32787	1.29311
102292721	chr14:102292721:C:T	2.41394e-19	-4.44502e-10	2.09662
102292879	chr14:102292879:A:T	6.72689e-21	-4.44502e-10	-1.4837
102293149	chr14:102293149:T:C	6.89536e-21	-4.44502e-10	-1.45896
102293210	chr14:102293210:C:T	1.36653e-20	-0.774951	-4.62281e-10
102293872	chr14:102293872:A:G	4.58458e-21	-1.86711	-4.62281e-10
102294263	chr14:102294263:G:A	7.66487e-22	-2.19761	-1.45814
102294369	chr14:102294369:C:T	2.63676e-20	-4.44502e-10	-0.117674
102294433	chr14:102294433:G:A	5.39923e-21	-0.508412	-1.19514
102295553	chr14:102295553:T:C	6.75725e-21	-4.44502e-10	-1.47919
102295572	chr14:102295572:G:T	1.30134e-20	-4.44502e-10	-0.823831
102295861	chr14:102295861:C:T	3.07787e-20	-4.44502e-10	0.0370122
102295985	chr14:102295985:C:G	4.87848e-21	-1.80498	-4.62281e-10
102296041	chr14:102296041:T:C	6.96576e-21	-4.44502e-10	-1.4488
102296280	chr14:102296280:A:C	3.61613e-20	-4.44502e-10	0.198178
102296300	chr14:102296300:G:A	6.42407e-20	0.861331	-0.0885045
102296747	chr14:102296747:C:T	1.40922e-20	-0.74419	-4.62281e-10
102296919	chr14:102296919:G:A	1.38245e-21	-2.0692	-0.996753
102297100	chr14:102297100:G:C	3.8861e-18	2.47654	2.39881
102297185	chr14:102297185:A:G	1.54375e-20	-0.653008	-4.62281e-10
102297352	chr14:102297352:C:T	2.7295e-20	-4.44502e-10	-0.0831063
102297705	chr14:102297705:C:T	1.73205e-19	0.020914	1.74375
102297716	chr14:102297716:G:A	1.12893e-20	-4.44502e-10	-0.965955
102297803	chr14:102297803:C:T	6.7233e-21	-4.44502e-10	-1.48423
102297804	chr14:102297804:G:A	7.73628e-21	-4.44502e-10	-1.34389
102297870	chr14:102297870:G:A	6.72373e-21	-4.44502e-10	-1.48417
102297884	chr14:102297884:G:A	2.59734e-20	-4.44502e-10	-0.132739
102298063	chr14:102298063:G:A	5.82206e-21	-1.29695	-0.331206
102298313	chr14:102298313:G:A	6.72521e-21	-4.44502e-10	-1.48395
102298483	chr14:102298483:C:T	2.88884e-19	1.62323	0.652983
102298566	chr14:102298566:G:A	7.061e-21	-4.44502e-10	-1.43522
102298590	chr14:102298590:C:T	6.72709e-21	-4.44502e-10	-1.48367
102298600	chr14:102298600:AGCTCTCTGTAAAACAGACCAATTG:A	1.57478e-20	-4.44502e-10	-0.633112
102298929	chr14:102298929:C:T	3.93886e-21	-2.01892	-4.62281e-10
102298994	chr14:102298994:C:G	1.35452e-19	1.56082	-0.0420129
102299116	chr14:102299116:C:T	1.0314e-21	-1.91769	-1.44121
102299146	chr14:102299146:T:A	2.15659e-19	0.0683056	1.91558
102299243	chr14:102299243:G:A	6.72426e-21	-4.44502e-10	-1.48409
102299768	chr14:102299768:G:C	6.72567e-21	-4.44502e-10	-1.48388
102300095	chr14:102300095:G:A	1.55272e-20	-4.44502e-10	-0.64722
102300778	chr14:102300778:T:C	7.20264e-21	-4.44502e-10	-1.41536
102300953	chr14:102300953:C:T	6.74058e-21	-4.44502e-10	-1.48166
102301702	chr14:102301702:A:G	6.90652e-21	-4.44502e-10	-1.45734
102301893	chr14:102301893:ATTTTG:A	1.5697e-20	-4.44502e-10	-0.636343
102302032	chr14:102302032:G:A	3.76212e-20	1.57867	-1.34091
102302605	chr14:102302605:C:T	8.22414e-21	-1.24254	-0.0402005
102302818	chr14:102302818:G:T	2.26966e-20	0.149478	-0.417075
102302933	chr14:102302933:G:A	9.41467e-21	-4.44502e-10	-1.14754
102303111	chr14:102303111:A:G	6.72574e-21	-4.44502e-10	-1.48387
102303671	chr14:102303671:A:C	1.76792e-20	-4.44502e-10	-0.517421
102304472	chr14:102304472:AC:A	7.15174e-21	-4.44502e-10	-1.42245
102304554	chr14:102304554:A:C	2.97458e-20	-4.44502e-10	0.00287546
102304810	chr14:102304810:C:T	1.07876e-21	-1.88237	-1.43163
102306646	chr14:102306646:T:G	7.83596e-21	-4.44502e-10	-1.33109
102306745	chr14:102306745:G:T	7.75215e-21	-4.44502e-10	-1.34184
102306994	chr14:102306994:A:C	5.5661e-20	-4.44502e-10	0.629468
102307234	chr14:102307234:T:C	7.7735e-21	-4.44502e-10	-1.33909
102307263	chr14:102307263:C:T	2.2705e-17	4.30336	2.33718
102307923	chr14:102307923:G:A	2.83338e-17	5.05642	1.80558
102307941	chr14:102307941:G:A	3.34397e-21	-2.18265	-4.62281e-10
102308092	chr14:102308092:TG:T	7.76523e-21	-4.44502e-10	-1.34016
102308177	chr14:102308177:G:A	6.86245e-21	-4.44502e-10	-1.46375
102308203	chr14:102308203:T:G	7.76573e-21	-4.44502e-10	-1.34009
102308289	chr14:102308289:G:A	7.76573e-21	-4.44502e-10	-1.34009
102308525	chr14:102308525:AGCCT:A	1.12231e-17	5.04821	0.887709
102308652	chr14:102308652:T:C	7.7604e-21	-4.44502e-10	-1.34078
102308699	chr14:102308699:A:G	7.91618e-21	-4.44502e-10	-1.3209
102308987	chr14:102308987:G:A	7.76549e-21	-4.44502e-10	-1.34012
102309063	chr14:102309063:A:G	6.86464e-21	-4.44502e-10	-1.46343
102309176	chr14:102309176:G:A	7.78705e-21	-1.33735	-4.62281e-10
102309246	chr14:102309246:A:G	7.48207e-21	-4.44502e-10	-1.3773
102309320	chr14:102309320:T:C	7.82471e-21	-4.44502e-10	-1.33252
102309321	chr14:102309321:G:GAAATT	4.79989e-20	1.90986	-1.4285
102309397	chr14:102309397:G:A	7.75923e-21	-4.44502e-10	-1.34093
102309543	chr14:102309543:G:A	8.60295e-21	-4.44502e-10	-1.23771
102309585	chr14:102309585:G:A	3.5744e-21	-1.23125	-0.884762
102309708	chr14:102309708:A:G	7.75676e-21	-4.44502e-10	-1.34125
102309711	chr14:102309711:G:A	7.91639e-21	-4.44502e-10	-1.32088
102309771	chr14:102309771:G:A	8.29639e-20	1.97136	-0.942767
102310014	chr14:102310014:C:T	6.72386e-21	-4.44502e-10	-1.48415
102310020	chr14:102310020:G:A	2.61193e-20	-4.44502e-10	-0.127136
102310082	chr14:102310082:A:T	7.64048e-21	-4.44502e-10	-1.35635
102310105	chr14:102310105:AAT:A	7.87155e-21	-4.44502e-10	-1.32656
102310355	chr14:102310355:T:C	6.81428e-19	2.20146	0.93292
102310505	chr14:102310505:G:A	7.21388e-21	-4.44502e-10	-1.4138
102310757	chr14:102310757:T:C	7.38245e-21	-4.44502e-10	-1.39071
102310803	chr14:102310803:C:T	8.80341e-21	-4.44502e-10	-1.21467
102310840	chr14:102310840:A:C	8.1303e-21	-1.29421	-4.62281e-10
102311461	chr14:102311461:G:A	6.73887e-21	-4.44502e-10	-1.48192
102311665	chr14:102311665:C:T	7.10069e-21	-4.44502e-10	-1.42962
102311849	chr14:102311849:A:T	7.70614e-21	-4.44502e-10	-1.34779
102311893	chr14:102311893:G:A	7.85345e-21	-4.44502e-10	-1.32886
102311992	chr14:102311992:T:C	7.85448e-21	-4.44502e-10	-1.32873
102312213	chr14:102312213:T:C	1.4277e-20	-4.44502e-10	-0.731162
102312448	chr14:102312448:C:G	7.4757e-21	-0.587643	-0.79051
102312745	chr14:102312745:T:C	6.78608e-21	-4.44502e-10	-1.47494
102313920	chr14:102313920:A:G	7.8591e-21	-4.44502e-10	-1.32814
102314154	chr14:102314154:C:G	7.92161e-21	-4.44502e-10	-1.32022
102314216	chr14:102314216:C:G	1.61289e-17	5.19342	1.10514
102314379	chr14:102314379:G:T	1.54676e-16	5.29628	3.26299
102314890	chr14:102314890:G:A	1.01494e-20	-4.44502e-10	-1.07239
102315364	chr14:102315364:C:T	5.50849e-18	2.91177	2.31247
102315413	chr14:102315413:A:T	6.82634e-18	2.62691	2.81182
102315441	chr14:102315441:TC:T	7.05646e-18	2.69209	2.7798
102315506	chr14:102315506:T:A	3.08534e-21	-0.904921	-1.35823
102315772	chr14:102315772:C:T	3.9742e-19	2.87634	-0.281155
102315886	chr14:102315886:C:T	9.91594e-18	3.19149	2.62059
102316169	chr14:102316169:T:G	6.53759e-21	-0.0535731	-1.45867
102316203	chr14:102316203:G:T	3.05797e-18	2.88318	1.75252
102316461	chr14:102316461:A:G	6.74302e-21	-4.44502e-10	-1.4813
102316764	chr14:102316764:C:A	7.64285e-21	0.107767	-1.46381
102317238	chr14:102317238:A:C	7.43508e-21	-4.44502e-10	-1.3836
102317262	chr14:102317262:T:TG	7.50414e-18	5.34553	0.187866
102317644	chr14:102317644:A:G	3.11735e-18	4.81377	-0.158845
102317808	chr14:102317808:C:T	1.35892e-20	-0.780534	-4.62281e-10
102317932	chr14:102317932:A:G	8.96798e-21	-4.44502e-10	-1.19615
102317937	chr14:102317937:G:C	1.69864e-18	4.04777	-4.62281e-10
102318354	chr14:102318354:C:T	2.7683e-21	-1.02789	-1.34369
102318574	chr14:102318574:G:A	2.23097e-18	2.86352	1.45686
102318656	chr14:102318656:A:G	6.9554e-21	-4.44502e-10	-1.45029
102319012	chr14:102319012:A:AT	9.39914e-21	-4.44502e-10	-1.14919
102319292	chr14:102319292:A:C	4.82063e-21	-1.81691	-4.62281e-10
102319894	chr14:102319894:G:A	4.21275e-21	-1.9517	-4.62281e-10
102320139	chr14:102320139:C:T	8.62822e-21	-4.44502e-10	-1.23477
102320677	chr14:102320677:G:T	7.41194e-21	-4.44502e-10	-1.38672
102320839	chr14:102320839:A:T	2.80086e-21	-0.915887	-1.444
102320937	chr14:102320937:T:C	6.8101e-21	-4.44502e-10	-1.4714
102321334	chr14:102321334:C:G	4.21831e-21	-1.95038	-4.62281e-10
102322649	chr14:102322649:C:T	6.81694e-21	-4.44502e-10	-1.4704
102322730	chr14:102322730:A:G	7.02017e-19	2.15218	1.01197
102322735	chr14:102322735:A:T	1.3171e-20	-4.44502e-10	-0.811796
102322741	chr14:102322741:G:A	6.77856e-21	-4.44502e-10	-1.47605
102322761	chr14:102322761:C:T	9.49355e-21	-0.0301998	-1.109
102322800	chr14:102322800:A:G	1.31187e-20	-4.44502e-10	-0.815771
102322834	chr14:102322834:C:T	1.24905e-20	-4.44502e-10	-0.864844
102323118	chr14:102323118:C:T	1.12398e-20	-4.44502e-10	-0.970352
102323170	chr14:102323170:TCAACCGAGGGCAGTTTTGCCCCA:T	9.74175e-21	-4.44502e-10	-1.11339
102323230	chr14:102323230:C:T	1.52715e-19	-4.44502e-10	1.63876
102323936	chr14:102323936:A:G	3.44571e-21	-0.674386	-1.4783
102324146	chr14:102324146:T:C	3.34041e-20	0.118867	-4.62281e-10
102324469	chr14:102324469:A:G	8.11334e-21	-4.44502e-10	-1.2963
102324496	chr14:102324496:T:C	1.23902e-20	-4.44502e-10	-0.872903
102324785	chr14:102324785:C:A	4.40205e-21	-0.423806	-1.48393
102324881	chr14:102324881:C:T	1.17444e-20	-4.44502e-10	-0.926431
102325143	chr14:102325143:G:A	1.25753e-20	-4.44502e-10	-0.85808
102325598	chr14:102325598:G:A	7.17777e-19	-4.44502e-10	3.18635
102325696	chr14:102325696:T:C	5.77475e-18	2.79379	2.47765
102326049	chr14:102326049:T:C	1.53712e-17	4.90338	1.34706
102326152	chr14:102326152:G:A	6.63323e-21	-0.0439571	-1.45376
102326698	chr14:102326698:T:C	7.39638e-21	-4.44502e-10	-1.38882
102326765	chr14:102326765:C:T	7.62328e-21	-4.44502e-10	-1.3586
102327291	chr14:102327291:C:G	7.03888e-21	-4.44502e-10	-1.43836
102327512	chr14:102327512:C:T	6.73745e-21	-4.44502e-10	-1.48213
102327620	chr14:102327620:C:T	6.72749e-21	-4.44502e-10	-1.48361
102327831	chr14:102327831:A:G	7.41476e-18	3.01716	2.50426
102328076	chr14:102328076:C:T	2.24189e-19	-4.44502e-10	2.02268
102329031	chr14:102329031:G:A	2.9829e-17	3.51215	3.40127
102329133	chr14:102329133:C:T	5.29675e-18	2.25695	2.92809
102329190	chr14:102329190:C:T	8.4243e-21	-4.44502e-10	-1.25869
102329260	chr14:102329260:G:A	1.31194e-20	-4.44502e-10	-0.81572
102329550	chr14:102329550:A:G	8.46751e-21	-4.44502e-10	-1.25357
102329681	chr14:102329681:T:G	6.72341e-21	-4.44502e-10	-1.48422
102330416	chr14:102330416:T:C	6.72613e-21	-4.44502e-10	-1.48381
102330715	chr14:102330715:A:T	7.15141e-21	-4.44502e-10	-1.4225
102331108	chr14:102331108:G:A	1.70509e-17	5.12692	1.22722
102331286	chr14:102331286:T:C	9.26739e-21	-4.44502e-10	-1.16331
102331639	chr14:102331639:C:T	1.54358e-20	-4.44502e-10	-0.653124
102331718	chr14:102331718:G:A	6.72332e-21	-4.44502e-10	-1.48423
102331871	chr14:102331871:T:C	4.01299e-21	-0.523353	-1.47692
102331879	chr14:102331879:C:T	7.44106e-21	-4.44502e-10	-1.3828
102332040	chr14:102332040:C:T	1.61254e-17	5.04828	1.25006
102332048	chr14:102332048:A:G	1.8982e-20	-4.44502e-10	-0.446318
102332123	chr14:102332123:A:G	4.73913e-18	2.8057	2.26809
102332299	chr14:102332299:T:C	1.32449e-20	-4.44502e-10	-0.806199
102332329	chr14:102332329:C:T	1.8976e-20	-4.44502e-10	-0.446635
102332362	chr14:102332362:C:T	1.88574e-20	-4.44502e-10	-0.452905
102332422	chr14:102332422:C:G	1.36145e-20	-4.44502e-10	-0.778679
102333223	chr14:102333223:C:G	3.18484e-21	-0.821734	-1.40968
102333303	chr14:102333303:C:T	6.81425e-21	-4.44502e-10	-1.47079
102333367	chr14:102333367:TC:T	3.03224e-21	-0.801327	-1.47918
102333887	chr14:102333887:C:G	6.75736e-21	-4.44502e-10	-1.47918
102333983	chr14:102333983:G:T	6.85022e-21	-4.44502e-10	-1.46553
102334977	chr14:102334977:C:T	1.33054e-20	-4.44502e-10	-0.801639
102335218	chr14:102335218:T:G	1.31263e-20	-4.44502e-10	-0.815195
102335266	chr14:102335266:G:A	1.31187e-20	-4.44502e-10	-0.815771
102335308	chr14:102335308:C:T	6.88369e-21	-4.44502e-10	-1.46066
102335518	chr14:102335518:T:C	7.34066e-21	-4.44502e-10	-1.39638
102335529	chr14:102335529:C:T	1.09356e-20	-4.44502e-10	-0.997783
102335914	chr14:102335914:T:TA	7.37555e-21	-4.44502e-10	-1.39164
102336216	chr14:102336216:T:C	1.172e-20	-4.44502e-10	-0.928511
102336521	chr14:102336521:C:T	5.4384e-21	-0.221015	-1.47531
102336746	chr14:102336746:T:G	1.18459e-20	-4.44502e-10	-0.917829
102337226	chr14:102337226:A:G	1.34224e-21	-1.70355	-1.39192
102337368	chr14:102337368:C:T	8.49198e-21	-4.44502e-10	-1.25069
102337485	chr14:102337485:C:T	1.22193e-20	-4.44502e-10	-0.886797
102338019	chr14:102338019:C:T	3.14898e-21	-2.24273	-4.62281e-10
102338072	chr14:102338072:T:G	8.38271e-22	-2.10353	-1.4627
102338290	chr14:102338290:C:T	7.53578e-22	-2.24268	-1.43006
102338712	chr14:102338712:G:T	2.91269e-20	-4.44502e-10	-0.0181492
102338760	chr14:102338760:T:G	7.93416e-21	-4.44502e-10	-1.31863
102338774	chr14:102338774:C:G	6.75904e-21	-4.44502e-10	-1.47893
102339015	chr14:102339015:C:T	7.26168e-20	0.895385	-4.62281e-10
102339200	chr14:102339200:G:A	6.91046e-21	-4.44502e-10	-1.45677
102339836	chr14:102339836:C:T	6.90191e-21	-4.44502e-10	-1.45801
102339954	chr14:102339954:G:A	3.2868e-14	14.7165	-0.79831
102340228	chr14:102340228:G:A	9.69616e-20	-4.44502e-10	1.1845
102340245	chr14:102340245:G:A	8.95911e-21	-0.764059	-0.433081
102340686	chr14:102340686:G:A	1.09888e-20	-0.204218	-0.788715
102341820	chr14:102341820:G:A	7.22526e-22	-2.24203	-1.47278
102341936	chr14:102341936:C:A	1.00701e-20	-0.342157	-0.738083
102342225	chr14:102342225:C:G	3.54525e-21	-0.857871	-1.26633
102342318	chr14:102342318:G:C	8.22103e-20	2.17091	-1.15144
102342441	chr14:102342441:G:A	7.89041e-21	-4.44502e-10	-1.32416
102342443	chr14:102342443:G:A	3.61898e-21	-2.10362	-4.62281e-10
102342796	chr14:102342796:G:A	2.69338e-21	-1.39111	-1.0079
102343222	chr14:102343222:A:G	5.44698e-17	8.91752	-1.40193
102343669	chr14:102343669:A:G	8.23062e-21	-4.44502e-10	-1.28195
102343736	chr14:102343736:G:C	1.20209e-19	-4.44502e-10	1.39942
102344291	chr14:102344291:T:C	3.20315e-16	10.7643	-1.47702
102344331	chr14:102344331:A:G	8.69232e-21	-4.44502e-10	-1.22737
102344736	chr14:102344736:G:A	7.75662e-21	-4.44502e-10	-1.34126
102345042	chr14:102345042:C:T	7.74187e-21	-4.44502e-10	-1.34317
102345556	chr14:102345556:C:A	3.16402e-21	-2.23797	-4.62281e-10
102345600	chr14:102345600:C:T	9.48263e-22	-2.03209	-1.41085
102345812	chr14:102345812:A:T	8.0313e-21	-4.44502e-10	-1.30646
102346784	chr14:102346784:A:G	1.27721e-20	-4.44502e-10	-0.842552
102346882	chr14:102346882:C:T	7.97302e-21	-4.44502e-10	-1.31375
102347101	chr14:102347101:G:A	7.22346e-22	-2.23936	-1.47571
102347133	chr14:102347133:C:T	8.35345e-21	-4.44502e-10	-1.26714
102347881	chr14:102347881:A:T	9.1039e-21	-4.44502e-10	-1.18111
102348361	chr14:102348361:A:G	1.94561e-20	-0.421649	-4.62281e-10
102348480	chr14:102348480:T:C	1.0776e-20	-4.44502e-10	-1.01249
102348540	chr14:102348540:G:A	7.10866e-21	-4.44502e-10	-1.4285
102348608	chr14:102348608:G:A	3.28023e-19	3.64738	-1.24411
102348978	chr14:102348978:C:T	7.96019e-21	-4.44502e-10	-1.31536
102349838	chr14:102349838:T:TA	7.53227e-21	-4.44502e-10	-1.37061
102350076	chr14:102350076:A:G	9.74344e-21	-0.243956	-0.86926
102350187	chr14:102350187:G:A	2.19641e-19	2.00218	-4.62281e-10
102350617	chr14:102350617:G:C	8.48638e-20	1.05124	-4.62281e-10
102350798	chr14:102350798:C:G	7.25895e-21	-0.511209	-0.896367
102350810	chr14:102350810:T:C	1.07086e-20	-4.44502e-10	-1.01876
102351154	chr14:102351154:C:T	1.92032e-20	-4.44502e-10	-0.434733
102351266	chr14:102351266:T:C	8.3339e-17	9.40186	-1.461
102351340	chr14:102351340:C:T	9.69358e-21	-4.44502e-10	-1.11835
102351622	chr14:102351622:TC:T	1.58613e-20	-0.619731	-0.00619545
102351794	chr14:102351794:C:T	8.06046e-21	-4.44502e-10	-1.30284
102351945	chr14:102351945:C:T	6.63557e-21	-1.49737	-4.62281e-10
102353826	chr14:102353826:C:A	9.12124e-16	11.7646	-1.43086
102353832	chr14:102353832:T:C	7.183e-21	-4.44502e-10	-1.41809
102354120	chr14:102354120:T:C	8.3435e-21	-4.44502e-10	-1.26833
102354247	chr14:102354247:A:G	8.67338e-21	-4.44502e-10	-1.22955
102354416	chr14:102354416:T:C	7.37284e-21	-4.44502e-10	-1.39201
102354450	chr14:102354450:C:T	2.71077e-19	3.26289	-1.0503
102354527	chr14:102354527:T:C	3.22919e-20	-4.44502e-10	0.0850065
102354940	chr14:102354940:G:A	1.22688e-20	-4.44502e-10	-0.882751
102355209	chr14:102355209:C:T	7.27615e-21	-4.44502e-10	-1.40521
102356233	chr14:102356233:A:G	1.71619e-21	-1.53894	-1.31077
102356470	chr14:102356470:G:A	6.22869e-21	-1.56065	-4.62281e-10
102356478	chr14:102356478:T:C	8.07531e-21	-4.44502e-10	-1.301
102357079	chr14:102357079:T:C	8.0993e-21	-4.44502e-10	-1.29803
102357725	chr14:102357725:A:C	4.93652e-20	-4.44502e-10	0.509435
102358245	chr14:102358245:C:T	1.10325e-20	-0.527436	-0.461532
102359003	chr14:102359003:G:A	4.16213e-19	3.52882	-0.887432
102359065	chr14:102359065:G:C	1.25063e-19	-4.44502e-10	1.439
102359436	chr14:102359436:G:C	9.02237e-20	1.11248	-4.62281e-10
102359493	chr14:102359493:G:C	7.27114e-21	-4.44502e-10	-1.4059
102359800	chr14:102359800:G:T	5.53631e-21	-0.412316	-1.26617
102360769	chr14:102360769:C:T	1.49688e-19	-4.44502e-10	1.61874
102360991	chr14:102360991:G:A	7.22443e-21	-4.44502e-10	-1.41234
102361073	chr14:102361073:AT:A	7.59094e-21	-4.44502e-10	-1.36286
102361448	chr14:102361448:G:C	3.42838e-21	-2.15772	-4.62281e-10
102361816	chr14:102361816:G:A	7.01884e-21	-4.44502e-10	-1.44121
102362169	chr14:102362169:T:C	9.42196e-22	-2.13211	-1.31724
102363241	chr14:102363241:C:T	5.1797e-21	-1.74506	-4.62281e-10
102363838	chr14:102363838:A:G	1.5025e-19	2.90604	-1.28355
102363920	chr14:102363920:C:T	1.86171e-21	-1.55198	-1.21633
102364127	chr14:102364127:G:T	7.18351e-21	-4.44502e-10	-1.41802
102364423	chr14:102364423:T:C	3.39326e-20	1.5171	-1.38254
102364611	chr14:102364611:G:A	1.30703e-20	-4.44502e-10	-0.819469
102364694	chr14:102364694:T:C	7.21924e-21	-4.44502e-10	-1.41306
102364901	chr14:102364901:C:T	3.36617e-21	-2.17603	-4.62281e-10
102365011	chr14:102365011:A:G	2.15654e-21	-1.7698	-0.851507
102365394	chr14:102365394:A:G	9.8385e-21	-1.10351	-4.62281e-10
102365419	chr14:102365419:G:A	1.90658e-20	-0.309622	-0.132293
102365480	chr14:102365480:A:G	1.96856e-20	0.260653	-0.670577
102365550	chr14:102365550:G:A	4.25751e-21	-1.94113	-4.62281e-10
102365650	chr14:102365650:G:A	1.99909e-21	-1.22832	-1.4688
102366465	chr14:102366465:G:A	4.28024e-21	-1.9358	-4.62281e-10
102366716	chr14:102366716:A:G	6.25977e-21	-0.402552	-1.15312
102366902	chr14:102366902:C:T	1.30892e-19	1.48456	-4.62281e-10
102367217	chr14:102367217:G:C	7.54407e-21	-4.44502e-10	-1.36905
102367483	chr14:102367483:T:C	1.87139e-21	-1.89767	-0.865457
102367507	chr14:102367507:A:G	1.98654e-21	-1.91628	-0.787138
102367620	chr14:102367620:G:T	6.77024e-21	-4.44502e-10	-1.47727
102368108	chr14:102368108:G:A	2.079e-21	-1.82928	-0.828639
102368249	chr14:102368249:T:G	1.79246e-21	-1.61413	-1.19209
102368414	chr14:102368414:C:T	1.538e-19	1.64584	-4.62281e-10
102369204	chr14:102369204:A:C	7.65001e-21	-4.44502e-10	-1.3551
102369482	chr14:102369482:G:A	8.20079e-21	-4.44502e-10	-1.28558
102369545	chr14:102369545:C:T	7.92966e-21	-4.44502e-10	-1.3192
102369758	chr14:102369758:G:A	2.01791e-21	-1.88899	-0.79876
102369919	chr14:102369919:T:C	2.0246e-21	-1.89497	-0.789471
102370092	chr14:102370092:A:T	1.04144e-19	-4.44502e-10	1.25596
102370350	chr14:102370350:C:T	6.88205e-21	-4.44502e-10	-1.46089
102370365	chr14:102370365:C:A	7.68651e-21	-4.44502e-10	-1.35034
102370462	chr14:102370462:G:C	1.94406e-21	-1.86746	-0.857569
102370591	chr14:102370591:C:T	7.23569e-21	-4.44502e-10	-1.41078
102370750	chr14:102370750:G:A	1.96647e-21	-1.89401	-0.819558
102371291	chr14:102371291:C:T	2.01793e-21	-1.88035	-0.80739
102371560	chr14:102371560:TC:T	7.83473e-21	-4.44502e-10	-1.33124
102371584	chr14:102371584:C:T	2.30909e-20	-4.44502e-10	-0.250373
102371688	chr14:102371688:C:T	1.87919e-21	-1.93516	-0.823814
102372559	chr14:102372559:G:A	4.3444e-19	3.71357	-1.02933
102372620	chr14:102372620:T:C	1.51354e-16	10.0145	-1.47695
102372669	chr14:102372669:T:C	1.99383e-21	-1.89555	-0.804202
102373187	chr14:102373187:TG:T	7.90686e-21	-4.44502e-10	-1.32208
102373189	chr14:102373189:T:G	1.09746e-20	-0.994227	-4.62281e-10
102373201	chr14:102373201:T:C	2.18345e-21	-1.13476	-1.47414
102373314	chr14:102373314:C:T	3.36087e-21	-2.17761	-4.62281e-10
102373747	chr14:102373747:T:C	3.31536e-20	-4.44502e-10	0.111341
102373823	chr14:102373823:G:A	2.02642e-21	-1.89813	-0.785416
102373899	chr14:102373899:G:T	1.96998e-21	-1.88969	-0.822095
102374411	chr14:102374411:G:A	5.80043e-21	-1.63188	-4.62281e-10
102374885	chr14:102374885:C:T	4.42905e-21	-1.90163	-4.62281e-10
102375045	chr14:102375045:G:A	7.72741e-21	-4.44502e-10	-1.34504
102375601	chr14:102375601:G:C	7.79718e-21	-4.44502e-10	-1.33605
102375646	chr14:102375646:T:G	1.96273e-21	-1.89574	-0.819735
102376439	chr14:102376439:A:G	4.52967e-21	-1.87916	-4.62281e-10
102376720	chr14:102376720:C:T	5.71989e-21	-0.492746	-1.15312
102377182	chr14:102377182:G:A	1.41501e-19	1.56249	-4.62281e-10
102377244	chr14:102377244:C:T	1.89972e-20	-4.44502e-10	-0.445517
102378257	chr14:102378257:G:A	7.76123e-19	4.50055	-1.23605
102378289	chr14:102378289:G:A	4.51114e-21	-1.88326	-4.62281e-10
102378538	chr14:102378538:G:A	1.51008e-20	-4.44502e-10	-0.675065
102378636	chr14:102378636:A:T	1.21755e-20	-4.44502e-10	-0.890387
102378646	chr14:102378646:C:T	6.8081e-21	-4.44502e-10	-1.4717
102378997	chr14:102378997:C:T	2.0542e-21	-1.93871	-0.731209
102379095	chr14:102379095:CT:C	1.38501e-16	9.56863	-1.11981
102379570	chr14:102379570:A:G	2.24191e-20	-4.44502e-10	-0.279896
102379591	chr14:102379591:C:G	1.13972e-20	-4.44502e-10	-0.956445
102379779	chr14:102379779:C:T	1.22607e-19	-4.44502e-10	1.41917
102380436	chr14:102380436:C:T	6.82731e-21	-4.44502e-10	-1.46888
102380447	chr14:102380447:G:A	6.93676e-21	-4.44502e-10	-1.45298
102380524	chr14:102380524:A:G	7.85309e-21	-4.44502e-10	-1.3289
102380567	chr14:102380567:C:T	2.01233e-21	-1.91517	-0.77535
102380673	chr14:102380673:G:T	7.73499e-21	-4.44502e-10	-1.34406
102380782	chr14:102380782:G:A	6.38785e-21	-0.383149	-1.15226
102380804	chr14:102380804:A:G	1.90528e-21	-1.94332	-0.801863
102380824	chr14:102380824:G:T	7.96352e-21	-4.44502e-10	-1.31494
102380938	chr14:102380938:A:G	9.40181e-21	-4.44502e-10	-1.14891
102381331	chr14:102381331:G:A	7.93232e-21	-4.44502e-10	-1.31887
102381371	chr14:102381371:G:A	9.6871e-21	-4.44502e-10	-1.11902
102381471	chr14:102381471:A:G	1.99388e-21	-1.90265	-0.797073
102381953	chr14:102381953:A:G	2.06766e-21	-1.91869	-0.744705
102382147	chr14:102382147:G:A	7.26379e-21	-4.44502e-10	-1.40691
102382187	chr14:102382187:G:A	1.08243e-19	-4.44502e-10	1.29457
102382680	chr14:102382680:G:C	1.99256e-21	-1.87602	-0.824372
102382778	chr14:102382778:G:A	7.50843e-20	-4.44502e-10	0.928801
102382852	chr14:102382852:G:A	7.23469e-21	-4.44502e-10	-1.41092
102382981	chr14:102382981:C:T	6.91897e-21	-4.44502e-10	-1.45554
102383466	chr14:102383466:G:A	9.90621e-21	-0.385842	-0.710807
102383595	chr14:102383595:A:G	7.22759e-22	-2.23057	-1.48392
102383668	chr14:102383668:A:G	4.59359e-21	-1.86515	-4.62281e-10
102384217	chr14:102384217:C:T	4.54905e-21	-1.87489	-4.62281e-10
102384227	chr14:102384227:T:C	2.92949e-21	-1.09955	-1.21544
102384540	chr14:102384540:G:A	4.73337e-21	-1.83517	-4.62281e-10
102384688	chr14:102384688:T:A	1.54517e-20	-4.44502e-10	-0.652092
102384981	chr14:102384981:C:T	4.96765e-21	-1.78687	-4.62281e-10
102385302	chr14:102385302:T:G	7.24129e-21	-4.44502e-10	-1.41001
102386450	chr14:102386450:A:G	1.92415e-21	-1.91424	-0.82109
102386813	chr14:102386813:T:C	2.98678e-19	3.34876	-1.0392
102386923	chr14:102386923:G:A	1.7118e-21	-1.64813	-1.20414
102387628	chr14:102387628:A:G	2.22985e-21	-1.88493	-0.70294
102387692	chr14:102387692:A:G	1.30805e-20	-4.44502e-10	-0.818689
102387821	chr14:102387821:T:C	2.16584e-21	-1.91163	-0.705369
102387994	chr14:102387994:G:C	1.80541e-16	10.1871	-1.47322
102388379	chr14:102388379:T:G	6.75224e-21	-4.44502e-10	-1.47994
102388468	chr14:102388468:C:T	2.00161e-21	-1.97491	-0.720945
102389540	chr14:102389540:A:G	1.52563e-19	1.63777	-4.62281e-10
102389775	chr14:102389775:G:C	2.0618e-21	-1.88107	-0.785163
102391220	chr14:102391220:A:G	2.15791e-21	-1.9091	-0.711569
102391459	chr14:102391459:G:A	6.44312e-21	-0.352912	-1.17389
102391901	chr14:102391901:C:T	2.00759e-21	-1.83243	-0.860451
102391988	chr14:102391988:T:C	3.3717e-19	1.11553	1.31525
102392273	chr14:102392273:G:A	7.71843e-21	-4.44502e-10	-1.3462
102392470	chr14:102392470:C:T	1.10684e-20	-4.44502e-10	-0.985715
102392994	chr14:102392994:A:G	8.86641e-21	-4.44502e-10	-1.20754
102393332	chr14:102393332:G:A	7.77412e-21	-4.44502e-10	-1.33901
102393709	chr14:102393709:C:T	7.28425e-22	-2.23042	-1.47626
102394006	chr14:102394006:T:G	7.38564e-21	-4.44502e-10	-1.39027
102394149	chr14:102394149:C:T	7.9415e-21	-4.44502e-10	-1.31771
102394391	chr14:102394391:C:T	8.85092e-21	-4.44502e-10	-1.20929
102394594	chr14:102394594:C:T	5.91442e-21	-0.463224	-1.14919
102394772	chr14:102394772:C:T	7.77412e-21	-4.44502e-10	-1.33901
102394994	chr14:102394994:G:A	9.07391e-21	-0.521737	-0.662671
102395192	chr14:102395192:G:A	7.29856e-21	-4.44502e-10	-1.40213
102396422	chr14:102396422:A:G	2.29533e-21	-1.09071	-1.46823
102396657	chr14:102396657:T:C	9.14528e-17	9.50084	-1.46707
102397178	chr14:102397178:G:C	7.21011e-21	-4.44502e-10	-1.41433
102397323	chr14:102397323:G:A	6.79755e-21	-4.44502e-10	-1.47325
102397895	chr14:102397895:C:T	7.73086e-21	-4.44502e-10	-1.34459
102397903	chr14:102397903:C:T	9.43227e-21	-0.540849	-0.604826
102398019	chr14:102398019:G:A	6.86451e-21	-4.44502e-10	-1.46345
102398096	chr14:102398096:AAAG:A	8.20729e-21	-4.44502e-10	-1.28479
102398241	chr14:102398241:G:T	7.77412e-21	-4.44502e-10	-1.33901
102398346	chr14:102398346:C:T	7.7874e-21	-4.44502e-10	-1.3373
102398748	chr14:102398748:G:A	1.12125e-20	-4.44502e-10	-0.972781
102398983	chr14:102398983:T:C	1.87847e-21	-1.30262	-1.45674
102399082	chr14:102399082:G:A	6.7595e-21	-4.44502e-10	-1.47886
102399177	chr14:102399177:G:A	3.52868e-20	-4.44502e-10	0.173698
102399415	chr14:102399415:C:T	4.56872e-21	-1.87058	-4.62281e-10
102399491	chr14:102399491:A:G	2.37052e-21	-1.90369	-0.623015
102400025	chr14:102400025:G:A	9.54388e-17	9.55638	-1.47995
102400072	chr14:102400072:G:A	2.55739e-19	3.11614	-0.961793
102400325	chr14:102400325:G:A	7.69725e-21	-4.44502e-10	-1.34895
102400410	chr14:102400410:A:G	1.79782e-21	-1.64289	-1.16034
102400503	chr14:102400503:G:A	2.12628e-21	-1.8967	-0.738733
102400610	chr14:102400610:A:C	5.50473e-21	-0.487195	-1.19701
102400732	chr14:102400732:A:G	2.13395e-21	-1.90606	-0.725778
102400762	chr14:102400762:G:A	7.5945e-21	-4.44502e-10	-1.36239
102400839	chr14:102400839:C:T	9.8634e-20	-4.44502e-10	1.20161
102400903	chr14:102400903:G:A	2.32945e-20	-4.44502e-10	-0.241593
102401392	chr14:102401392:T:A	4.92557e-20	0.207222	0.299993
102401843	chr14:102401843:A:G	1.89665e-21	-2.1103	-0.639419
102402296	chr14:102402296:C:T	2.5039e-19	3.41232	-1.27911
102402654	chr14:102402654:G:A	6.86196e-21	-4.44502e-10	-1.46382
102402838	chr14:102402838:G:A	6.93416e-20	0.849233	-4.62281e-10
102402856	chr14:102402856:T:C	6.72368e-21	-4.44502e-10	-1.48418
102403681	chr14:102403681:G:A	8.30696e-21	-4.44502e-10	-1.27272
102404058	chr14:102404058:C:T	4.95007e-20	-4.44502e-10	0.512176
102404097	chr14:102404097:T:A	2.14225e-21	-1.89967	-0.72829
102404898	chr14:102404898:C:T	2.09828e-20	0.986169	-1.33228
102405029	chr14:102405029:C:T	4.10638e-21	-1.93977	-0.0375022
102406132	chr14:102406132:T:G	8.16894e-17	9.36373	-1.44287
102406320	chr14:102406320:G:A	3.92703e-21	-2.02193	-4.62281e-10
102406798	chr14:102406798:G:A	6.79641e-21	-1.47342	-4.62281e-10
102406940	chr14:102406940:C:T	1.34526e-19	1.51195	-4.62281e-10
102407025	chr14:102407025:A:G	7.8061e-21	-4.44502e-10	-1.33491
102407549	chr14:102407549:A:G	2.28023e-19	3.33578	-1.29615
102407722	chr14:102407722:T:C	2.12916e-21	-1.90782	-0.726267
102407922	chr14:102407922:G:A	9.76282e-21	-4.44502e-10	-1.11123
102407924	chr14:102407924:A:G	2.18339e-21	-1.88007	-0.728866
102408134	chr14:102408134:A:G	7.76558e-21	-4.44502e-10	-1.34011
102408195	chr14:102408195:G:A	1.41385e-19	1.56167	-4.62281e-10
102408403	chr14:102408403:T:C	2.1509e-21	-1.92378	-0.700147
102408788	chr14:102408788:A:T	3.93691e-21	-2.01941	-4.62281e-10
102408863	chr14:102408863:A:G	1.80712e-21	-1.3215	-1.47658
102409170	chr14:102409170:C:T	5.75597e-20	0.599278	0.0637337
102409403	chr14:102409403:G:A	2.31565e-20	-4.44502e-10	-0.247534
102409578	chr14:102409578:C:T	2.67296e-21	-1.91045	-0.496173
102409635	chr14:102409635:C:G	2.20353e-21	-1.89666	-0.703092
102410050	chr14:102410050:T:C	2.14199e-21	-1.89118	-0.736899
102410088	chr14:102410088:C:T	7.53305e-21	-4.44502e-10	-1.37051
102410313	chr14:102410313:A:G	7.37805e-21	-4.44502e-10	-1.3913
102411861	chr14:102411861:G:A	2.24044e-21	-1.87651	-0.70663
102412240	chr14:102412240:C:T	1.31106e-20	-0.425797	-0.39059
102412486	chr14:102412486:T:A	2.23119e-21	-1.90856	-0.678711
102412761	chr14:102412761:G:A	5.917e-21	-1.61198	-4.62281e-10
102412776	chr14:102412776:T:C	1.26728e-20	-0.850352	-4.62281e-10
102412849	chr14:102412849:C:A	8.57084e-21	-4.44502e-10	-1.24144
102413206	chr14:102413206:G:A	2.18e-21	-1.91034	-0.700147
102413974	chr14:102413974:T:A	2.31457e-21	-1.09598	-1.45461
102414117	chr14:102414117:T:C	2.31459e-19	3.38818	-1.33359
102414191	chr14:102414191:T:C	8.16033e-21	-4.44502e-10	-1.29053
102415148	chr14:102415148:C:G	3.62558e-21	-0.712505	-1.38929
102415317	chr14:102415317:G:A	3.49085e-21	-2.13966	-4.62281e-10
102415344	chr14:102415344:C:T	1.65407e-19	1.7186	-4.62281e-10
102415651	chr14:102415651:A:G	2.25346e-21	-1.90226	-0.675084
102415687	chr14:102415687:T:C	4.42722e-21	-1.90204	-4.62281e-10
102415740	chr14:102415740:G:A	2.14571e-21	-1.94405	-0.682296
102415773	chr14:102415773:C:T	7.73193e-21	-4.44502e-10	-1.34445
102415970	chr14:102415970:G:A	2.12138e-19	3.2654	-1.29798
102415978	chr14:102415978:T:C	1.75095e-21	-1.35377	-1.47588
102416710	chr14:102416710:A:G	2.29346e-21	-1.82179	-0.737963
102417194	chr14:102417194:C:T	1.01117e-16	9.61168	-1.47746
102417291	chr14:102417291:T:C	2.13523e-21	-1.90654	-0.724694
102418301	chr14:102418301:G:A	2.56945e-19	2.05513	0.103925
102418441	chr14:102418441:C:T	3.81448e-21	-2.05101	-4.62281e-10
102419018	chr14:102419018:G:A	9.27701e-21	-4.44502e-10	-1.16227
102419264	chr14:102419264:C:G	1.66879e-20	0.0217201	-0.59685
102419460	chr14:102419460:G:A	9.13582e-21	-4.44502e-10	-1.17761
102419766	chr14:102419766:T:G	1.06589e-20	-1.02341	-4.62281e-10
102420220	chr14:102420220:A:G	9.00422e-22	-2.10694	-1.38776
102420794	chr14:102420794:A:C	5.57265e-21	-0.559291	-1.11265
102420939	chr14:102420939:C:T	3.16204e-20	-4.44502e-10	0.0639918
102421069	chr14:102421069:C:T	2.33404e-20	-4.44502e-10	-0.239625
102421188	chr14:102421188:G:A	5.8503e-21	-0.550045	-1.07327
102421284	chr14:102421284:G:A	4.04408e-21	-1.78575	-0.206802
102421479	chr14:102421479:C:T	2.25214e-19	3.31998	-1.29274
102421865	chr14:102421865:C:T	2.50191e-21	-1.86207	-0.610684
102422208	chr14:102422208:A:G	6.35934e-20	-4.44502e-10	0.762699
102422488	chr14:102422488:T:C	2.40398e-21	-1.88911	-0.623579
102422615	chr14:102422615:A:G	8.12182e-21	-4.44502e-10	-1.29526
102422636	chr14:102422636:T:A	2.38982e-21	-1.90846	-0.610137
102422761	chr14:102422761:G:A	2.16306e-19	3.32726	-1.34038
102422962	chr14:102422962:CTT:C	8.1601e-21	-4.44502e-10	-1.29055
102423354	chr14:102423354:C:G	3.10831e-20	-4.44502e-10	0.0468517
102423366	chr14:102423366:A:G	2.46593e-20	-4.44502e-10	-0.184655
102424178	chr14:102424178:T:C	2.13617e-21	-1.85545	-0.77535
102424310	chr14:102424310:G:A	2.69813e-21	-1.88838	-0.50887
102424394	chr14:102424394:G:A	8.15892e-21	-4.44502e-10	-1.2907
102424483	chr14:102424483:C:T	3.87072e-21	-2.03637	-4.62281e-10
102424493	chr14:102424493:C:T	7.53744e-20	-4.44502e-10	0.932656
102424582	chr14:102424582:T:C	1.24358e-16	9.8158	-1.4747
102424586	chr14:102424586:G:T	1.33962e-19	-4.44502e-10	1.50774
102425788	chr14:102425788:C:A	1.19245e-20	-4.44502e-10	-0.911217
102426166	chr14:102426166:G:A	2.38076e-20	-4.44502e-10	-0.219806
102426175	chr14:102426175:C:T	8.43499e-21	-4.44502e-10	-1.25742
102426503	chr14:102426503:G:A	8.22245e-21	-4.44502e-10	-1.28294
102426585	chr14:102426585:T:C	2.55745e-21	-1.87973	-0.571064
102427105	chr14:102427105:G:A	5.57141e-21	-0.576767	-1.0954
102427198	chr14:102427198:C:T	3.11175e-21	-1.68882	-0.56581
102427313	chr14:102427313:G:A	4.57594e-21	-1.869	-4.62281e-10
102427419	chr14:102427419:C:T	2.01705e-19	3.26512	-1.34812
102427446	chr14:102427446:G:A	7.0164e-21	-4.44502e-10	-1.44156
102427648	chr14:102427648:C:T	2.48964e-21	-1.88048	-0.597196
102427650	chr14:102427650:T:C	4.55232e-21	-1.87417	-4.62281e-10
102428011	chr14:102428011:T:C	2.47633e-21	-1.88584	-0.597196
102428162	chr14:102428162:ACT:A	7.21379e-20	-4.44502e-10	0.888769
102428888	chr14:102428888:C:T	8.18157e-21	-4.44502e-10	-1.28793
102428918	chr14:102428918:G:A	2.29267e-20	-4.44502e-10	-0.257509
102429362	chr14:102429362:G:A	3.62082e-21	-2.10311	-4.62281e-10
102429545	chr14:102429545:G:A	2.31913e-21	-1.9901	-0.558519
102429560	chr14:102429560:G:A	6.82937e-21	-4.44502e-10	-1.46858
102429567	chr14:102429567:G:A	2.52253e-21	-2.02758	-0.436971
102429914	chr14:102429914:A:G	7.126e-21	-4.44502e-10	-1.42606
102430336	chr14:102430336:A:G	2.81233e-16	10.4963	-1.33913
102430555	chr14:102430555:C:T	7.58204e-21	-4.44502e-10	-1.36403
102430672	chr14:102430672:A:G	2.21961e-16	10.2709	-1.35043
102430851	chr14:102430851:A:G	8.06639e-21	-4.44502e-10	-1.3021
102431299	chr14:102431299:G:A	1.89694e-21	-1.27646	-1.47311
102431309	chr14:102431309:G:C	2.47918e-21	-1.90012	-0.581762
102431403	chr14:102431403:C:T	1.28616e-19	-4.44502e-10	1.46702
102431593	chr14:102431593:T:C	7.71561e-21	-0.847663	-0.498903
102431596	chr14:102431596:C:G	3.60871e-20	-1.74436	1.94048
102431867	chr14:102431867:G:A	9.54857e-22	-2.1558	-1.28021
102432026	chr14:102432026:C:T	3.60184e-21	-1.79055	-0.317817
102432489	chr14:102432489:G:A	1.18257e-20	-4.44502e-10	-0.919539
102432521	chr14:102432521:A:G	6.06246e-17	9.06386	-1.44122
102432790	chr14:102432790:G:A	7.03836e-21	-4.44502e-10	-1.43844
102432833	chr14:102432833:G:A	5.40325e-21	-1.58336	-0.11945
102432961	chr14:102432961:G:A	8.71503e-21	-4.44502e-10	-1.22476
102433192	chr14:102433192:T:C	4.63461e-21	-1.85626	-4.62281e-10
102433384	chr14:102433384:AC:A	1.32029e-20	-0.253775	-0.5556
102433518	chr14:102433518:A:T	9.50568e-21	-4.44502e-10	-1.13792
102433528	chr14:102433528:TA:T	4.5202e-21	-1.88126	-4.62281e-10
102433827	chr14:102433827:A:G	3.4286e-21	-1.792	-0.365662
102433999	chr14:102433999:C:T	2.38561e-20	0.65133	-0.869099
102434070	chr14:102434070:G:A	5.16652e-20	1.27545	-0.720477
102434080	chr14:102434080:G:T	1.63274e-20	-0.146957	-0.450009
102434431	chr14:102434431:A:G	3.34756e-21	-1.81739	-0.36419
102434606	chr14:102434606:C:T	7.05608e-21	-4.44502e-10	-1.43592
102434619	chr14:102434619:C:T	3.36532e-21	-2.17629	-4.62281e-10
102434864	chr14:102434864:A:G	2.05148e-20	-0.708222	0.339556
102435849	chr14:102435849:A:C	5.91513e-21	-1.6123	-4.62281e-10
102436041	chr14:102436041:T:C	5.65385e-20	-4.44502e-10	0.645112
102436119	chr14:102436119:T:C	2.18707e-20	-0.649067	0.344404
102436226	chr14:102436226:C:T	3.57549e-21	-1.80931	-0.306396
102436859	chr14:102436859:G:A	5.83068e-20	-4.44502e-10	0.675908
102437061	chr14:102437061:G:A	6.63876e-20	2.25298	-1.44728
102437122	chr14:102437122:G:GA	4.67731e-21	-1.84709	-4.62281e-10
102437395	chr14:102437395:A:C	1.0415e-20	-4.44502e-10	-1.04656
102437466	chr14:102437466:C:A	3.42448e-21	-1.80272	-0.356143
102437548	chr14:102437548:T:C	7.82812e-21	-4.44502e-10	-1.33209
102437766	chr14:102437766:G:A	1.28292e-21	-1.675	-1.46567
102437814	chr14:102437814:T:C	7.55135e-21	-4.44502e-10	-1.36809
102437921	chr14:102437921:G:A	7.48059e-21	-4.44502e-10	-1.3775
102438462	chr14:102438462:T:C	3.60072e-21	-1.80529	-0.30339
102438629	chr14:102438629:A:G	9.50883e-17	9.52328	-1.45052
102438750	chr14:102438750:G:C	5.21331e-20	2.04804	-1.48405
102438773	chr14:102438773:G:C	2.05687e-20	0.534863	-0.900901
102438862	chr14:102438862:TC:T	5.12562e-21	-1.79288	0.0373239
102438961	chr14:102438961:G:A	9.36814e-17	9.52209	-1.46425
102439011	chr14:102439011:G:A	9.0864e-21	-4.44502e-10	-1.18303
102439021	chr14:102439021:C:T	1.95653e-20	0.449092	-0.865147
102439116	chr14:102439116:A:G	3.30597e-21	-1.76853	-0.425551
102439630	chr14:102439630:C:T	3.50378e-21	-1.79184	-0.344126
102439692	chr14:102439692:C:A	4.68526e-21	-1.84539	-4.62281e-10
102440096	chr14:102440096:T:C	9.14865e-21	-4.44502e-10	-1.17621
102440152	chr14:102440152:G:A	3.11288e-21	-1.7638	-0.490469
102440202	chr14:102440202:C:T	7.05922e-21	-4.44502e-10	-1.43548
102441060	chr14:102441060:A:C	7.43012e-21	-4.44502e-10	-1.38427
102441316	chr14:102441316:C:T	6.49532e-20	2.15413	-1.37028
102441999	chr14:102441999:G:C	3.43929e-21	-1.79752	-0.357021
102442042	chr14:102442042:A:G	3.60439e-21	-1.81377	-0.293887
102442196	chr14:102442196:C:T	2.0057e-20	0.47273	-0.863962
102442220	chr14:102442220:G:A	8.90283e-21	0.169437	-1.37288
102442318	chr14:102442318:G:A	8.80043e-19	2.854	0.536157
102442908	chr14:102442908:A:G	3.5487e-21	-1.78938	-0.333851
102443544	chr14:102443544:T:C	1.821e-20	-0.48784	-4.62281e-10
102443654	chr14:102443654:C:T	1.31468e-20	0.112663	-0.926293
102443872	chr14:102443872:C:T	1.1814e-19	1.38206	-4.62281e-10
102443898	chr14:102443898:CA:C	8.02413e-21	-4.44502e-10	-1.30736
102444086	chr14:102444086:A:G	6.54016e-20	0.680658	0.110077
102444175	chr14:102444175:A:G	4.72387e-21	-1.83718	-4.62281e-10
102444201	chr14:102444201:T:C	4.812e-21	-1.8187	-4.62281e-10
102444262	chr14:102444262:C:T	8.32751e-22	-2.17974	-1.39309
102444551	chr14:102444551:T:C	9.01082e-21	-4.44502e-10	-1.19138
102444587	chr14:102444587:G:A	3.66569e-21	-1.7844	-0.306396
102444656	chr14:102444656:T:A	3.29941e-21	-1.78668	-0.409386
102444893	chr14:102444893:T:C	9.70077e-17	9.5209	-1.42816
102444894	chr14:102444894:G:A	7.05922e-21	-4.44502e-10	-1.43548
102445171	chr14:102445171:A:G	5.75661e-20	2.11466	-1.45154
102445576	chr14:102445576:T:C	2.79166e-20	0.668811	-0.729399
102445651	chr14:102445651:C:G	4.79507e-21	-1.82222	-4.62281e-10
102445813	chr14:102445813:C:A	9.41542e-20	1.15512	-4.62281e-10
102445965	chr14:102445965:C:T	8.03499e-21	-4.44502e-10	-1.30601
102446054	chr14:102446054:C:T	3.61618e-21	-1.73844	-0.365949
102446057	chr14:102446057:A:G	3.57788e-21	-1.76589	-0.349147
102446131	chr14:102446131:G:A	1.58524e-20	0.21368	-0.840168
102446353	chr14:102446353:A:G	4.7251e-21	-1.83692	-4.62281e-10
102446620	chr14:102446620:G:A	1.01979e-19	1.23495	-4.62281e-10
102447621	chr14:102447621:G:A	9.01506e-21	-4.44502e-10	-1.19091
102448020	chr14:102448020:A:G	1.56808e-20	-4.44502e-10	-0.637377
102448073	chr14:102448073:A:G	3.99819e-21	-2.00397	-4.62281e-10
102448118	chr14:102448118:A:G	4.62129e-21	-1.85914	-4.62281e-10
102448365	chr14:102448365:G:A	3.43901e-21	-1.79128	-0.363351
102448434	chr14:102448434:G:A	8.9872e-21	-4.44502e-10	-1.19401
102448545	chr14:102448545:A:G	9.01166e-21	-4.44502e-10	-1.19129
102449087	chr14:102449087:A:T	2.31108e-20	0.581982	-0.831492
102449135	chr14:102449135:G:A	3.32233e-21	-1.81155	-0.377592
102449567	chr14:102449567:G:A	3.42974e-21	-1.79314	-0.36419
102449981	chr14:102449981:T:C	3.4582e-21	-1.78487	-0.36419
102450444	chr14:102450444:T:C	5.59873e-20	-4.44502e-10	0.635313
102451016	chr14:102451016:C:T	8.02413e-21	-4.44502e-10	-1.30736
102451066	chr14:102451066:G:A	7.46631e-21	-4.44502e-10	-1.37941
102451150	chr14:102451150:G:A	4.71074e-21	-1.83997	-4.62281e-10
102451736	chr14:102451736:G:A	7.91565e-21	-4.44502e-10	-1.32097
102452349	chr14:102452349:T:C	1.48131e-19	2.33275	-0.724459
102452729	chr14:102452729:G:C	6.22438e-20	-4.44502e-10	0.741248
102452862	chr14:102452862:A:G	2.53883e-20	-4.44502e-10	-0.155523
102452991	chr14:102452991:G:A	4.70328e-21	-1.84155	-4.62281e-10
102453338	chr14:102453338:GGCGTGGCAGTGCAC:G	7.56197e-21	-4.44502e-10	-1.36668
102453373	chr14:102453373:A:G	3.54721e-21	-1.78974	-0.333912
102453798	chr14:102453798:A:G	3.62488e-21	-1.75008	-0.351906
102453954	chr14:102453954:A:G	3.34561e-21	-1.10011	-1.08205
102454273	chr14:102454273:A:C	7.97751e-21	-4.44502e-10	-1.31318
102454442	chr14:102454442:C:T	1.00088e-19	-4.44502e-10	1.21624
102454701	chr14:102454701:C:T	8.48946e-21	-4.44502e-10	-1.25099
102455062	chr14:102455062:C:T	6.02361e-21	-1.59412	-4.62281e-10
102455063	chr14:102455063:G:A	1.83559e-20	-4.44502e-10	-0.479859
102455110	chr14:102455110:A:C	4.94375e-21	-1.79169	-4.62281e-10
102455633	chr14:102455633:C:T	3.25299e-21	-1.76005	-0.450191
102455905	chr14:102455905:G:A	4.87285e-21	-1.80613	-4.62281e-10
102456148	chr14:102456148:G:A	1.45605e-20	-0.711498	-4.62281e-10
102457282	chr14:102457282:A:G	1.06111e-20	-4.44502e-10	-1.02791
102457355	chr14:102457355:G:T	8.64481e-21	-4.44502e-10	-1.23285
102457431	chr14:102457431:C:T	1.19885e-20	-4.44502e-10	-0.905862
102457437	chr14:102457437:T:C	8.02659e-21	-4.44502e-10	-1.30705
102458063	chr14:102458063:G:A	3.77485e-21	-1.78129	-0.280164
102458457	chr14:102458457:C:T	3.79303e-21	-1.77505	-0.2816
102458528	chr14:102458528:G:A	8.22246e-21	-4.44502e-10	-1.28294
102458650	chr14:102458650:G:A	7.05922e-21	-4.44502e-10	-1.43548
102458972	chr14:102458972:T:C	3.56333e-21	-2.11912	-4.62281e-10
102459198	chr14:102459198:G:A	1.09889e-19	1.30966	-4.62281e-10
102459332	chr14:102459332:C:G	1.42087e-20	-0.735957	-4.62281e-10
102459553	chr14:102459553:G:A	6.76643e-20	-4.44502e-10	0.824748
102460231	chr14:102460231:C:T	1.03761e-19	-4.44502e-10	1.25228
102460665	chr14:102460665:G:A	4.51806e-21	-1.88173	-4.62281e-10
102460970	chr14:102460970:C:T	2.5369e-20	0.630255	-0.786539
102461015	chr14:102461015:A:G	8.15756e-21	-4.44502e-10	-1.29087
102461102	chr14:102461102:G:C	4.90575e-21	-1.7994	-4.62281e-10
102461522	chr14:102461522:CAA:C	2.95378e-20	-4.44502e-10	-0.0041386
102461894	chr14:102461894:C:A	3.27036e-20	-4.44502e-10	0.0976736
102462125	chr14:102462125:T:C	1.15647e-19	1.36073	-4.62281e-10
102462642	chr14:102462642:G:A	1.2911e-20	0.393135	-1.22487
102462910	chr14:102462910:A:G	3.94191e-20	-4.44502e-10	0.28444
102463159	chr14:102463159:A:G	2.37877e-20	-0.605824	0.385181
102463297	chr14:102463297:A:G	2.49317e-20	0.908709	-1.08238
102463300	chr14:102463300:C:A	8.1314e-21	-4.44502e-10	-1.29408
102463309	chr14:102463309:T:C	2.9129e-20	0.782105	-0.800181
102463519	chr14:102463519:G:A	4.46069e-21	-1.89451	-4.62281e-10
102463615	chr14:102463615:G:A	6.72665e-21	-4.44502e-10	-1.48373
102463649	chr14:102463649:C:T	9.15483e-21	-4.44502e-10	-1.17553
102463850	chr14:102463850:G:C	7.11757e-21	-4.44502e-10	-1.42724
102463860	chr14:102463860:G:A	3.17169e-21	-2.23555	-4.62281e-10
102463996	chr14:102463996:G:A	8.94919e-21	-4.44502e-10	-1.19825
102464477	chr14:102464477:C:T	2.22449e-20	0.585034	-0.872731
102464509	chr14:102464509:C:T	9.08795e-20	0.963757	0.155966
102464510	chr14:102464510:G:A	7.4018e-21	-4.44502e-10	-1.38809
102464776	chr14:102464776:G:A	1.65405e-20	-0.583997	-4.62281e-10
102465023	chr14:102465023:A:G	3.56133e-21	-1.75959	-0.360084
102465081	chr14:102465081:A:G	3.9516e-20	-4.44502e-10	0.286894
102465401	chr14:102465401:G:A	3.21713e-21	-2.22132	-4.62281e-10
102465430	chr14:102465430:T:A	1.56051e-20	-0.146193	-0.496021
102465845	chr14:102465845:G:C	4.98599e-21	-1.78318	-4.62281e-10
102465940	chr14:102465940:T:C	1.8509e-20	-4.44502e-10	-0.471551
102465989	chr14:102465989:T:C	7.06077e-21	-4.44502e-10	-1.43526
102466110	chr14:102466110:T:C	5.74218e-20	2.11511	-1.4545
102466235	chr14:102466235:A:G	2.27289e-20	0.954614	-1.22079
102466420	chr14:102466420:T:C	7.02592e-21	-4.44502e-10	-1.4402
102466742	chr14:102466742:C:T	6.7248e-21	-4.44502e-10	-1.48401
102467010	chr14:102467010:A:G	1.0476e-16	9.63166	-1.46204
102467503	chr14:102467503:T:A	7.86775e-21	-4.44502e-10	-1.32704
102467618	chr14:102467618:G:A	2.10989e-20	-0.34059	-4.62281e-10
102467742	chr14:102467742:T:C	8.08926e-21	-4.44502e-10	-1.29927
102468125	chr14:102468125:C:T	1.83916e-20	-0.0456353	-0.43228
102468340	chr14:102468340:G:A	1.07989e-19	1.29221	-4.62281e-10
102468621	chr14:102468621:T:G	2.92701e-20	-4.44502e-10	-0.0132456
102469106	chr14:102469106:G:A	3.70865e-21	-1.77576	-0.303386
102469829	chr14:102469829:T:C	8.0603e-21	-4.44502e-10	-1.30286
102469841	chr14:102469841:T:C	7.04696e-21	-4.44502e-10	-1.43721
102470059	chr14:102470059:C:T	4.8842e-21	-1.80381	-4.62281e-10
102470164	chr14:102470164:T:A	1.943e-20	0.330826	-0.753818
102470823	chr14:102470823:T:G	5.68164e-21	-1.65257	-4.62281e-10
102470904	chr14:102470904:C:T	1.13409e-20	0.200149	-1.16155
102470971	chr14:102470971:G:A	9.7157e-21	-4.44502e-10	-1.11607
102471053	chr14:102471053:A:G	6.40636e-20	2.17307	-1.403
102471987	chr14:102471987:T:C	7.62798e-21	-4.44502e-10	-1.35799
102472271	chr14:102472271:G:A	2.05211e-19	-4.44502e-10	1.93423
102472867	chr14:102472867:G:A	3.75888e-21	-1.73681	-0.328878
102473074	chr14:102473074:C:G	5.3084e-21	-1.72052	-4.62281e-10
102473552	chr14:102473552:A:G	1.5192e-19	1.63354	-4.62281e-10
102473879	chr14:102473879:G:A	8.02413e-21	-4.44502e-10	-1.30736
102474060	chr14:102474060:T:C	8.0821e-21	-4.44502e-10	-1.30016
102474087	chr14:102474087:G:A	7.51703e-19	2.63111	0.601421
102474727	chr14:102474727:G:C	9.13756e-21	-4.44502e-10	-1.17742
102475136	chr14:102475136:A:C	9.91382e-21	-4.44502e-10	-1.09588
102475165	chr14:102475165:G:A	3.07681e-20	-4.44502e-10	0.0366688
102475180	chr14:102475180:C:T	2.23332e-20	-4.44502e-10	-0.283737
102475220	chr14:102475220:A:G	3.81355e-21	-1.77149	-0.279763
102475373	chr14:102475373:A:G	3.83066e-21	-1.78631	-0.260461
102476090	chr14:102476090:G:A	7.7101e-21	-4.44502e-10	-1.34728
102476294	chr14:102476294:C:T	5.31514e-21	-1.71925	-4.62281e-10
102476706	chr14:102476706:GAAAT:G	9.77412e-20	1.19251	-4.62281e-10
102476733	chr14:102476733:A:G	7.65168e-21	-4.44502e-10	-1.35489
102476810	chr14:102476810:T:C	7.75673e-21	-4.44502e-10	-1.34125
102478020	chr14:102478020:G:A	2.579e-21	-1.79601	-0.646404
102478113	chr14:102478113:T:C	3.75033e-21	-1.78785	-0.280121
102478449	chr14:102478449:G:C	6.88114e-21	-4.44502e-10	-1.46103
102478889	chr14:102478889:T:C	7.05402e-21	-4.44502e-10	-1.43621
102479218	chr14:102479218:A:G	1.03166e-20	-1.05605	-4.62281e-10
102479256	chr14:102479256:G:A	6.82424e-21	-4.44502e-10	-1.46933
102479392	chr14:102479392:C:T	4.6533e-21	-1.85223	-4.62281e-10
102479603	chr14:102479603:A:C	4.3652e-21	-1.91615	-4.62281e-10
102479833	chr14:102479833:A:T	1.14708e-20	-4.44502e-10	-0.950004
102479863	chr14:102479863:G:A	3.04528e-20	0.0532608	-0.0268922
102480004	chr14:102480004:A:G	9.84087e-19	4.60144	-1.09954
102480282	chr14:102480282:T:G	7.69387e-20	0.953198	-4.62281e-10
102480451	chr14:102480451:C:G	2.74416e-20	0.0307042	-0.108455
102481763	chr14:102481763:G:A	8.33036e-21	-1.2699	-4.62281e-10
102482181	chr14:102482181:G:C	8.06886e-21	-4.44502e-10	-1.3018
102482212	chr14:102482212:A:G	2.46766e-20	0.589966	-0.77392
102482541	chr14:102482541:G:A	9.67483e-21	-4.44502e-10	-1.12028
102482912	chr14:102482912:C:T	7.72281e-21	-4.44502e-10	-1.34563
102482995	chr14:102482995:T:C	7.08334e-20	2.35468	-1.48417
102483102	chr14:102483102:C:T	5.05812e-21	-1.76882	-4.62281e-10
102483256	chr14:102483256:T:C	5.29339e-21	-1.72335	-4.62281e-10
102483429	chr14:102483429:G:A	2.06511e-20	-4.44502e-10	-0.362041
102483502	chr14:102483502:C:T	1.49897e-20	-4.44502e-10	-0.682445
102483546	chr14:102483546:A:G	7.07165e-21	-4.44502e-10	-1.43372
102483882	chr14:102483882:T:C	9.84614e-20	1.70574	-0.505881
102483889	chr14:102483889:C:T	8.95077e-21	0.0731857	-1.27126
102483937	chr14:102483937:T:C	4.67959e-20	1.82232	-1.36633
102483944	chr14:102483944:C:A	3.66683e-20	-4.44502e-10	0.212101
102483953	chr14:102483953:T:C	5.72785e-20	2.10388	-1.44577
102483957	chr14:102483957:T:C	7.14574e-20	2.27106	-1.39177
102483976	chr14:102483976:C:T	8.46286e-20	2.2893	-1.24084
102483977	chr14:102483977:A:G	6.499e-20	1.97574	-1.19131
102483982	chr14:102483982:AGAC:A	4.58056e-20	1.76909	-1.3345
102484004	chr14:102484004:C:T	8.12351e-17	9.13033	-1.21504
102484083	chr14:102484083:T:C	1.26302e-20	0.0686566	-0.92238
102484340	chr14:102484340:C:T	1.05841e-19	-4.44502e-10	1.27213
102484425	chr14:102484425:C:T	6.79377e-21	-4.44502e-10	-1.47381
102484505	chr14:102484505:G:A	3.22057e-20	0.684677	-0.602343
102484675	chr14:102484675:T:G	7.06972e-21	-4.44502e-10	-1.43399
102485114	chr14:102485114:A:G	7.24332e-21	-4.44502e-10	-1.40973
102485199	chr14:102485199:C:T	7.31061e-21	-4.44502e-10	-1.40048
102485270	chr14:102485270:T:C	8.93811e-21	-4.44502e-10	-1.19949
102485338	chr14:102485338:C:T	8.33337e-21	-4.44502e-10	-1.26954
102485455	chr14:102485455:T:C	7.35747e-22	-2.22827	-1.46841
102485550	chr14:102485550:T:C	7.32986e-22	-2.23086	-1.46958
102485557	chr14:102485557:G:A	8.40677e-21	-4.44502e-10	-1.26077
102485670	chr14:102485670:A:T	2.24651e-20	-4.44502e-10	-0.277848
102485753	chr14:102485753:A:G	8.92583e-21	-4.44502e-10	-1.20086
102485856	chr14:102485856:G:A	2.75198e-20	0.749331	-0.824237
102486492	chr14:102486492:A:C	2.70002e-20	0.709276	-0.803244
102486606	chr14:102486606:G:A	4.1663e-20	0.788551	-0.448748
102486672	chr14:102486672:G:A	8.68139e-21	-4.44502e-10	-1.22863
102487652	chr14:102487652:C:G	7.30179e-21	-4.44502e-10	-1.40169
102488017	chr14:102488017:A:AT	7.59126e-21	-4.44502e-10	-1.36281
102488284	chr14:102488284:G:A	6.5034e-17	9.02333	-1.33047
102488400	chr14:102488400:C:T	5.56347e-21	-1.67359	-4.62281e-10
102489056	chr14:102489056:A:G	7.2433e-20	0.892851	-4.62281e-10
102489107	chr14:102489107:C:G	4.96634e-21	-1.78713	-4.62281e-10
102489667	chr14:102489667:T:G	8.2122e-21	-4.44502e-10	-1.28419
102490109	chr14:102490109:G:A	4.97271e-21	-1.78585	-4.62281e-10
102490152	chr14:102490152:G:C	5.86635e-20	2.12151	-1.4395
102490311	chr14:102490311:A:C	3.0209e-20	-4.44502e-10	0.018329
102491466	chr14:102491466:A:G	6.3348e-20	2.18119	-1.42236
102491839	chr14:102491839:C:T	3.1964e-20	0.375622	-0.300824
102491948	chr14:102491948:G:A	1.32789e-20	-0.636777	-0.166858
102492189	chr14:102492189:C:G	2.38465e-20	0.0787155	-0.29689
102492940	chr14:102492940:C:A	6.50271e-17	9.10442	-1.41167
102493020	chr14:102493020:C:T	4.95538e-21	-1.78934	-4.62281e-10
102493045	chr14:102493045:G:A	8.48707e-21	-4.44502e-10	-1.25127
102493346	chr14:102493346:G:A	6.72525e-21	-4.44502e-10	-1.48394
102493625	chr14:102493625:T:C	2.46704e-19	3.54012	-1.42174
102493965	chr14:102493965:G:A	7.23177e-21	-4.44502e-10	-1.41133
102494285	chr14:102494285:G:A	1.48872e-20	-4.44502e-10	-0.689309
102494602	chr14:102494602:C:T	1.01976e-20	-4.44502e-10	-1.06765
102494725	chr14:102494725:G:A	4.39976e-20	0.291947	0.102376
102494837	chr14:102494837:A:C	7.09871e-21	-4.44502e-10	-1.4299
102495004	chr14:102495004:C:G	6.37655e-20	2.20091	-1.43551
102495195	chr14:102495195:C:CAG	5.827e-20	2.09551	-1.42023
102495219	chr14:102495219:A:T	9.53456e-21	-1.82331	0.688423
102495274	chr14:102495274:G:C	1.23502e-20	0.254045	-1.13018
102495566	chr14:102495566:C:T	8.0713e-21	-4.44502e-10	-1.3015
102495605	chr14:102495605:C:T	1.85339e-20	-0.00785283	-0.462359
102495893	chr14:102495893:C:T	1.00105e-20	-4.44502e-10	-1.08618
102495951	chr14:102495951:C:T	1.11326e-20	-4.44502e-10	-0.97993
102496076	chr14:102496076:G:A	7.21101e-21	-4.44502e-10	-1.4142
102496360	chr14:102496360:C:T	1.5422e-21	-1.80072	-1.15588
102496515	chr14:102496515:C:G	2.0325e-20	0.597548	-0.975508
102496529	chr14:102496529:G:A	1.07076e-20	-4.44502e-10	-1.01886
102496620	chr14:102496620:G:A	8.24524e-21	-4.44502e-10	-1.28017
102496646	chr14:102496646:T:C	4.74189e-21	-1.83338	-4.62281e-10
102496670	chr14:102496670:G:A	2.57434e-20	0.241137	-0.382771
102496791	chr14:102496791:T:C	6.42068e-20	0.990877	-0.218579
102497355	chr14:102497355:CT:C	4.96592e-21	-1.78721	-4.62281e-10
102497796	chr14:102497796:A:G	7.02754e-21	-1.43997	-4.62281e-10
102498071	chr14:102498071:G:A	3.14778e-21	-2.24312	-4.62281e-10
102498293	chr14:102498293:G:A	8.07525e-21	-4.44502e-10	-1.30101
102498339	chr14:102498339:G:A	1.07281e-20	-4.44502e-10	-1.01694
102498641	chr14:102498641:C:T	9.35056e-21	-4.44502e-10	-1.15437
102499097	chr14:102499097:C:T	7.52389e-21	-4.44502e-10	-1.37173
102499098	chr14:102499098:A:G	5.50841e-17	8.87064	-1.34383
102499100	chr14:102499100:A:T	6.65835e-17	9.04924	-1.33283
102499560	chr14:102499560:G:A	2.32766e-16	10.3231	-1.35509
102499659	chr14:102499659:A:G	6.91453e-17	9.04873	-1.29458
102499898	chr14:102499898:C:A	7.21101e-21	-4.44502e-10	-1.4142
102500515	chr14:102500515:G:A	8.13376e-21	-4.44502e-10	-1.29379
102500925	chr14:102500925:C:G	7.63373e-21	-4.44502e-10	-1.35723
102501187	chr14:102501187:G:A	7.89321e-21	-4.44502e-10	-1.32381
102501297	chr14:102501297:T:A	8.16055e-21	-4.44502e-10	-1.2905
102501810	chr14:102501810:C:T	1.15172e-20	-4.44502e-10	-0.94597
102501857	chr14:102501857:C:T	8.71993e-21	-4.44502e-10	-1.2242
102501869	chr14:102501869:A:G	1.14619e-20	-4.44502e-10	-0.95078
102502245	chr14:102502245:A:G	9.97022e-20	1.893	-0.680626
102502316	chr14:102502316:C:T	6.81787e-20	0.728463	0.103858
102502566	chr14:102502566:T:C	9.16152e-21	-4.44502e-10	-1.1748
102502620	chr14:102502620:A:G	6.62035e-21	-0.0992556	-1.40041
102502876	chr14:102502876:TC:T	6.72449e-21	-4.44502e-10	-1.48406
102503264	chr14:102503264:T:C	6.7469e-21	-4.44502e-10	-1.48073
102503400	chr14:102503400:C:T	7.8421e-21	-4.44502e-10	-1.3303
102503407	chr14:102503407:C:T	7.66774e-21	-4.44502e-10	-1.35279
102503606	chr14:102503606:G:T	1.34603e-20	-4.44502e-10	-0.790065
102503695	chr14:102503695:C:G	1.41499e-20	-4.44502e-10	-0.740106
102503933	chr14:102503933:A:G	4.223e-21	-1.94927	-4.62281e-10
102504679	chr14:102504679:T:C	2.36182e-20	1.25622	-1.48401
102504713	chr14:102504713:T:G	2.43749e-20	1.28796	-1.48421
102504826	chr14:102504826:C:T	6.97087e-21	-4.44502e-10	-1.44807
102505833	chr14:102505833:T:C	9.90287e-20	2.67476	-1.46917
102505969	chr14:102505969:C:G	7.13241e-21	-4.44502e-10	-1.42516
102506029	chr14:102506029:TC:T	2.07218e-20	-4.44502e-10	-0.358625
102506033	chr14:102506033:C:T	2.06572e-20	-4.44502e-10	-0.361746
102507563	chr14:102507563:G:A	6.03226e-20	0.709896	-4.62281e-10
102508133	chr14:102508133:T:C	6.82513e-21	-4.44502e-10	-1.4692
102508386	chr14:102508386:C:G	7.31602e-21	-4.44502e-10	-1.39974
102508547	chr14:102508547:T:C	1.03228e-20	0.329034	-1.38449
102508662	chr14:102508662:T:C	1.01312e-19	2.53147	-1.30308
102508928	chr14:102508928:A:G	8.82962e-18	7.08697	-1.39092
102508929	chr14:102508929:G:A	8.21707e-18	7.01398	-1.38982
102509073	chr14:102509073:A:G	2.15485e-20	-4.44502e-10	-0.319503
102509123	chr14:102509123:C:T	1.23769e-20	-4.44502e-10	-0.873975
102509206	chr14:102509206:T:C	7.65e-21	-4.44502e-10	-1.3551
102509235	chr14:102509235:C:T	3.04443e-16	10.6778	-1.44137
102509318	chr14:102509318:C:T	1.14499e-16	9.64421	-1.3857
102509540	chr14:102509540:CG:C	8.70317e-20	2.54335	-1.46689
102509944	chr14:102509944:G:A	6.9355e-21	-4.44502e-10	-1.45316
102510394	chr14:102510394:T:A	2.29475e-20	0.765924	-1.02253
102511204	chr14:102511204:G:A	2.3265e-20	-4.44502e-10	-0.24286
102511291	chr14:102511291:G:A	8.0492e-21	-4.44502e-10	-1.30424
102511539	chr14:102511539:T:C	1.00258e-15	11.7854	-1.35711
102511598	chr14:102511598:C:A	6.60011e-19	2.86548	0.236962
102511669	chr14:102511669:C:T	1.02022e-20	0.245693	-1.3129
102511788	chr14:102511788:C:T	8.29632e-21	-4.44502e-10	-1.274
102511935	chr14:102511935:T:A	1.01525e-20	0.245647	-1.31774
102512814	chr14:102512814:C:T	1.72897e-20	0.0701626	-0.609863
102513108	chr14:102513108:C:T	1.24167e-20	-0.870773	-4.62281e-10
102513126	chr14:102513126:C:T	2.99526e-17	8.21853	-1.30097
102513198	chr14:102513198:C:T	1.56973e-20	-4.44502e-10	-0.636325
102513259	chr14:102513259:C:A	1.2043e-20	0.573218	-1.47454
102513286	chr14:102513286:G:C	2.53156e-20	-4.44502e-10	-0.158389
102513307	chr14:102513307:C:T	1.03123e-16	9.60929	-1.45542
102513575	chr14:102513575:T:C	2.36768e-20	0.363659	-0.588974
102513687	chr14:102513687:C:T	2.50597e-20	0.828045	-0.996594
102513697	chr14:102513697:G:A	7.25726e-21	-4.44502e-10	-1.40781
102513727	chr14:102513727:G:A	3.27165e-20	1.31532	-1.21725
102514330	chr14:102514330:G:A	4.5446e-21	-1.87587	-4.62281e-10
102514572	chr14:102514572:C:T	6.78167e-21	-4.44502e-10	-1.47559
102514815	chr14:102514815:G:T	2.37069e-20	0.826647	-1.05069
102515009	chr14:102515009:T:C	1.35907e-20	0.00085303	-0.781276
102515054	chr14:102515054:A:G	1.46353e-20	0.28045	-0.986822
102515185	chr14:102515185:A:C	3.07588e-20	-4.44502e-10	0.0363664
102515653	chr14:102515653:A:G	1.2735e-20	-4.44502e-10	-0.845459
102515783	chr14:102515783:A:G	4.30327e-21	-1.93044	-4.62281e-10
102515951	chr14:102515951:CATG:C	1.0801e-20	-0.199047	-0.811129
102516240	chr14:102516240:C:T	2.33106e-20	-0.240903	-4.62281e-10
102516251	chr14:102516251:C:T	4.14997e-21	-1.96671	-4.62281e-10
102516398	chr14:102516398:C:A	1.01721e-20	-4.44502e-10	-1.07017
102517123	chr14:102517123:G:A	2.75921e-21	-1.82454	-0.550327
102517273	chr14:102517273:G:A	1.35107e-21	-1.90511	-1.1838
102517520	chr14:102517520:G:A	2.61929e-18	5.96375	-1.48291
102517583	chr14:102517583:G:C	1.34852e-21	-1.82919	-1.26162
102517703	chr14:102517703:C:CT	1.34124e-20	-4.44502e-10	-0.793635
102517937	chr14:102517937:G:C	7.06458e-16	11.4634	-1.38524
102518326	chr14:102518326:C:T	1.11885e-21	-1.88045	-1.39706
102518410	chr14:102518410:T:C	4.13873e-21	-1.96942	-4.62281e-10
102518497	chr14:102518497:G:A	1.26089e-20	-4.44502e-10	-0.855408
102519016	chr14:102519016:G:A	2.01465e-21	-1.87699	-0.812376
102519196	chr14:102519196:G:A	4.19225e-20	-4.44502e-10	0.346012
102519320	chr14:102519320:T:G	6.728e-21	-4.44502e-10	-1.48353
102519735	chr14:102519735:A:G	1.31315e-20	-0.191295	-0.623502
102519758	chr14:102519758:C:A	6.73873e-21	-4.44502e-10	-1.48194
102519776	chr14:102519776:T:G	7.31314e-21	-4.44502e-10	-1.40014
102520352	chr14:102520352:G:A	6.55516e-16	11.3739	-1.37056
102520393	chr14:102520393:C:T	1.13188e-20	-4.44502e-10	-0.963349
102520616	chr14:102520616:C:T	1.55443e-21	-1.93955	-1.00915
102520838	chr14:102520838:C:CTGGA	2.58044e-20	-4.44502e-10	-0.139267
102520918	chr14:102520918:A:C	1.72602e-21	-1.92294	-0.921053
102520922	chr14:102520922:G:A	1.5063e-20	-4.44502e-10	-0.677568
102520941	chr14:102520941:G:A	6.72375e-21	-4.44502e-10	-1.48417
102520949	chr14:102520949:A:G	1.24253e-21	-1.85241	-1.32026
102521044	chr14:102521044:G:A	6.79595e-21	-4.44502e-10	-1.47348
102521202	chr14:102521202:G:A	8.52149e-20	1.25565	-0.20029
102521547	chr14:102521547:T:C	1.55165e-19	2.67873	-1.02405
102521774	chr14:102521774:T:C	7.63278e-19	3.17009	0.0777256
102522006	chr14:102522006:C:T	7.38103e-21	-4.44502e-10	-1.3909
102522558	chr14:102522558:A:C	1.22386e-21	-2.08905	-1.09876
102522872	chr14:102522872:C:T	6.75151e-21	-4.44502e-10	-1.48005
102522949	chr14:102522949:G:A	5.74429e-21	-1.6416	-4.62281e-10
102523624	chr14:102523624:C:T	1.07421e-20	-4.44502e-10	-1.01564
102523626	chr14:102523626:G:C	8.2281e-21	-4.44502e-10	-1.28226
102524083	chr14:102524083:C:T	7.75948e-21	-4.44502e-10	-1.3409
102524344	chr14:102524344:G:A	1.66579e-20	0.508257	-1.08519
102524515	chr14:102524515:C:T	8.24564e-22	-2.10467	-1.47804
102524657	chr14:102524657:G:A	4.08257e-21	-1.98308	-4.62281e-10
102524905	chr14:102524905:G:C	9.85294e-22	-2.0116	-1.39303
102525087	chr14:102525087:G:A	6.72725e-21	-4.44502e-10	-1.48364
102525281	chr14:102525281:A:C	1.22192e-21	-1.85195	-1.33743
102525295	chr14:102525295:G:A	6.0402e-21	-1.59137	-4.62281e-10
102525462	chr14:102525462:C:T	6.99445e-21	-4.44502e-10	-1.44469
102525786	chr14:102525786:TTTTC:T	2.32153e-18	4.36017	-4.62281e-10
102526105	chr14:102526105:T:G	4.86419e-21	-1.80791	-4.62281e-10
102526181	chr14:102526181:G:A	9.38831e-20	1.15224	-4.62281e-10
102526201	chr14:102526201:G:A	6.84639e-21	-4.44502e-10	-1.46609
102526408	chr14:102526408:A:G	2.9888e-20	0.207939	-0.200292
102526532	chr14:102526532:T:C	6.97852e-21	-4.44502e-10	-1.44697
102526641	chr14:102526641:C:T	4.67903e-21	-1.84672	-4.62281e-10
102526838	chr14:102526838:G:A	6.12744e-20	0.135136	0.590415
102526860	chr14:102526860:G:A	2.17978e-20	-4.44502e-10	-0.308002
102526896	chr14:102526896:G:A	2.72957e-20	1.38891	-1.47199
102527238	chr14:102527238:G:C	6.88336e-21	-4.44502e-10	-1.4607
102527245	chr14:102527245:T:C	3.42007e-16	10.5836	-1.23085
102527271	chr14:102527271:G:A	8.01883e-21	-4.44502e-10	-1.30802
102528085	chr14:102528085:G:A	3.77028e-21	-2.06266	-4.62281e-10
102528125	chr14:102528125:C:T	1.48035e-20	-4.44502e-10	-0.694946
102528212	chr14:102528212:C:A	1.24899e-19	0.656409	0.781284
102528317	chr14:102528317:T:A	4.61886e-20	0.600791	-0.15787
102528564	chr14:102528564:G:C	6.88631e-21	-4.44502e-10	-1.46028
102528731	chr14:102528731:A:G	8.82281e-16	11.6999	-1.3994
102528747	chr14:102528747:G:C	1.73232e-20	-1.31046	0.772696
102528775	chr14:102528775:C:T	1.56178e-20	-4.44502e-10	-0.641399
102529199	chr14:102529199:C:T	1.36069e-20	-0.354524	-0.424713
102529239	chr14:102529239:T:C	1.28488e-20	-4.44502e-10	-0.836561
102529425	chr14:102529425:C:T	5.13899e-21	-0.280825	-1.47213
102529446	chr14:102529446:G:T	5.30474e-21	-1.72121	-4.62281e-10
102529545	chr14:102529545:C:T	6.99733e-21	-4.44502e-10	-1.44428
102529645	chr14:102529645:C:T	2.56517e-20	0.653036	-0.798236
102529701	chr14:102529701:C:T	5.39562e-21	-1.70422	-4.62281e-10
102529813	chr14:102529813:G:A	7.04847e-21	-4.44502e-10	-1.437
102529905	chr14:102529905:C:T	7.03484e-21	-4.44502e-10	-1.43894
102529943	chr14:102529943:T:C	4.86129e-19	3.05215	-0.255487
102530003	chr14:102530003:G:A	6.93573e-21	-4.44502e-10	-1.45312
102530413	chr14:102530413:A:G	3.75574e-21	-2.06652	-4.62281e-10
102530515	chr14:102530515:G:A	6.84209e-21	-4.44502e-10	-1.46672
102530668	chr14:102530668:G:A	6.32489e-20	-4.44502e-10	0.757267
102530801	chr14:102530801:A:G	3.19031e-21	-2.22969	-4.62281e-10
102530904	chr14:102530904:G:A	5.45214e-21	-1.82226	0.128455
102530950	chr14:102530950:A:G	1.85953e-20	-1.81848	1.35158
102531224	chr14:102531224:C:T	2.5714e-20	-4.44502e-10	-0.142777
102531433	chr14:102531433:C:A	7.77e-21	-4.44502e-10	-1.33954
102531602	chr14:102531602:G:A	1.0275e-20	-4.44502e-10	-1.0601
102531663	chr14:102531663:A:C	1.13506e-18	3.64463	-4.62281e-10
102531693	chr14:102531693:C:T	9.7135e-21	0.346709	-1.463
102531900	chr14:102531900:C:T	9.90332e-20	2.37153	-1.16589
102531913	chr14:102531913:G:A	1.87761e-20	-4.44502e-10	-0.457225
102531959	chr14:102531959:G:A	1.68525e-20	-0.71952	0.154208
102532030	chr14:102532030:T:C	1.348e-20	-4.44502e-10	-0.788604
102532051	chr14:102532051:C:T	1.38851e-20	-0.377981	-0.381012
102532649	chr14:102532649:G:A	1.16598e-20	-4.44502e-10	-0.933665
102532813	chr14:102532813:G:A	1.0964e-20	-4.44502e-10	-0.995194
102533700	chr14:102533700:A:G	1.55491e-20	-2.20752	1.56171
102533891	chr14:102533891:A:G	7.48399e-21	-4.44502e-10	-1.37705
102534207	chr14:102534207:A:G	7.19935e-21	-2.0243	0.608483
102534352	chr14:102534352:A:C	7.85179e-21	-4.44502e-10	-1.32907
102534477	chr14:102534477:C:T	6.72464e-21	-4.44502e-10	-1.48403
102534479	chr14:102534479:C:T	4.47795e-21	-1.89065	-4.62281e-10
102534525	chr14:102534525:G:A	1.54208e-20	-4.44502e-10	-0.654091
102534714	chr14:102534714:C:T	3.31787e-21	-2.19049	-4.62281e-10
102535097	chr14:102535097:C:T	4.18074e-21	-1.95932	-4.62281e-10
102535469	chr14:102535469:C:T	6.98415e-21	-4.44502e-10	-1.44617
102535489	chr14:102535489:C:T	9.6359e-21	-0.772176	-0.35214
102535531	chr14:102535531:G:C	5.12436e-21	-0.478652	-1.27715
102535658	chr14:102535658:T:C	6.93502e-21	-4.44502e-10	-1.45323
102535727	chr14:102535727:A:G	7.38463e-21	-4.44502e-10	-1.39041
102535961	chr14:102535961:G:A	1.02421e-21	-2.2429	-1.12298
102535990	chr14:102535990:T:A	1.40156e-20	-4.44502e-10	-0.749641
102536216	chr14:102536216:C:T	1.76232e-20	-0.882653	0.36206
102536223	chr14:102536223:T:C	5.82049e-20	-4.44502e-10	0.674159
102536418	chr14:102536418:C:T	1.64504e-20	-4.44502e-10	-0.589461
102536755	chr14:102536755:GGATTACAGGCCTGC:G	7.43862e-21	-1.51657	0.133447
102536914	chr14:102536914:C:A	8.86053e-21	-4.44502e-10	-1.2082
102537037	chr14:102537037:G:A	4.2178e-20	-0.0445292	0.396617
102537076	chr14:102537076:A:G	9.57788e-22	-2.22181	-1.21113
102537100	chr14:102537100:A:G	3.34467e-21	-2.18244	-4.62281e-10
102537103	chr14:102537103:T:C	3.99083e-21	-2.00581	-4.62281e-10
102537114	chr14:102537114:C:T	6.90896e-21	-4.44502e-10	-1.45699
102537307	chr14:102537307:C:G	1.76915e-20	-4.44502e-10	-0.516729
102537895	chr14:102537895:T:C	2.79778e-21	-1.19894	-1.16205
102538014	chr14:102538014:G:T	6.74971e-21	-4.44502e-10	-1.48031
102538326	chr14:102538326:C:T	9.84641e-21	-4.44502e-10	-1.1027
102538369	chr14:102538369:G:A	3.85434e-20	-0.236658	0.498632
102538572	chr14:102538572:G:A	6.7246e-21	-4.44502e-10	-1.48404
102538913	chr14:102538913:G:A	1.31913e-20	-4.44502e-10	-0.81025
102539330	chr14:102539330:C:T	8.07265e-21	-4.44502e-10	-1.30133
102539392	chr14:102539392:G:A	5.18124e-21	-1.74477	-4.62281e-10
102539554	chr14:102539554:C:T	3.84864e-21	-2.21684	0.174745
102539710	chr14:102539710:G:C	5.2866e-21	-2.21374	0.489104
102539905	chr14:102539905:C:T	2.86396e-21	-2.2327	-0.104908
102540206	chr14:102540206:T:C	9.3493e-22	-1.98206	-1.47504
102540282	chr14:102540282:C:T	9.80184e-22	-1.93711	-1.47271
102540539	chr14:102540539:G:A	4.01983e-21	-2.09847	0.0999019
102540712	chr14:102540712:C:T	3.9881e-20	-1.56778	1.86387
102540758	chr14:102540758:C:T	6.43662e-21	-1.52781	-4.62281e-10
102540818	chr14:102540818:C:T	3.3011e-21	-1.95409	-0.241469
102540981	chr14:102540981:G:A	1.43669e-21	-1.78657	-1.2409
102541070	chr14:102541070:C:T	1.40763e-20	-4.44502e-10	-0.74532
102541105	chr14:102541105:T:C	7.35812e-21	-2.06678	0.672772
102541317	chr14:102541317:A:G	9.59648e-22	-1.9478	-1.4832
102541447	chr14:102541447:T:TG	2.42778e-20	-2.24214	2.04189
102541598	chr14:102541598:C:T	3.97768e-20	0.585936	-0.292462
102541697	chr14:102541697:G:A	1.58675e-21	-1.89362	-1.0345
102541713	chr14:102541713:T:C	9.64739e-22	-2.02383	-1.40187
102541858	chr14:102541858:G:A	1.40763e-20	-4.44502e-10	-0.74532
102541978	chr14:102541978:G:A	1.04062e-20	-2.19637	1.14896
102542159	chr14:102542159:G:A	1.46052e-20	-4.44502e-10	-0.708436
102542250	chr14:102542250:CTG:C	8.08673e-21	-1.9622	0.662611
102542353	chr14:102542353:G:T	8.8981e-22	-2.22827	-1.27829
102542496	chr14:102542496:A:T	8.31389e-21	-1.9272	0.655318
102542501	chr14:102542501:G:A	9.74256e-22	-1.96239	-1.4535
102542734	chr14:102542734:T:C	1.40032e-20	-4.44502e-10	-0.750522
102543297	chr14:102543297:T:C	1.4102e-20	-4.44502e-10	-0.743492
102543373	chr14:102543373:C:T	4.2686e-21	-1.01277	-0.925754
102543746	chr14:102543746:T:C	3.95288e-21	-2.01537	-4.62281e-10
102543828	chr14:102543828:C:T	1.97695e-20	-4.44502e-10	-0.405668
102544135	chr14:102544135:C:A	9.60649e-21	-4.44502e-10	-1.12737
102544136	chr14:102544136:A:G	1.01729e-20	-4.44502e-10	-1.07008
102544563	chr14:102544563:C:T	1.4963e-20	-4.44502e-10	-0.684233
102544743	chr14:102544743:G:A	7.2091e-22	-2.23721	-1.47984
102544846	chr14:102544846:A:T	1.37424e-20	-4.44502e-10	-0.769324
102544884	chr14:102544884:A:C	6.89263e-21	-0.253164	-1.20619
102544890	chr14:102544890:G:A	9.79618e-21	-4.44502e-10	-1.10782
102544971	chr14:102544971:C:T	1.37436e-20	-4.44502e-10	-0.76924
102545098	chr14:102545098:G:A	7.81586e-21	-4.44502e-10	-1.33366
102545238	chr14:102545238:T:C	1.28697e-20	-4.44502e-10	-0.834938
102545400	chr14:102545400:T:A	1.22023e-20	-4.44502e-10	-0.888183
102545401	chr14:102545401:C:A	1.2219e-20	-4.44502e-10	-0.886816
102545628	chr14:102545628:C:G	7.01013e-21	-4.44502e-10	-1.44246
102546236	chr14:102546236:C:T	7.3804e-21	-4.44502e-10	-1.39098
102546679	chr14:102546679:C:T	7.70392e-21	-4.44502e-10	-1.34808
102546722	chr14:102546722:G:A	3.51717e-20	-4.44502e-10	0.170432
102546841	chr14:102546841:G:C	1.73087e-17	4.83462	1.53453
102547001	chr14:102547001:G:A	1.32028e-20	-4.44502e-10	-0.809379
102547070	chr14:102547070:G:A	7.20076e-21	-4.44502e-10	-1.41562
102547427	chr14:102547427:G:C	3.55465e-21	-2.12155	-4.62281e-10
102547448	chr14:102547448:C:T	1.59426e-20	-4.44502e-10	-0.620814
102547712	chr14:102547712:T:A	1.62839e-19	-0.163491	1.86644
102547747	chr14:102547747:A:G	3.84656e-20	1.06954	-0.809589
102547759	chr14:102547759:G:T	2.21259e-20	0.84364	-1.1367
102547760	chr14:102547760:C:T	2.2067e-20	0.864274	-1.16
102548104	chr14:102548104:C:T	1.27968e-19	0.55463	0.907338
102548375	chr14:102548375:T:C	6.72386e-21	-4.44502e-10	-1.48415
102548402	chr14:102548402:C:A	7.43675e-21	-4.44502e-10	-1.38338
102548431	chr14:102548431:A:C	6.72465e-21	-4.44502e-10	-1.48403
102548866	chr14:102548866:G:T	6.84723e-21	-4.44502e-10	-1.46597
102549144	chr14:102549144:A:C	6.89756e-21	-4.44502e-10	-1.45864
102549227	chr14:102549227:G:A	7.68359e-21	-4.44502e-10	-1.35072
102549246	chr14:102549246:T:C	6.7241e-21	-4.44502e-10	-1.48411
102549662	chr14:102549662:G:A	5.55567e-16	11.3112	-1.47329
102549733	chr14:102549733:T:C	3.77515e-16	9.05509	0.396464
102549802	chr14:102549802:A:G	9.94191e-22	-2.19285	-1.20278
102549890	chr14:102549890:G:A	2.49956e-21	-2.17461	-0.299088
102550133	chr14:102550133:C:T	4.00233e-21	-2.00294	-4.62281e-10
102550442	chr14:102550442:T:C	1.27774e-20	-4.44502e-10	-0.842136
102550493	chr14:102550493:C:T	2.34239e-21	-2.11443	-0.424207
102551299	chr14:102551299:A:G	1.26315e-20	-4.44502e-10	-0.853618
102551944	chr14:102551944:G:A	1.42965e-21	-1.92518	-1.10721
102551958	chr14:102551958:C:T	2.87751e-15	12.7932	-1.31059
102552217	chr14:102552217:A:C	1.4589e-21	-1.91187	-1.10026
102552390	chr14:102552390:G:A	2.39003e-21	-1.74221	-0.776297
102552416	chr14:102552416:G:A	8.73739e-22	-2.24202	-1.28276
102552469	chr14:102552469:A:G	4.31772e-21	-0.6372	-1.28988
102552677	chr14:102552677:C:T	9.03433e-21	0.0934042	-1.28218
102552749	chr14:102552749:C:A	7.9974e-12	19.0475	0.365057
102553178	chr14:102553178:T:C	4.58233e-21	-1.8676	-4.62281e-10
102553280	chr14:102553280:T:A	4.96222e-21	-1.78796	-4.62281e-10
102553850	chr14:102553850:G:A	1.08781e-20	-1.00306	-4.62281e-10
102553887	chr14:102553887:A:G	6.77886e-21	-4.44502e-10	-1.476
102553935	chr14:102553935:A:G	2.4708e-21	-1.88771	-0.597559
102554105	chr14:102554105:T:G	7.29535e-21	-4.44502e-10	-1.40257
102554994	chr14:102554994:G:A	7.06152e-21	-4.44502e-10	-1.43515
102555280	chr14:102555280:C:T	7.94698e-22	-2.13856	-1.48104
102555345	chr14:102555345:C:T	7.06152e-21	-4.44502e-10	-1.43515
102555480	chr14:102555480:A:G	7.9323e-21	-4.44502e-10	-1.31887
102555556	chr14:102555556:C:T	7.19459e-21	-4.44502e-10	-1.41648
102555639	chr14:102555639:G:C	7.06152e-21	-4.44502e-10	-1.43515
102555723	chr14:102555723:G:T	6.84312e-14	14.7971	-0.145532
102555914	chr14:102555914:A:G	7.06467e-21	-4.44502e-10	-1.4347
102555919	chr14:102555919:T:C	5.33595e-21	-1.71534	-4.62281e-10
102555976	chr14:102555976:C:T	2.03671e-12	19.268	-1.22316
102556332	chr14:102556332:G:A	7.06152e-21	-4.44502e-10	-1.43515
102556612	chr14:102556612:T:G	7.08833e-21	-4.44502e-10	-1.43136
102556624	chr14:102556624:C:G	1.37786e-12	18.8577	-1.20372
102556746	chr14:102556746:A:G	7.87203e-21	-4.44502e-10	-1.32649
102556878	chr14:102556878:C:G	9.19703e-21	-4.44502e-10	-1.17093
102556913	chr14:102556913:C:G	6.74923e-21	-4.44502e-10	-1.48038
102557167	chr14:102557167:A:G	6.96158e-21	-4.44502e-10	-1.4494
102557349	chr14:102557349:C:A	5.9315e-14	12.895	1.61356
102557681	chr14:102557681:G:A	6.90865e-21	-4.44502e-10	-1.45704
102557743	chr14:102557743:A:G	2.08886e-13	15.6973	0.0702221
102557799	chr14:102557799:G:A	2.65223e-14	14.7113	-1.00757
102558050	chr14:102558050:C:A	6.80171e-14	15.2254	-0.579921
102558290	chr14:102558290:C:T	1.09027e-14	13.9122	-1.09754
102558369	chr14:102558369:G:C	4.6245e-14	14.8627	-0.603001
102558703	chr14:102558703:C:T	4.40301e-14	14.6913	-0.480709
102560058	chr14:102560058:C:T	4.44667e-20	0.404931	-4.62281e-10
102560086	chr14:102560086:C:T	8.18811e-13	18.3207	-1.18714
102560542	chr14:102560542:C:T	1.03077e-20	-4.44502e-10	-1.05692
102561022	chr14:102561022:C:T	2.40272e-14	14.1864	-0.581486
102561452	chr14:102561452:A:G	2.56284e-14	13.8095	-0.140119
102561507	chr14:102561507:G:C	7.59207e-21	-4.44502e-10	-1.36271
102561544	chr14:102561544:C:T	7.59654e-21	-4.44502e-10	-1.36212
102562644	chr14:102562644:G:A	7.46916e-21	-4.44502e-10	-1.37903
102562842	chr14:102562842:ACATTTGTTACAACT:A	7.96722e-13	18.1515	-1.04529
102562953	chr14:102562953:A:G	6.97533e-21	-4.44502e-10	-1.44743
102563040	chr14:102563040:C:G	6.72921e-21	-4.44502e-10	-1.48335
102563062	chr14:102563062:C:G	7.80219e-21	-4.44502e-10	-1.33541
102563594	chr14:102563594:G:A	8.00246e-21	-4.44502e-10	-1.31006
102563949	chr14:102563949:T:C	3.71642e-20	-4.44502e-10	0.225534
102564662	chr14:102564662:T:A	8.03524e-21	-4.44502e-10	-1.30597
102564896	chr14:102564896:C:T	7.14496e-21	-4.44502e-10	-1.4234
102565270	chr14:102565270:A:G	1.10894e-14	13.7038	-0.87207
102565290	chr14:102565290:A:G	6.88377e-21	-4.44502e-10	-1.46064
102565350	chr14:102565350:A:G	1.60636e-20	-4.44502e-10	-0.613258
102565494	chr14:102565494:C:A	1.45554e-12	18.3009	-0.592097
102565508	chr14:102565508:C:T	2.34922e-14	14.145	-0.56263
102565530	chr14:102565530:C:T	8.56835e-21	-4.44502e-10	-1.24174
102565538	chr14:102565538:T:G	1.13528e-20	-4.44502e-10	-0.960346
102565602	chr14:102565602:A:G	4.07393e-21	-0.523456	-1.46175
102565735	chr14:102565735:C:G	7.75246e-21	-4.44502e-10	-1.3418
102566150	chr14:102566150:T:C	8.02735e-21	-4.44502e-10	-1.30696
102566353	chr14:102566353:A:G	2.44444e-21	-1.01856	-1.47743
102566393	chr14:102566393:G:A	6.89801e-21	-4.44502e-10	-1.45858
102566891	chr14:102566891:G:A	1.07891e-20	-4.44502e-10	-1.01127
102567371	chr14:102567371:G:C	7.72323e-21	-4.44502e-10	-1.34558
102567592	chr14:102567592:C:T	1.09598e-20	-4.44502e-10	-0.995579
102568062	chr14:102568062:T:C	9.01508e-21	-4.44502e-10	-1.19091
102568170	chr14:102568170:G:A	1.04748e-14	13.7654	-0.990679
102568229	chr14:102568229:C:T	1.28208e-20	-4.44502e-10	-0.838739
102568447	chr14:102568447:T:C	1.89133e-20	-4.44502e-10	-0.449946
102569095	chr14:102569095:C:T	1.15651e-14	13.8265	-0.952782
102569100	chr14:102569100:G:A	8.65312e-21	-4.44502e-10	-1.23189
102569288	chr14:102569288:C:T	8.7047e-21	-4.44502e-10	-1.22595
102569452	chr14:102569452:G:A	7.60609e-21	-4.44502e-10	-1.36086
102569629	chr14:102569629:T:A	7.83195e-21	-4.44502e-10	-1.3316
102569865	chr14:102569865:C:T	5.4583e-21	-1.69267	-4.62281e-10
102570076	chr14:102570076:C:T	3.58566e-21	-2.11287	-4.62281e-10
102570913	chr14:102570913:C:G	6.89547e-21	-4.44502e-10	-1.45895
102571005	chr14:102571005:G:A	5.09984e-21	-1.7606	-4.62281e-10
102571667	chr14:102571667:T:C	2.51137e-21	-1.11048	-1.3585
102572046	chr14:102572046:G:A	4.67606e-21	-1.84735	-4.62281e-10
102573093	chr14:102573093:C:T	3.57523e-14	14.9425	-0.940196
102573194	chr14:102573194:C:G	5.39724e-21	-1.70392	-4.62281e-10
102573195	chr14:102573195:G:A	4.59616e-13	17.8034	-1.24729
102573378	chr14:102573378:T:A	1.37017e-14	14.5231	-1.47988
102573599	chr14:102573599:G:C	2.40079e-14	14.345	-0.740905
102573963	chr14:102573963:C:A	6.10185e-13	17.8587	-1.01919
102574259	chr14:102574259:C:T	9.35067e-21	-4.44502e-10	-1.15436
102574268	chr14:102574268:C:T	2.93315e-21	-0.981426	-1.33231
102574293	chr14:102574293:C:T	7.20466e-21	-4.44502e-10	-1.41508
102574296	chr14:102574296:C:T	1.76659e-21	-1.43974	-1.38101
102574563	chr14:102574563:G:A	7.19601e-21	-4.44502e-10	-1.41628
102574708	chr14:102574708:G:A	3.32427e-21	-2.18856	-4.62281e-10
102574811	chr14:102574811:A:G	2.84479e-14	13.7705	0.00324138
102575371	chr14:102575371:G:A	6.71197e-21	-0.10833	-1.37759
102576521	chr14:102576521:G:A	7.76279e-21	-4.44502e-10	-1.34047
102577260	chr14:102577260:A:C	1.41802e-20	-4.44502e-10	-0.737966
102577280	chr14:102577280:G:T	4.98653e-20	0.519514	-4.62281e-10
102577315	chr14:102577315:C:T	7.33747e-21	-4.44502e-10	-1.39682
102577364	chr14:102577364:G:A	9.13621e-21	-4.44502e-10	-1.17757
102578369	chr14:102578369:A:ACATTCC	3.91612e-21	-2.23174	0.207026
102579296	chr14:102579296:G:T	5.36955e-21	-1.70907	-4.62281e-10
102579723	chr14:102579723:A:G	5.31486e-15	12.7763	-0.680079
102579989	chr14:102579989:T:C	3.39424e-21	-0.780671	-1.38706
102580022	chr14:102580022:C:T	6.85556e-21	-4.44502e-10	-1.46475
102580136	chr14:102580136:AC:A	5.24291e-21	-1.73293	-4.62281e-10
102580154	chr14:102580154:C:G	5.16255e-21	-1.74838	-4.62281e-10
102580205	chr14:102580205:G:A	1.52541e-21	-1.49645	-1.4711
102580234	chr14:102580234:C:T	6.79771e-21	-4.44502e-10	-1.47322
102580250	chr14:102580250:C:A	1.35684e-20	-4.44502e-10	-0.782065
102580346	chr14:102580346:G:A	5.17002e-21	-1.74693	-4.62281e-10
102580351	chr14:102580351:A:G	5.17381e-21	-1.7462	-4.62281e-10
102580557	chr14:102580557:T:C	5.53876e-21	-2.21519	0.537153
102581040	chr14:102581040:C:T	9.28532e-21	-4.44502e-10	-1.16138
102581135	chr14:102581135:T:G	1.16539e-20	-4.44502e-10	-0.93417
102581520	chr14:102581520:C:T	1.16189e-20	-4.44502e-10	-0.937174
102581580	chr14:102581580:G:A	6.95867e-21	-4.44502e-10	-1.44982
102581611	chr14:102581611:C:T	7.61144e-21	-4.44502e-10	-1.36016
102581774	chr14:102581774:G:A	4.71128e-21	-1.83985	-4.62281e-10
102582316	chr14:102582316:C:T	6.76646e-21	-4.44502e-10	-1.47783
102582644	chr14:102582644:G:A	6.7283e-21	-4.44502e-10	-1.48349
102583769	chr14:102583769:G:A	1.77733e-12	17.7797	0.128911
102583846	chr14:102583846:G:A	1.11312e-14	13.7913	-0.955841
102583853	chr14:102583853:C:T	7.96994e-21	-4.44502e-10	-1.31413
102584734	chr14:102584734:G:C	7.14879e-21	-4.44502e-10	-1.42287
102584780	chr14:102584780:C:G	2.17644e-14	13.5863	-0.0803603
102584781	chr14:102584781:T:C	1.18946e-20	-4.44502e-10	-0.913725
102584795	chr14:102584795:C:T	1.54809e-13	16.6632	-1.19532
102584935	chr14:102584935:T:C	2.29158e-20	-4.44502e-10	-0.257984
102585010	chr14:102585010:G:A	1.19223e-20	-4.44502e-10	-0.911402
102585299	chr14:102585299:G:C	7.2987e-21	-4.44502e-10	-1.40212
102585434	chr14:102585434:C:T	4.5117e-21	-1.88314	-4.62281e-10
102585875	chr14:102585875:C:T	4.10394e-21	-1.97786	-4.62281e-10
102586867	chr14:102586867:T:A	2.33084e-21	-1.09143	-1.45215
102587146	chr14:102587146:G:A	5.35655e-13	17.8001	-1.0909
102587199	chr14:102587199:C:T	9.3488e-21	-4.44502e-10	-1.15456
102587329	chr14:102587329:T:C	1.07552e-20	-1.01442	-4.62281e-10
102587584	chr14:102587584:G:A	1.80813e-21	-1.3596	-1.43792
102587806	chr14:102587806:C:T	2.8267e-21	-0.896676	-1.45403
102588168	chr14:102588168:G:T	9.17625e-21	0.177368	-1.35056
102588237	chr14:102588237:A:G	7.39546e-21	-4.44502e-10	-1.38894
102588466	chr14:102588466:T:C	9.44995e-21	-4.44502e-10	-1.1438
102588829	chr14:102588829:CTTGGG:C	2.55758e-21	-0.987451	-1.4633
102589523	chr14:102589523:A:G	9.18755e-15	13.7242	-1.08064
102590635	chr14:102590635:T:C	7.50187e-21	-4.44502e-10	-1.37466
102590913	chr14:102590913:C:A	5.37152e-14	15.5529	-1.14353
102590943	chr14:102590943:A:G	4.78533e-20	-4.44502e-10	0.478329
102591298	chr14:102591298:C:T	1.03458e-21	-1.92696	-1.42886
102591391	chr14:102591391:C:T	8.09183e-21	-4.44502e-10	-1.29896
102591686	chr14:102591686:A:G	9.53743e-11	21.8821	0.00913677
102591862	chr14:102591862:C:T	3.30865e-21	-2.19327	-4.62281e-10
102592432	chr14:102592432:G:A	3.14155e-11	22.0587	-1.2779
102593569	chr14:102593569:C:T	1.18449e-20	-4.44502e-10	-0.917918
102593621	chr14:102593621:C:T	8.43153e-21	-4.44502e-10	-1.25783
102593633	chr14:102593633:G:C	8.04367e-21	-4.44502e-10	-1.30493
102594081	chr14:102594081:C:T	7.3202e-22	-2.21755	-1.48421
102594128	chr14:102594128:G:A	2.46266e-11	20.3707	0.166592
102594290	chr14:102594290:A:G	3.23213e-21	-2.21667	-4.62281e-10
102594360	chr14:102594360:GAT:G	3.99729e-13	17.4607	-1.04419
102594625	chr14:102594625:T:C	2.50856e-20	-0.167516	-4.62281e-10
102595720	chr14:102595720:C:T	1.52183e-20	-4.44502e-10	-0.667312
102595785	chr14:102595785:C:T	9.87737e-22	-2.09316	-1.30899
102595834	chr14:102595834:C:G	7.22543e-22	-2.23066	-1.48413
102595890	chr14:102595890:T:C	3.03918e-11	20.606	0.141616
102595930	chr14:102595930:TGTAAA:T	3.64935e-21	-2.09526	-4.62281e-10
102596041	chr14:102596041:T:C	9.00693e-21	-4.44502e-10	-1.19182
102596220	chr14:102596220:T:C	6.56834e-19	4.57997	-1.48235
102596593	chr14:102596593:C:G	7.18332e-21	-4.44502e-10	-1.41805
102596645	chr14:102596645:A:G	8.94004e-21	-4.44502e-10	-1.19927
102597246	chr14:102597246:TAAC:T	7.9354e-21	-4.44502e-10	-1.31848
102597376	chr14:102597376:T:C	3.49196e-21	-2.13935	-4.62281e-10
102597929	chr14:102597929:TCTC:T	8.6559e-22	-2.07206	-1.46209
102598573	chr14:102598573:GA:G	1.82607e-13	16.8545	-1.22144
102598584	chr14:102598584:A:G	3.41516e-21	-1.39423	-0.767363
102599704	chr14:102599704:T:C	1.15693e-20	-4.44502e-10	-0.941457
102600233	chr14:102600233:G:A	3.55811e-21	-2.12058	-4.62281e-10
102600234	chr14:102600234:C:T	3.5175e-21	-2.13206	-4.62281e-10
102600407	chr14:102600407:T:G	8.03236e-22	-2.13675	-1.47217
102600728	chr14:102600728:G:A	6.88475e-21	-4.44502e-10	-1.4605
102600814	chr14:102600814:C:T	1.26261e-20	-4.44502e-10	-0.854044
102601078	chr14:102601078:A:G	7.4201e-22	-2.20467	-1.48354
102601150	chr14:102601150:C:G	6.12883e-15	11.9226	0.316122
102601307	chr14:102601307:C:G	7.97473e-21	-4.44502e-10	-1.31353
102601338	chr14:102601338:A:G	3.66215e-21	-2.09176	-4.62281e-10
102601423	chr14:102601423:T:G	9.31306e-22	-2.10987	-1.35111
102601803	chr14:102601803:C:T	9.06649e-22	-2.01306	-1.47476
102602275	chr14:102602275:C:T	6.93728e-21	-4.44502e-10	-1.4529
102602561	chr14:102602561:G:A	7.99353e-21	-4.44502e-10	-1.31118
102602726	chr14:102602726:G:A	1.14889e-20	-4.44502e-10	-0.948433
102603361	chr14:102603361:G:T	2.78306e-20	-0.0636747	-4.62281e-10
102603448	chr14:102603448:C:T	7.4234e-21	-4.44502e-10	-1.38517
102603552	chr14:102603552:G:A	3.69758e-11	20.9125	0.0311677
102603691	chr14:102603691:G:A	6.93811e-21	-4.44502e-10	-1.45278
102603744	chr14:102603744:C:T	7.87732e-22	-2.19411	-1.4343
102604488	chr14:102604488:C:G	8.95321e-21	-4.44502e-10	-1.1978
102604508	chr14:102604508:A:G	5.84039e-21	-0.461361	-1.16365
102604938	chr14:102604938:G:A	1.19137e-20	-4.44502e-10	-0.912121
102605408	chr14:102605408:C:T	6.76197e-21	-4.44502e-10	-1.4785
102605479	chr14:102605479:A:T	3.93192e-13	17.5339	-1.1339
102605523	chr14:102605523:A:T	3.5358e-21	-2.12687	-4.62281e-10
102605524	chr14:102605524:G:A	4.53172e-13	17.7444	-1.20238
102605924	chr14:102605924:T:G	6.04653e-21	-0.472785	-1.11754
102605994	chr14:102605994:C:T	9.22529e-22	-2.00591	-1.46454
102606185	chr14:102606185:G:A	3.83574e-21	-2.04545	-4.62281e-10
102606215	chr14:102606215:C:T	8.81896e-22	-2.05233	-1.46316
102606336	chr14:102606336:A:G	7.28936e-22	-2.22254	-1.48344
102606714	chr14:102606714:C:T	7.18234e-21	-4.44502e-10	-1.41819
102607074	chr14:102607074:T:C	4.81942e-18	5.0906	-4.62281e-10
102607196	chr14:102607196:G:A	4.60905e-13	17.7683	-1.20939
102607684	chr14:102607684:C:A	4.29064e-21	-1.93338	-4.62281e-10
102607939	chr14:102607939:C:T	7.40627e-21	-4.44502e-10	-1.38748
102607967	chr14:102607967:A:G	8.97983e-21	-4.44502e-10	-1.19483
102608164	chr14:102608164:C:T	7.39924e-21	-4.44502e-10	-1.38843
102608299	chr14:102608299:G:T	4.47818e-15	11.6205	0.304454
102608461	chr14:102608461:G:A	5.04212e-21	-1.72734	-0.044647
102608613	chr14:102608613:T:G	2.78266e-20	-0.0638195	-4.62281e-10
102608823	chr14:102608823:C:A	6.94787e-21	-4.44502e-10	-1.45138
102608919	chr14:102608919:C:T	3.46952e-21	-2.14579	-4.62281e-10
102608980	chr14:102608980:A:G	9.19534e-21	-4.44502e-10	-1.17111
102609040	chr14:102609040:TTTTTTTTTTA:T	7.03813e-21	-4.44502e-10	-1.43847
102609200	chr14:102609200:T:C	1.36758e-13	15.7006	-0.356726
102609286	chr14:102609286:G:T	5.83774e-21	-0.153987	-1.47148
102609295	chr14:102609295:G:A	8.86564e-21	-4.44502e-10	-1.20763
102609700	chr14:102609700:G:T	6.89087e-21	-4.44502e-10	-1.45961
102609862	chr14:102609862:G:A	9.01079e-21	-4.44502e-10	-1.19139
102610470	chr14:102610470:A:T	2.96873e-13	17.3444	-1.22541
102610591	chr14:102610591:G:C	7.71101e-14	15.6438	-0.872901
102610601	chr14:102610601:T:C	7.52172e-14	15.3287	-0.582638
102610905	chr14:102610905:G:A	8.78807e-14	15.5259	-0.624202
102610972	chr14:102610972:TA:T	2.88445e-13	17.3267	-1.23654
102611109	chr14:102611109:G:C	1.14472e-20	-4.44502e-10	-0.952068
102611157	chr14:102611157:C:T	6.80292e-21	-4.44502e-10	-1.47246
102611312	chr14:102611312:T:G	6.63252e-14	15.2555	-0.635269
102611365	chr14:102611365:G:A	2.52286e-13	17.0839	-1.12761
102611736	chr14:102611736:A:G	4.15719e-13	17.5691	-1.11342
102612021	chr14:102612021:C:T	4.5266e-19	4.20541	-1.48008
102612215	chr14:102612215:T:C	7.26292e-21	-1.40703	-4.62281e-10
102612352	chr14:102612352:C:T	8.01816e-22	-2.22118	-1.38951
102612453	chr14:102612453:C:G	6.83646e-21	-4.44502e-10	-1.46754
102612494	chr14:102612494:C:T	6.8128e-21	-4.44502e-10	-1.47101
102612648	chr14:102612648:A:G	3.27516e-21	-2.20345	-4.62281e-10
102613050	chr14:102613050:T:G	1.16996e-20	-4.44502e-10	-0.93026
102613140	chr14:102613140:C:T	4.11941e-21	-1.9741	-4.62281e-10
102613251	chr14:102613251:G:A	3.47105e-21	-2.14535	-4.62281e-10
102613479	chr14:102613479:C:T	3.71281e-21	-2.07802	-4.62281e-10
102613700	chr14:102613700:A:G	3.51274e-21	-2.13341	-4.62281e-10
102615361	chr14:102615361:C:T	2.96573e-20	-0.000101501	-4.62281e-10
102615381	chr14:102615381:A:G	8.70291e-21	-4.44502e-10	-1.22615
102615792	chr14:102615792:T:A	9.92726e-22	-2.02948	-1.36763
102615984	chr14:102615984:C:T	1.52469e-20	-0.665433	-4.62281e-10
102616086	chr14:102616086:C:T	7.05404e-21	-4.44502e-10	-1.43621
102616963	chr14:102616963:A:G	7.02783e-21	-4.44502e-10	-1.43993
102616985	chr14:102616985:T:C	2.03399e-11	20.1912	0.154835
102617562	chr14:102617562:G:A	2.35721e-13	16.975	-1.08668
102617593	chr14:102617593:T:C	1.19846e-21	-1.87006	-1.33871
102617676	chr14:102617676:A:T	7.27233e-21	-4.44502e-10	-1.40573
102618163	chr14:102618163:G:A	9.58643e-21	-4.44502e-10	-1.12946
102618257	chr14:102618257:G:A	9.509e-21	-4.44502e-10	-1.13757
102618385	chr14:102618385:A:G	8.84711e-21	-4.44502e-10	-1.20972
102618580	chr14:102618580:C:T	7.44259e-21	-4.44502e-10	-1.38259
102618614	chr14:102618614:A:G	7.1555e-21	-4.44502e-10	-1.42193
102618726	chr14:102618726:G:A	2.76947e-11	20.412	0.242663
102619466	chr14:102619466:A:G	3.72883e-21	-2.07372	-4.62281e-10
102619535	chr14:102619535:T:C	2.24458e-20	-4.44502e-10	-0.27871
102619558	chr14:102619558:G:A	7.11866e-21	-4.44502e-10	-1.42709
102619863	chr14:102619863:C:T	8.90773e-22	-2.05936	-1.44612
102619941	chr14:102619941:G:A	9.10733e-22	-2.03733	-1.44598
102620019	chr14:102620019:T:C	3.42495e-11	20.5728	0.294277
102620148	chr14:102620148:G:T	9.22425e-21	-4.44502e-10	-1.16798
102620361	chr14:102620361:A:G	7.67087e-21	-4.44502e-10	-1.35238
102621191	chr14:102621191:T:C	2.58655e-13	16.9298	-0.948621
102621224	chr14:102621224:G:GTGAGATGAT	2.57396e-20	-0.141781	-4.62281e-10
102621535	chr14:102621535:C:T	8.46265e-22	-2.22171	-1.33502
102621845	chr14:102621845:G:C	3.04225e-13	17.1871	-1.04362
102623108	chr14:102623108:G:A	1.22692e-20	-4.44502e-10	-0.882716
102623471	chr14:102623471:C:T	4.78075e-15	11.7425	0.247843
102623483	chr14:102623483:A:G	5.43215e-21	-1.69748	-4.62281e-10
102624031	chr14:102624031:A:C	5.24239e-21	-1.73303	-4.62281e-10
102624141	chr14:102624141:A:G	1.96367e-13	16.7487	-1.04301
102624270	chr14:102624270:G:A	3.49324e-21	-2.13898	-4.62281e-10
102624336	chr14:102624336:T:G	8.87209e-21	-4.44502e-10	-1.2069
102625310	chr14:102625310:G:A	1.061e-20	-4.44502e-10	-1.02802
102625331	chr14:102625331:A:G	9.3047e-21	-4.44502e-10	-1.15929
102625449	chr14:102625449:T:C	8.5324e-21	-4.44502e-10	-1.24594
102625524	chr14:102625524:C:T	8.8894e-21	-4.44502e-10	-1.20495
102625564	chr14:102625564:C:T	7.2045e-21	-4.44502e-10	-1.41511
102625838	chr14:102625838:T:C	4.4552e-21	-1.89574	-4.62281e-10
102625908	chr14:102625908:T:A	6.85574e-21	-4.44502e-10	-1.46473
102626105	chr14:102626105:G:T	6.97221e-21	-4.44502e-10	-1.44788
102626214	chr14:102626214:T:C	7.25373e-21	-4.44502e-10	-1.4083
102626255	chr14:102626255:C:T	1.26587e-20	-4.44502e-10	-0.851467
102627095	chr14:102627095:T:C	3.06823e-13	17.0884	-0.936452
102627255	chr14:102627255:G:GT	3.47611e-21	-2.1439	-4.62281e-10
102627394	chr14:102627394:C:T	7.22654e-21	-4.44502e-10	-1.41205
102627434	chr14:102627434:A:G	6.87221e-21	-4.44502e-10	-1.46232
102627476	chr14:102627476:G:A	1.09752e-20	-4.44502e-10	-0.994176
102627635	chr14:102627635:C:T	3.57806e-21	-2.11499	-4.62281e-10
102627665	chr14:102627665:A:G	6.84302e-21	-4.44502e-10	-1.46658
102627739	chr14:102627739:C:T	6.93591e-21	-4.44502e-10	-1.4531
102628085	chr14:102628085:G:A	8.01021e-21	-4.44502e-10	-1.30909
102628146	chr14:102628146:C:T	6.87078e-21	-4.44502e-10	-1.46253
102628444	chr14:102628444:C:T	5.09075e-21	-0.774132	-0.988255
102628517	chr14:102628517:C:A	7.1389e-21	-4.44502e-10	-1.42425
102628915	chr14:102628915:C:T	7.03835e-21	-4.44502e-10	-1.43844
102629315	chr14:102629315:C:T	1.10444e-15	10.1236	0.401423
102629691	chr14:102629691:T:TC	1.24887e-20	-4.44502e-10	-0.864985
102629960	chr14:102629960:ACCT:A	7.46915e-21	-4.44502e-10	-1.37903
102630015	chr14:102630015:T:C	3.57311e-13	17.2306	-0.926269
102630242	chr14:102630242:T:A	8.98839e-21	-4.44502e-10	-1.19388
102630269	chr14:102630269:C:T	2.8767e-13	17.0484	-0.960887
102630352	chr14:102630352:C:T	9.07679e-21	-4.44502e-10	-1.18409
102630897	chr14:102630897:G:C	7.98699e-21	-4.44502e-10	-1.312
102630953	chr14:102630953:C:G	3.60208e-21	-2.1083	-4.62281e-10
102631695	chr14:102631695:A:C	1.24203e-20	-4.44502e-10	-0.870482
102631740	chr14:102631740:A:G	1.16649e-20	0.409502	-1.34273
102631870	chr14:102631870:G:A	3.6771e-21	-2.08769	-4.62281e-10
102632105	chr14:102632105:G:A	9.91047e-21	-4.44502e-10	-1.09622
102632358	chr14:102632358:C:T	7.02104e-21	-4.44502e-10	-1.4409
102634011	chr14:102634011:G:A	2.317e-13	16.8698	-0.998631
102634045	chr14:102634045:C:T	1.60613e-11	19.8722	0.23768
102634335	chr14:102634335:A:G	3.53693e-21	-2.12655	-4.62281e-10
102634949	chr14:102634949:C:A	9.07697e-21	-4.44502e-10	-1.18407
102634998	chr14:102634998:A:G	3.03907e-12	18.3836	0.0614171
102635054	chr14:102635054:G:C	8.94838e-22	-2.03164	-1.46929
102635082	chr14:102635082:C:T	8.51236e-21	-4.44502e-10	-1.24829
102635199	chr14:102635199:C:A	2.3028e-20	-0.253102	-4.62281e-10
102636127	chr14:102636127:A:G	8.91766e-21	-4.44502e-10	-1.20178
102636744	chr14:102636744:C:T	7.39904e-22	-2.20704	-1.484
102636880	chr14:102636880:T:TG	5.16753e-21	-0.778648	-0.968769
102637111	chr14:102637111:G:T	7.52414e-21	-4.44502e-10	-1.37169
102637195	chr14:102637195:C:T	7.51044e-21	-4.44502e-10	-1.37352
102637316	chr14:102637316:G:A	5.38701e-21	-0.732761	-0.97306
102637407	chr14:102637407:C:T	8.99241e-21	-4.44502e-10	-1.19343
102637539	chr14:102637539:C:T	2.9131e-15	11.4084	0.0865423
102637661	chr14:102637661:G:A	8.98018e-21	-4.44502e-10	-1.19479
102638068	chr14:102638068:C:G	1.69348e-20	-0.560441	-4.62281e-10
102638362	chr14:102638362:C:T	9.22951e-21	-4.44502e-10	-1.1674
102638637	chr14:102638637:C:T	6.61937e-21	-1.49981	-4.62281e-10
102638758	chr14:102638758:C:G	9.6811e-21	-4.44502e-10	-1.11963
102639037	chr14:102639037:T:A	7.45783e-21	-4.44502e-10	-1.38055
102639455	chr14:102639455:T:G	9.56422e-12	19.5332	0.0582934
102639662	chr14:102639662:T:C	3.14786e-21	-2.24309	-4.62281e-10
102639870	chr14:102639870:C:T	7.31123e-22	-2.2291	-1.47388
102640175	chr14:102640175:C:T	7.21841e-21	-4.44502e-10	-1.41318
102640223	chr14:102640223:C:T	1.6661e-20	-4.44502e-10	-0.576741
102640274	chr14:102640274:A:G	1.28352e-20	-4.44502e-10	-0.837618
102640628	chr14:102640628:G:A	8.59007e-21	-4.44502e-10	-1.2392
102640639	chr14:102640639:C:T	7.66043e-21	-4.44502e-10	-1.35374
102640738	chr14:102640738:A:G	1.04772e-20	-4.44502e-10	-1.04061
102640783	chr14:102640783:AAACCCCGTCTT:A	3.58592e-21	-2.1128	-4.62281e-10
102640798	chr14:102640798:G:T	9.49136e-21	-4.44502e-10	-1.13943
102640824	chr14:102640824:G:A	7.52212e-21	-4.44502e-10	-1.37196
102640883	chr14:102640883:C:T	7.51691e-21	-4.44502e-10	-1.37266
102640903	chr14:102640903:T:G	7.69865e-21	-4.44502e-10	-1.34877
102641589	chr14:102641589:G:C	9.36843e-21	-4.44502e-10	-1.15247
102642141	chr14:102642141:C:T	2.39868e-13	16.8901	-0.984272
102642184	chr14:102642184:C:T	9.28108e-21	-4.44502e-10	-1.16183
102642505	chr14:102642505:C:T	1.90109e-11	20.1318	0.146697
102642730	chr14:102642730:G:A	7.2272e-22	-2.2311	-1.48345
102642805	chr14:102642805:C:G	9.34474e-22	-2.00347	-1.45411
102642862	chr14:102642862:A:G	6.73232e-21	-4.44502e-10	-1.48289
102642869	chr14:102642869:C:T	9.24385e-22	-2.0084	-1.46004
102643090	chr14:102643090:G:GACCTCA	7.79667e-21	-4.44502e-10	-1.33611
102643554	chr14:102643554:G:C	6.7236e-21	-4.44502e-10	-1.48419
102644002	chr14:102644002:T:A	6.95947e-21	-4.44502e-10	-1.44971
102644025	chr14:102644025:A:G	7.36155e-22	-2.2119	-1.48423
102644193	chr14:102644193:A:G	9.24252e-22	-2.11846	-1.35013
102644252	chr14:102644252:A:G	4.13421e-21	-1.97051	-4.62281e-10
102644296	chr14:102644296:A:T	7.16699e-21	-4.44502e-10	-1.42032
102644559	chr14:102644559:C:T	8.04607e-21	-4.44502e-10	-1.30463
102645112	chr14:102645112:A:C	7.54198e-21	-4.44502e-10	-1.36933
102645170	chr14:102645170:T:C	6.28947e-21	-1.55093	-4.62281e-10
102645247	chr14:102645247:T:A	3.56588e-21	-2.1184	-4.62281e-10
102645486	chr14:102645486:T:C	8.46596e-22	-2.07217	-1.48417
102645737	chr14:102645737:C:T	9.11772e-21	-4.44502e-10	-1.17959
102646254	chr14:102646254:T:C	1.77135e-13	16.6616	-1.05894
102646428	chr14:102646428:A:C	7.50147e-21	-4.44502e-10	-1.37471
102646872	chr14:102646872:C:T	6.74142e-21	-4.44502e-10	-1.48154
102647356	chr14:102647356:C:T	7.25232e-21	-4.44502e-10	-1.40849
102647385	chr14:102647385:C:T	1.5705e-20	-0.635833	-4.62281e-10
102647736	chr14:102647736:T:G	8.94189e-22	-2.03664	-1.46501
102647754	chr14:102647754:T:C	2.64962e-15	11.4502	-0.0500815
102647774	chr14:102647774:A:T	8.07839e-21	-4.44502e-10	-1.30062
102647793	chr14:102647793:C:T	3.58619e-21	-2.11272	-4.62281e-10
102647823	chr14:102647823:C:T	9.17401e-21	-4.44502e-10	-1.17344
102647990	chr14:102647990:A:G	9.16666e-21	-4.44502e-10	-1.17424
102648608	chr14:102648608:A:G	6.40529e-12	19.172	0.0185399
102648636	chr14:102648636:A:G	7.23888e-21	-4.44502e-10	-1.41034
102648671	chr14:102648671:T:G	5.69267e-21	-1.65063	-4.62281e-10
102648712	chr14:102648712:C:A	7.01933e-21	-4.44502e-10	-1.44114
102648877	chr14:102648877:C:A	8.44413e-21	-4.44502e-10	-1.25634
102649063	chr14:102649063:AAAC:A	6.98561e-21	-4.44502e-10	-1.44596
102649064	chr14:102649064:AAC:A	1.81882e-19	2.41734	-0.603792
102650067	chr14:102650067:G:A	3.26595e-21	-2.20626	-4.62281e-10
102650195	chr14:102650195:C:T	1.21765e-11	20.0201	-0.187158
102650261	chr14:102650261:C:T	7.31369e-22	-2.21842	-1.48422
102650483	chr14:102650483:G:T	3.53785e-21	-2.12629	-4.62281e-10
102650748	chr14:102650748:A:G	3.60582e-21	-2.10726	-4.62281e-10
102650942	chr14:102650942:C:G	9.28854e-21	-4.44502e-10	-1.16103
102650989	chr14:102650989:A:G	9.19855e-21	-4.44502e-10	-1.17076
102651052	chr14:102651052:A:G	3.42685e-15	11.4216	0.235723
102651291	chr14:102651291:A:G	9.17555e-21	-4.44502e-10	-1.17327
102651336	chr14:102651336:T:C	1.53873e-13	16.6978	-1.23602
102651484	chr14:102651484:C:T	7.38105e-21	-4.44502e-10	-1.3909
102651575	chr14:102651575:A:G	4.62603e-21	-1.85811	-4.62281e-10
102651934	chr14:102651934:G:A	5.18843e-21	-1.80177	0.0583862
102652486	chr14:102652486:G:GTT	1.27931e-11	19.8104	0.071909
102652545	chr14:102652545:C:T	7.56248e-21	-4.44502e-10	-1.36661
102652727	chr14:102652727:CA:C	7.43811e-21	-4.44502e-10	-1.38319
102653073	chr14:102653073:G:C	1.91958e-13	16.8445	-1.16157
102653088	chr14:102653088:C:T	2.45381e-13	17.0243	-1.0958
102653463	chr14:102653463:C:T	1.71539e-11	20.0612	0.114481
102653536	chr14:102653536:A:G	7.51852e-21	-4.44502e-10	-1.37244
102653750	chr14:102653750:T:C	7.27438e-21	-4.44502e-10	-1.40545
102654078	chr14:102654078:C:T	9.32641e-22	-1.99203	-1.46752
102654727	chr14:102654727:A:T	7.4081e-22	-2.20992	-1.4799
102654794	chr14:102654794:T:G	1.2301e-20	-4.44502e-10	-0.880132
102654895	chr14:102654895:G:A	1.4007e-13	16.549	-1.18117
102655007	chr14:102655007:T:A	8.63232e-22	-2.06232	-1.47456
102655226	chr14:102655226:A:G	1.18735e-20	-4.44502e-10	-0.9155
102655447	chr14:102655447:T:A	1.58466e-11	19.9827	0.113717
102655738	chr14:102655738:A:G	1.14387e-20	-4.44502e-10	-0.952805
102655813	chr14:102655813:T:C	1.67867e-13	16.5671	-1.01824
102656556	chr14:102656556:C:T	8.5278e-21	-4.44502e-10	-1.24648
102656941	chr14:102656941:C:A	2.08035e-13	16.9756	-1.21215
102657067	chr14:102657067:A:C	1.82855e-11	20.074	0.165538
102657945	chr14:102657945:G:A	7.39565e-22	-2.20729	-1.48421
102658509	chr14:102658509:T:A	3.58796e-21	-2.11223	-4.62281e-10
102658557	chr14:102658557:T:C	1.07846e-20	-4.44502e-10	-1.01169
102658649	chr14:102658649:C:T	7.85236e-21	-4.44502e-10	-1.329
102658742	chr14:102658742:C:G	3.07144e-21	-1.81409	-0.453571
102659096	chr14:102659096:G:C	6.72357e-21	-4.44502e-10	-1.48419
102659345	chr14:102659345:A:G	8.85834e-22	-2.02695	-1.48409
102659764	chr14:102659764:C:T	3.52399e-15	11.6449	0.0404421
102660071	chr14:102660071:A:G	8.78589e-22	-2.03524	-1.48401
102660233	chr14:102660233:A:T	2.61971e-13	17.0073	-1.01338
102660242	chr14:102660242:CAACTTTA:C	3.6096e-21	-2.10622	-4.62281e-10
102660403	chr14:102660403:G:T	3.45184e-21	-2.1509	-4.62281e-10
102660575	chr14:102660575:T:G	2.29108e-13	16.8802	-1.02031
102660645	chr14:102660645:A:T	9.43328e-22	-1.96438	-1.48377
102660972	chr14:102660972:C:T	6.9489e-21	-4.44502e-10	-1.45123
102661112	chr14:102661112:T:C	2.29487e-13	16.9184	-1.05685
102661216	chr14:102661216:T:C	9.62348e-22	-2.09246	-1.33573
102661487	chr14:102661487:T:C	9.68337e-22	-2.10459	-1.3174
102661951	chr14:102661951:G:A	1.51877e-11	19.9352	0.11875
102661958	chr14:102661958:A:G	2.40836e-20	-0.20828	-4.62281e-10
102662136	chr14:102662136:G:A	9.29952e-21	-4.44502e-10	-1.15985
102662309	chr14:102662309:C:T	1.22484e-11	19.8143	0.0245111
102662408	chr14:102662408:T:C	3.57812e-21	-0.643869	-1.4711
102662414	chr14:102662414:A:G	1.12712e-11	19.7569	-0.00123091
102662609	chr14:102662609:T:A	7.50744e-21	-4.44502e-10	-1.37392
102663104	chr14:102663104:G:A	6.46403e-12	19.2168	-0.0170634
102663216	chr14:102663216:G:A	7.50843e-21	-4.44502e-10	-1.37378
102663608	chr14:102663608:G:T	1.26784e-20	-4.44502e-10	-0.849914
102664282	chr14:102664282:T:G	7.50402e-21	-4.44502e-10	-1.37437
102664870	chr14:102664870:A:C	1.18336e-20	-4.44502e-10	-0.91887
102664962	chr14:102664962:G:A	9.40704e-21	-4.44502e-10	-1.14835
102664972	chr14:102664972:A:G	7.48606e-21	-4.44502e-10	-1.37677
102665088	chr14:102665088:C:T	4.39857e-21	-1.90853	-4.62281e-10
102665244	chr14:102665244:A:ATCCACCCACCTCAGCC	7.51696e-21	-4.44502e-10	-1.37265
102665386	chr14:102665386:T:C	7.76691e-14	14.9041	-0.125916
102665433	chr14:102665433:G:C	9.88736e-14	15.1324	-0.112827
102665513	chr14:102665513:A:G	7.25232e-21	-4.44502e-10	-1.40849
102666096	chr14:102666096:AG:A	3.58661e-21	-2.1126	-4.62281e-10
102666372	chr14:102666372:T:C	1.14995e-20	-4.44502e-10	-0.947505
102666723	chr14:102666723:G:A	1.04343e-21	-2.07947	-1.26782
102667048	chr14:102667048:T:C	2.89764e-13	17.0418	-0.947002
102667159	chr14:102667159:C:T	9.51042e-21	-4.44502e-10	-1.13742
102667454	chr14:102667454:T:C	1.0211e-21	-2.08435	-1.28459
102667789	chr14:102667789:GC:G	1.06429e-21	-2.06827	-1.25924
102667794	chr14:102667794:C:T	5.74593e-21	-0.550421	-1.0909
102668190	chr14:102668190:C:G	3.46699e-21	-2.14652	-4.62281e-10
102668588	chr14:102668588:T:C	7.99233e-21	-4.44502e-10	-1.31133
102668832	chr14:102668832:C:T	3.63011e-21	-2.10055	-4.62281e-10
102669178	chr14:102669178:A:G	9.28701e-21	-4.44502e-10	-1.16119
102669896	chr14:102669896:G:A	3.51431e-21	-2.13297	-4.62281e-10
102670106	chr14:102670106:A:G	1.52628e-11	19.9506	0.108296
102670463	chr14:102670463:A:G	3.5067e-21	-2.13513	-4.62281e-10
102670869	chr14:102670869:G:A	9.33423e-21	-4.44502e-10	-1.15612
102671404	chr14:102671404:GT:G	3.58724e-21	-2.11243	-4.62281e-10
102671535	chr14:102671535:A:G	1.15617e-20	-4.44502e-10	-0.942112
102671776	chr14:102671776:A:G	9.3564e-21	-4.44502e-10	-1.15375
102671855	chr14:102671855:A:G	3.47277e-21	-2.14486	-4.62281e-10
102671861	chr14:102671861:C:G	8.05812e-22	-2.21232	-1.3934
102671882	chr14:102671882:A:G	1.15447e-20	-4.44502e-10	-0.943587
102671901	chr14:102671901:C:T	9.30601e-21	-4.44502e-10	-1.15915
102672253	chr14:102672253:C:T	7.50431e-21	-4.44502e-10	-1.37433
102672282	chr14:102672282:G:A	6.94991e-21	-4.44502e-10	-1.45108
102672545	chr14:102672545:A:G	1.00905e-20	-4.44502e-10	-1.07822
102672789	chr14:102672789:A:T	7.97206e-22	-2.18713	-1.42933
102672794	chr14:102672794:C:T	9.34006e-21	-4.44502e-10	-1.1555
102672907	chr14:102672907:A:G	3.70376e-21	-2.08046	-4.62281e-10
102672977	chr14:102672977:T:C	9.19807e-21	-4.44502e-10	-1.17082
102673325	chr14:102673325:C:T	8.73464e-21	-4.44502e-10	-1.22251
102673375	chr14:102673375:G:C	8.76487e-21	-4.44502e-10	-1.21906
102673421	chr14:102673421:C:T	7.37914e-22	-2.24079	-1.45295
102673497	chr14:102673497:C:T	6.96435e-21	-4.44502e-10	-1.44901
102673542	chr14:102673542:A:G	6.73802e-21	-4.44502e-10	-1.48204
102673630	chr14:102673630:C:T	6.97029e-21	-4.44502e-10	-1.44815
102673892	chr14:102673892:G:A	9.32039e-21	-4.44502e-10	-1.15761
102673904	chr14:102673904:C:T	2.4084e-17	7.55385	-0.854359
102673917	chr14:102673917:C:T	4.09361e-15	11.6193	0.215797
102674074	chr14:102674074:A:G	3.48257e-21	-2.14204	-4.62281e-10
102674585	chr14:102674585:A:G	9.3971e-21	-4.44502e-10	-1.14941
102674662	chr14:102674662:G:A	3.56909e-21	-2.1175	-4.62281e-10
102674797	chr14:102674797:G:A	6.39172e-21	-0.719867	-0.81494
102675453	chr14:102675453:A:C	1.22959e-20	-4.44502e-10	-0.880545
102675468	chr14:102675468:T:A	9.95421e-21	-4.44502e-10	-1.09182
102675684	chr14:102675684:T:G	9.42637e-21	-4.44502e-10	-1.1463
102675698	chr14:102675698:C:T	3.14984e-21	-2.24246	-4.62281e-10
102675798	chr14:102675798:G:T	1.04748e-13	15.2395	-0.162232
102678958	chr14:102678958:A:C	8.04718e-21	-4.44502e-10	-1.30449
102679310	chr14:102679310:A:T	7.08206e-21	0.0461608	-1.47841
102679564	chr14:102679564:C:T	9.61272e-21	-4.44502e-10	-1.12672
102680037	chr14:102680037:A:G	3.52298e-21	-2.13051	-4.62281e-10
102680470	chr14:102680470:G:A	1.00254e-20	-4.44502e-10	-1.08469
102680969	chr14:102680969:T:C	6.86034e-21	-4.44502e-10	-1.46405
102681127	chr14:102681127:G:A	7.50036e-21	-4.44502e-10	-1.37486
102681346	chr14:102681346:C:T	7.40064e-22	-2.24299	-1.44784
102681347	chr14:102681347:G:A	1.05409e-21	-1.97449	-1.36264
102682259	chr14:102682259:A:G	6.80058e-21	-4.44502e-10	-1.4728
102682822	chr14:102682822:T:C	8.55171e-21	-4.44502e-10	-1.24368
102682898	chr14:102682898:G:A	7.68214e-21	-4.44502e-10	-1.35091
102683110	chr14:102683110:T:G	1.99833e-13	16.7839	-1.06074
102683138	chr14:102683138:G:A	8.81844e-21	-4.44502e-10	-1.21297
102683659	chr14:102683659:G:A	8.93746e-21	-4.44502e-10	-1.19956
102684070	chr14:102684070:A:G	2.78809e-13	17.0265	-0.970321
102684120	chr14:102684120:T:G	6.88662e-20	-4.44502e-10	0.842354
102684286	chr14:102684286:A:G	3.90859e-15	11.6143	0.174624
102684458	chr14:102684458:C:T	1.17255e-20	-4.44502e-10	-0.928042
102685917	chr14:102685917:C:T	8.2444e-21	-4.44502e-10	-1.28028
102685981	chr14:102685981:T:C	7.50537e-21	-4.44502e-10	-1.37419
102686154	chr14:102686154:T:G	8.97582e-21	-4.44502e-10	-1.19528
102686424	chr14:102686424:A:G	8.74944e-21	-4.44502e-10	-1.22082
102686693	chr14:102686693:A:G	3.49361e-21	-2.13888	-4.62281e-10
102686827	chr14:102686827:A:C	8.9771e-21	-4.44502e-10	-1.19513
102687520	chr14:102687520:C:T	6.75816e-21	-4.44502e-10	-1.47906
102687854	chr14:102687854:A:G	3.31003e-12	18.1036	0.426785
102687927	chr14:102687927:A:G	7.97519e-21	-4.44502e-10	-1.31348
102688440	chr14:102688440:A:T	6.73589e-21	-4.44502e-10	-1.48236
102688560	chr14:102688560:C:T	6.92869e-21	-4.44502e-10	-1.45414
102688651	chr14:102688651:A:G	8.85827e-21	-4.44502e-10	-1.20846
102689077	chr14:102689077:A:G	1.1581e-20	-4.44502e-10	-0.940445
102689128	chr14:102689128:G:A	5.20349e-21	-0.343524	-1.39696
102689257	chr14:102689257:A:G	6.93717e-14	15.1608	-0.495618
102689860	chr14:102689860:C:T	4.76539e-21	-1.82843	-4.62281e-10
102690032	chr14:102690032:C:T	1.2821e-21	-1.74433	-1.39698
102690138	chr14:102690138:G:GT	6.7883e-21	-4.44502e-10	-1.47461
102690249	chr14:102690249:C:T	2.05369e-13	16.5501	-0.799604
102690439	chr14:102690439:A:G	3.11525e-18	4.65425	-4.62281e-10
102690596	chr14:102690596:G:A	3.55634e-21	-2.12108	-4.62281e-10
102690968	chr14:102690968:T:C	1.17127e-20	-4.44502e-10	-0.929135
102691150	chr14:102691150:C:T	6.95193e-21	-4.44502e-10	-1.45079
102691285	chr14:102691285:CAATA:C	1.11643e-18	2.60275	1.02532
102691399	chr14:102691399:C:T	9.48416e-21	-4.44502e-10	-1.14019
102691407	chr14:102691407:G:A	7.01153e-21	-4.44502e-10	-1.44226
102691551	chr14:102691551:T:C	3.1505e-21	-2.24225	-4.62281e-10
102691726	chr14:102691726:G:A	6.87119e-21	-4.44502e-10	-1.46247
102691760	chr14:102691760:T:C	7.12986e-21	-4.44502e-10	-1.42552
102691772	chr14:102691772:A:T	6.8161e-21	-4.44502e-10	-1.47052
102691775	chr14:102691775:T:C	6.80252e-21	-4.44502e-10	-1.47252
102691848	chr14:102691848:T:C	4.5128e-21	-1.88289	-4.62281e-10
102691933	chr14:102691933:T:C	3.46384e-21	-2.14743	-4.62281e-10
102691966	chr14:102691966:A:G	7.01849e-21	-4.44502e-10	-1.44126
102692567	chr14:102692567:A:G	7.01203e-21	-4.44502e-10	-1.44218
102693609	chr14:102693609:G:A	7.89263e-22	-2.22591	-1.40055
102694279	chr14:102694279:T:C	7.84166e-22	-2.23396	-1.39899
102694349	chr14:102694349:T:C	7.67519e-22	-2.22685	-1.42756
102694402	chr14:102694402:A:G	8.81077e-21	-4.44502e-10	-1.21384
102694521	chr14:102694521:C:T	6.99345e-21	-4.44502e-10	-1.44484
102694832	chr14:102694832:A:G	7.44374e-22	-2.24159	-1.44343
102694864	chr14:102694864:T:G	1.72902e-20	-0.53967	-4.62281e-10
102694975	chr14:102694975:C:CTA	6.73169e-21	-4.44502e-10	-1.48299
102695851	chr14:102695851:T:C	7.9373e-21	-4.44502e-10	-1.31824
102696497	chr14:102696497:G:GA	1.14257e-21	-2.21206	-1.04447
102696585	chr14:102696585:C:T	7.57171e-22	-2.20392	-1.46406
102696711	chr14:102696711:T:C	9.21265e-21	-4.44502e-10	-1.16923
102697118	chr14:102697118:A:G	2.08175e-19	1.80589	0.142681
102697644	chr14:102697644:T:TC	7.28018e-22	-2.24024	-1.467
102697752	chr14:102697752:G:A	9.46152e-21	-4.44502e-10	-1.14258
102697901	chr14:102697901:A:G	8.59289e-21	-4.44502e-10	-1.23888
102698128	chr14:102698128:G:A	1.08843e-21	-2.21211	-1.09297
102699027	chr14:102699027:C:T	6.96167e-21	-4.44502e-10	-1.44939
102699178	chr14:102699178:C:T	1.90632e-17	5.61438	0.851324
102699598	chr14:102699598:C:T	9.48681e-21	-4.44502e-10	-1.13991
102699645	chr14:102699645:G:C	9.98425e-21	-4.44502e-10	-1.0888
102699991	chr14:102699991:C:T	1.15993e-20	-4.44502e-10	-0.938865
102700227	chr14:102700227:C:CTTTTTCTTTTTTTGAGACAGAG	7.79517e-21	-4.44502e-10	-1.33631
102700315	chr14:102700315:G:A	7.56512e-22	-2.22878	-1.44007
102700405	chr14:102700405:A:G	3.54197e-21	-2.12513	-4.62281e-10
102700644	chr14:102700644:C:T	3.58714e-21	-2.11246	-4.62281e-10
102700831	chr14:102700831:C:T	6.72417e-21	-4.44502e-10	-1.4841
102701010	chr14:102701010:C:T	1.1539e-20	-4.44502e-10	-0.944082
102701232	chr14:102701232:A:G	8.68788e-21	-4.44502e-10	-1.22788
102701339	chr14:102701339:A:G	8.47195e-21	-4.44502e-10	-1.25305
102701751	chr14:102701751:G:A	7.32224e-22	-2.22897	-1.47251
102701854	chr14:102701854:A:G	1.31164e-20	-4.44502e-10	-0.815946
102702209	chr14:102702209:T:C	9.94109e-21	-4.44502e-10	-1.09313
102703195	chr14:102703195:G:A	8.56665e-21	-4.44502e-10	-1.24193
102703326	chr14:102703326:A:G	7.61371e-21	-4.44502e-10	-1.35986
102704028	chr14:102704028:A:G	8.07607e-21	-4.44502e-10	-1.30091
102704428	chr14:102704428:A:G	1.85478e-15	9.9766	1.06687
102704525	chr14:102704525:G:A	3.20144e-21	-2.22621	-4.62281e-10
102704535	chr14:102704535:A:G	1.15575e-21	-1.78224	-1.46282
102705284	chr14:102705284:G:A	6.58674e-21	-0.572058	-0.932695
102706241	chr14:102706241:T:C	1.00949e-20	-4.44502e-10	-1.07778
102706458	chr14:102706458:A:G	7.94376e-21	-4.44502e-10	-1.31742
102707840	chr14:102707840:G:A	7.69066e-21	-4.44502e-10	-1.3498
102707881	chr14:102707881:C:T	6.79665e-20	1.99554	-1.16634
102707946	chr14:102707946:C:T	9.22888e-21	-4.44502e-10	-1.16747
102708151	chr14:102708151:A:G	1.1861e-21	-1.74783	-1.47131
102708356	chr14:102708356:A:G	1.08446e-21	-2.21292	-1.0958
102708876	chr14:102708876:G:C	7.7044e-22	-2.20046	-1.45015
102708982	chr14:102708982:CTG:C	3.89936e-21	-0.89344	-1.13556
102709517	chr14:102709517:A:G	1.16549e-21	-2.22285	-1.01382
102709901	chr14:102709901:A:T	1.09624e-20	-4.44502e-10	-0.995344
102710298	chr14:102710298:A:G	7.24573e-21	-4.44502e-10	-1.4094
102710600	chr14:102710600:A:G	7.87651e-21	-4.44502e-10	-1.32593
102710886	chr14:102710886:G:A	7.10035e-21	-4.44502e-10	-1.42967
102711077	chr14:102711077:AT:A	3.7924e-21	-0.910948	-1.14586
102711083	chr14:102711083:G:C	1.37543e-15	10.4208	0.323666
102711307	chr14:102711307:A:G	1.35631e-21	-1.93818	-1.14687
102712323	chr14:102712323:T:C	1.03675e-21	-2.21982	-1.13391
102712370	chr14:102712370:A:G	7.66689e-22	-2.20301	-1.45248
102713255	chr14:102713255:G:A	7.76416e-21	-4.44502e-10	-1.34029
102713450	chr14:102713450:T:C	6.72449e-21	-4.44502e-10	-1.48406
102713524	chr14:102713524:C:T	1.20614e-21	-2.22991	-0.97247
102713543	chr14:102713543:A:G	3.60291e-21	-2.10807	-4.62281e-10
102713629	chr14:102713629:G:A	7.204e-22	-2.24302	-1.47474
102714707	chr14:102714707:G:A	7.77149e-21	-4.44502e-10	-1.33935
102714941	chr14:102714941:A:G	9.79606e-21	-4.44502e-10	-1.10783
102714967	chr14:102714967:A:G	1.25103e-21	-2.222	-0.943842
102715500	chr14:102715500:G:A	7.10093e-21	-4.44502e-10	-1.42959
102715986	chr14:102715986:C:T	9.81992e-21	-4.44502e-10	-1.1054
102716347	chr14:102716347:A:G	1.04609e-21	-2.23465	-1.1101
102716454	chr14:102716454:G:A	1.06743e-20	-4.44502e-10	-1.02197
102717179	chr14:102717179:A:G	6.74704e-21	-4.44502e-10	-1.48071
102717356	chr14:102717356:G:A	7.97255e-21	-4.44502e-10	-1.31381
102717839	chr14:102717839:T:C	9.71508e-21	-4.44502e-10	-1.11613
102717994	chr14:102717994:G:A	3.91524e-21	-2.02493	-4.62281e-10
102719132	chr14:102719132:A:G	7.39948e-21	-1.3884	-4.62281e-10
102719257	chr14:102719257:T:C	3.9693e-21	-2.01122	-4.62281e-10
102719262	chr14:102719262:A:T	1.47646e-15	10.413	0.402336
102719356	chr14:102719356:G:A	9.71068e-21	-4.44502e-10	-1.11659
102719610	chr14:102719610:TG:T	1.82213e-20	-0.487217	-4.62281e-10
102719812	chr14:102719812:A:G	1.04713e-20	-4.44502e-10	-1.04117
102719989	chr14:102719989:T:C	7.05407e-21	-4.44502e-10	-1.43621
102720305	chr14:102720305:T:A	8.12175e-21	-4.44502e-10	-1.29526
102720356	chr14:102720356:C:T	3.72451e-21	-2.07488	-4.62281e-10
102720458	chr14:102720458:C:T	9.40382e-21	-4.44502e-10	-1.1487
102720589	chr14:102720589:C:T	8.18586e-21	-4.44502e-10	-1.2874
102721430	chr14:102721430:C:T	6.74128e-21	-4.44502e-10	-1.48156
102721607	chr14:102721607:A:G	3.50356e-21	-2.13603	-4.62281e-10
102721728	chr14:102721728:C:G	9.85418e-21	-4.44502e-10	-1.10192
102721858	chr14:102721858:T:C	1.04745e-20	-4.44502e-10	-1.04086
102722002	chr14:102722002:C:T	7.39417e-21	-4.44502e-10	-1.38912
102722044	chr14:102722044:C:T	3.58873e-21	-2.11201	-4.62281e-10
102722555	chr14:102722555:C:G	7.05505e-21	-4.44502e-10	-1.43607
102722869	chr14:102722869:C:A	9.70863e-21	-4.44502e-10	-1.1168
102723035	chr14:102723035:C:G	1.00702e-20	-4.44502e-10	-1.08023
102723640	chr14:102723640:TTTTC:T	1.79408e-20	-0.502731	-4.62281e-10
102724025	chr14:102724025:A:G	1.11458e-20	-1.19945	0.220708
102724242	chr14:102724242:C:A	7.69994e-21	-4.44502e-10	-1.3486
102724393	chr14:102724393:C:T	1.87183e-20	-4.44502e-10	-0.460307
102724422	chr14:102724422:T:C	6.88205e-21	-4.44502e-10	-1.46089
102724429	chr14:102724429:C:T	7.11493e-21	-4.44502e-10	-1.42762
102724712	chr14:102724712:T:C	1.39911e-20	-4.44502e-10	-0.751389
102724750	chr14:102724750:TTC:T	7.44687e-21	-4.44502e-10	-1.38202
102725089	chr14:102725089:G:T	1.1539e-20	-4.44502e-10	-0.944082
102725134	chr14:102725134:A:G	2.30149e-15	10.3808	0.878435
102725143	chr14:102725143:A:G	6.97043e-21	-4.44502e-10	-1.44813
102725331	chr14:102725331:A:G	1.19708e-21	-2.18292	-1.027
102725806	chr14:102725806:A:C	6.94777e-21	-4.44502e-10	-1.45139
102725956	chr14:102725956:C:G	1.08371e-21	-2.17171	-1.13771
102726019	chr14:102726019:C:T	6.75088e-21	-4.44502e-10	-1.48014
102726418	chr14:102726418:GTTTACCTACTCT:G	3.90941e-21	-0.545557	-1.48087
102726962	chr14:102726962:T:C	9.29475e-22	-2.2103	-1.25265
102727181	chr14:102727181:T:C	1.0247e-20	-4.44502e-10	-1.06283
102727481	chr14:102727481:G:A	9.95226e-21	-4.44502e-10	-1.09201
102727680	chr14:102727680:A:G	6.97839e-21	-4.44502e-10	-1.44699
102727784	chr14:102727784:T:G	9.6505e-21	-4.44502e-10	-1.1228
102727819	chr14:102727819:T:C	3.55768e-21	-2.1207	-4.62281e-10
102727828	chr14:102727828:A:G	6.81656e-21	-4.44502e-10	-1.47046
102727829	chr14:102727829:T:C	7.73427e-22	-2.17788	-1.46886
102727896	chr14:102727896:C:T	6.77702e-21	-4.44502e-10	-1.47627
102728067	chr14:102728067:T:A	3.59264e-21	-2.11092	-4.62281e-10
102728215	chr14:102728215:A:G	1.15707e-21	-2.17669	-1.06723
102728223	chr14:102728223:A:G	7.23894e-22	-2.2424	-1.47052
102728341	chr14:102728341:C:T	3.55922e-21	-2.12027	-4.62281e-10
102728661	chr14:102728661:A:G	1.09619e-21	-2.18858	-1.10939
102729028	chr14:102729028:G:C	6.6926e-13	16.7711	0.160741
102729157	chr14:102729157:T:C	3.63866e-21	-2.0982	-4.62281e-10
102729407	chr14:102729407:C:T	7.39649e-21	-4.44502e-10	-1.38881
102729626	chr14:102729626:A:G	1.13992e-21	-2.18701	-1.07184
102729629	chr14:102729629:A:G	1.14189e-21	-2.18703	-1.07009
102729718	chr14:102729718:C:T	3.60209e-21	-2.1083	-4.62281e-10
102730536	chr14:102730536:A:G	9.93059e-21	-4.44502e-10	-1.09419
102730664	chr14:102730664:TTTCCAAATGTTGAATTTC:T	5.73586e-21	-1.64307	-4.62281e-10
102731497	chr14:102731497:C:T	7.65606e-21	-4.44502e-10	-1.35431
102731518	chr14:102731518:C:T	7.58337e-21	-4.44502e-10	-1.36385
102731749	chr14:102731749:T:C	9.17665e-22	-2.20485	-1.27089
102732159	chr14:102732159:C:T	7.36391e-21	-4.44502e-10	-1.39322
102732255	chr14:102732255:C:T	6.93639e-21	-4.44502e-10	-1.45303
102732403	chr14:102732403:G:A	1.9912e-13	17.1077	-1.38813
102733379	chr14:102733379:C:T	6.36944e-21	-0.0540709	-1.48423
102733532	chr14:102733532:C:A	1.0327e-20	-4.44502e-10	-1.05505
102733728	chr14:102733728:T:C	8.63687e-16	10.1142	0.164997
102733744	chr14:102733744:T:G	9.61482e-22	-2.16637	-1.26272
102734581	chr14:102734581:C:T	9.82389e-21	-4.44502e-10	-1.10499
102734782	chr14:102734782:C:T	1.00681e-20	-4.44502e-10	-1.08043
102735129	chr14:102735129:A:G	3.76426e-21	-2.06426	-4.62281e-10
102735647	chr14:102735647:G:A	9.24536e-21	-4.44502e-10	-1.16569
102735753	chr14:102735753:G:A	1.98928e-20	-4.44502e-10	-0.399452
102735991	chr14:102735991:A:G	5.64004e-21	-0.728854	-0.931066
102736235	chr14:102736235:A:G	8.77397e-21	-4.44502e-10	-1.21802
102736269	chr14:102736269:G:T	3.93925e-21	-2.01882	-4.62281e-10
102736958	chr14:102736958:C:T	7.24589e-22	-2.23143	-1.48053
102737540	chr14:102737540:C:CG	8.38475e-21	-4.44502e-10	-1.2634
102737552	chr14:102737552:T:C	1.19211e-20	-4.44502e-10	-0.9115
102737729	chr14:102737729:C:T	6.28804e-18	4.89507	0.461525
102737842	chr14:102737842:G:A	8.63264e-21	-4.44502e-10	-1.23426
102738065	chr14:102738065:ACT:A	1.09561e-20	-4.44502e-10	-0.995914
102738107	chr14:102738107:A:G	3.86246e-21	-2.03851	-4.62281e-10
102738429	chr14:102738429:T:C	1.02743e-21	-2.08573	-1.27702
102738686	chr14:102738686:T:G	6.72527e-21	-4.44502e-10	-1.48394
102738722	chr14:102738722:C:G	1.41215e-20	-4.44502e-10	-0.742111
102738966	chr14:102738966:G:A	7.22846e-22	-2.23015	-1.48422
102739499	chr14:102739499:G:C	3.83666e-21	-2.04521	-4.62281e-10
102739529	chr14:102739529:G:A	3.67567e-21	-2.08808	-4.62281e-10
102740158	chr14:102740158:T:A	6.7632e-21	-4.44502e-10	-1.47832
102740303	chr14:102740303:A:G	3.83413e-21	-2.04587	-4.62281e-10
102740374	chr14:102740374:G:A	1.29546e-19	0.592454	0.881768
102740412	chr14:102740412:G:A	1.11497e-21	-2.08464	-1.19635
102740887	chr14:102740887:ATC:A	3.86015e-21	-2.03911	-4.62281e-10
102740979	chr14:102740979:C:T	7.46207e-22	-2.24019	-1.44237
102741472	chr14:102741472:C:G	1.13137e-20	-4.44502e-10	-0.963798
102741635	chr14:102741635:A:G	6.78142e-21	-4.44502e-10	-1.47563
102741854	chr14:102741854:A:G	3.73157e-21	-2.07298	-4.62281e-10
102742164	chr14:102742164:TTTA:T	3.4736e-21	-2.14462	-4.62281e-10
102742816	chr14:102742816:A:G	1.12457e-15	10.8576	-0.314461
102743151	chr14:102743151:T:G	6.90985e-21	-4.44502e-10	-1.45686
102743272	chr14:102743272:G:A	1.32786e-19	2.97161	-1.47268
102743615	chr14:102743615:G:A	6.88794e-21	-4.44502e-10	-1.46004
102744114	chr14:102744114:G:A	6.72667e-21	-4.44502e-10	-1.48373
102744186	chr14:102744186:A:G	3.92182e-21	-2.02326	-4.62281e-10
102744215	chr14:102744215:T:C	7.24554e-21	-4.44502e-10	-1.40942
102744247	chr14:102744247:C:T	6.73009e-21	-4.44502e-10	-1.48322
102744571	chr14:102744571:C:T	6.72338e-21	-4.44502e-10	-1.48422
102744657	chr14:102744657:C:T	7.07382e-21	-4.44502e-10	-1.43341
102744768	chr14:102744768:C:T	1.04635e-20	-4.44502e-10	-1.04192
102744774	chr14:102744774:A:G	3.69484e-21	-2.08287	-4.62281e-10
102744782	chr14:102744782:A:G	1.53044e-20	-0.661674	-4.62281e-10
102744846	chr14:102744846:T:A	5.31875e-20	-4.44502e-10	0.584013
102745330	chr14:102745330:C:T	7.01322e-21	-4.44502e-10	-1.44201
102745673	chr14:102745673:T:A	1.20932e-21	-2.17569	-1.02407
102745923	chr14:102745923:C:G	1.41641e-20	-4.44502e-10	-0.739099
102746019	chr14:102746019:G:A	6.86072e-21	-4.44502e-10	-1.464
102746890	chr14:102746890:G:A	4.57204e-21	-1.86985	-4.62281e-10
102747022	chr14:102747022:T:C	7.13442e-21	-4.44502e-10	-1.42488
102747051	chr14:102747051:G:C	8.57582e-21	-4.44502e-10	-1.24086
102747146	chr14:102747146:G:A	1.22234e-20	-4.44502e-10	-0.886459
102747158	chr14:102747158:C:T	7.42442e-21	-4.44502e-10	-1.38504
102747380	chr14:102747380:G:A	9.70887e-22	-1.93645	-1.4829
102747448	chr14:102747448:G:A	3.85389e-21	-2.04073	-4.62281e-10
102747515	chr14:102747515:C:T	7.38809e-22	-2.21583	-1.4767
102747703	chr14:102747703:G:A	1.08913e-21	-2.07522	-1.22921
102747919	chr14:102747919:AC:A	3.52866e-21	-2.12889	-4.62281e-10
102747983	chr14:102747983:T:A	1.0496e-20	-4.44502e-10	-1.03882
102748026	chr14:102748026:C:A	1.55616e-20	-4.44502e-10	-0.645007
102748108	chr14:102748108:G:A	1.36981e-20	-1.25752	0.484969
102748170	chr14:102748170:G:A	1.14616e-20	-4.44502e-10	-0.950812
102748583	chr14:102748583:C:T	6.19497e-21	-0.630152	-0.935921
102748717	chr14:102748717:G:A	6.99515e-21	-4.44502e-10	-1.44459
102748813	chr14:102748813:G:A	1.49741e-20	-4.44502e-10	-0.683489
102748897	chr14:102748897:T:C	9.15459e-22	-2.07672	-1.40142
102749017	chr14:102749017:G:T	1.83046e-20	-4.44502e-10	-0.482659
102749022	chr14:102749022:G:A	1.34997e-19	1.51544	-4.62281e-10
102749121	chr14:102749121:C:G	1.05428e-20	-4.44502e-10	-1.03437
102749155	chr14:102749155:C:T	7.01009e-21	-4.44502e-10	-1.44246
102749469	chr14:102749469:C:T	1.64017e-20	-4.44502e-10	-0.592425
102749552	chr14:102749552:G:GGTCCC	1.52517e-20	-4.44502e-10	-0.665123
102749655	chr14:102749655:C:A	1.33259e-21	-2.10233	-1.00036
102749967	chr14:102749967:G:A	2.84711e-21	-1.69557	-0.647933
102750014	chr14:102750014:T:C	1.0095e-21	-2.02658	-1.35379
102750066	chr14:102750066:A:G	9.90481e-22	-2.02284	-1.37654
102750248	chr14:102750248:G:A	1.30475e-20	-4.44502e-10	-0.821218
102750289	chr14:102750289:C:G	7.27977e-21	-1.40471	-4.62281e-10
102750523	chr14:102750523:C:T	1.85119e-20	-4.44502e-10	-0.471397
102750662	chr14:102750662:G:A	3.75223e-21	-2.06746	-4.62281e-10
102750750	chr14:102750750:T:G	7.21796e-22	-2.23179	-1.48403
102750972	chr14:102750972:G:T	1.08424e-20	-4.44502e-10	-1.00634
102751405	chr14:102751405:C:G	6.74288e-21	-4.44502e-10	-1.48132
102751415	chr14:102751415:T:C	2.13432e-20	-4.44502e-10	-0.329079
102751460	chr14:102751460:G:A	6.76795e-21	-4.44502e-10	-1.47761
102751510	chr14:102751510:G:A	2.47234e-21	-1.16267	-1.32198
102751526	chr14:102751526:C:T	1.59391e-20	-4.44502e-10	-0.621033
102751581	chr14:102751581:G:A	8.30123e-21	-4.44502e-10	-1.27341
102751627	chr14:102751627:T:TTTG	1.49127e-20	-4.44502e-10	-0.687599
102751646	chr14:102751646:A:T	1.50388e-20	-4.44502e-10	-0.679178
102752199	chr14:102752199:C:T	2.01799e-20	-4.44502e-10	-0.385123
102752481	chr14:102752481:G:A	8.89643e-20	-0.412273	1.5107
102752554	chr14:102752554:G:A	7.57938e-21	-4.44502e-10	-1.36438
102752604	chr14:102752604:G:A	3.14774e-21	-2.24312	-4.62281e-10
102752751	chr14:102752751:G:A	3.41515e-21	-2.16159	-4.62281e-10
102753015	chr14:102753015:C:T	3.50981e-21	-1.11243	-1.02182
102753523	chr14:102753523:A:G	9.52778e-21	-1.1356	-4.62281e-10
102754009	chr14:102754009:T:C	2.98512e-20	-4.44502e-10	0.00641309
102754064	chr14:102754064:G:A	9.38646e-21	-1.15054	-4.62281e-10
102754182	chr14:102754182:A:G	7.08394e-21	-4.44502e-10	-1.43198
102755271	chr14:102755271:A:C	5.1494e-21	-1.75093	-4.62281e-10
102755327	chr14:102755327:G:A	6.78294e-21	-4.44502e-10	-1.4754
102755536	chr14:102755536:A:G	2.12829e-20	-4.44502e-10	-0.331906
102755819	chr14:102755819:T:TCC	2.08818e-20	-4.44502e-10	-0.350931
102755966	chr14:102755966:C:T	6.76876e-21	-1.47749	-4.62281e-10
102755985	chr14:102755985:C:T	4.5968e-21	-1.86445	-4.62281e-10
102755986	chr14:102755986:G:A	8.57385e-22	-2.18616	-1.35752
102756061	chr14:102756061:T:C	2.58537e-20	-1.78791	1.65055
102756339	chr14:102756339:C:G	7.61537e-21	-1.02611	-0.333528
102756596	chr14:102756596:A:G	7.87337e-21	-4.44502e-10	-1.32632
102756714	chr14:102756714:T:C	7.02552e-21	-4.44502e-10	-1.44026
102756824	chr14:102756824:C:T	7.15102e-21	-4.44502e-10	-1.42256
102757079	chr14:102757079:G:A	1.01121e-21	-1.89907	-1.4796
102757204	chr14:102757204:C:T	1.18986e-20	-0.913389	-4.62281e-10
102757831	chr14:102757831:C:CAG	6.76662e-21	-4.44502e-10	-1.47781
102758222	chr14:102758222:C:G	7.1445e-21	-4.44502e-10	-1.42347
102758515	chr14:102758515:G:A	1.17881e-20	-0.922721	-4.62281e-10
102758639	chr14:102758639:G:A	4.981e-20	-4.44502e-10	0.518405
102759911	chr14:102759911:T:C	6.72346e-21	-4.44502e-10	-1.48421
102760033	chr14:102760033:G:A	7.61947e-22	-2.20547	-1.45622
102760100	chr14:102760100:T:C	2.06165e-20	-4.44502e-10	-0.363718
102760114	chr14:102760114:G:A	1.25384e-20	-0.861018	-4.62281e-10
102760674	chr14:102760674:T:C	7.8041e-22	-2.19876	-1.43899
102760705	chr14:102760705:TCA:T	7.86921e-21	-4.44502e-10	-1.32685
102760735	chr14:102760735:CA:C	6.76244e-21	-4.44502e-10	-1.47843
102760818	chr14:102760818:C:T	3.48301e-21	-0.731563	-1.41035
102760822	chr14:102760822:C:T	6.81771e-21	-4.44502e-10	-1.47029
102760836	chr14:102760836:G:A	7.73322e-22	-2.22196	-1.42491
102761498	chr14:102761498:G:A	6.71948e-20	-4.44502e-10	0.817785
102761515	chr14:102761515:T:G	3.46861e-21	-2.20885	0.0627882
102761647	chr14:102761647:G:A	8.28121e-21	-4.44502e-10	-1.27582
102761784	chr14:102761784:G:A	1.32364e-20	-4.44502e-10	-0.806842
102761935	chr14:102761935:C:T	8.88272e-22	-2.23655	-1.27173
102762080	chr14:102762080:T:C	9.77071e-20	2.62029	-1.42812
102762159	chr14:102762159:G:C	7.00152e-21	-4.44502e-10	-1.44368
102762761	chr14:102762761:C:T	7.89684e-21	-4.44502e-10	-1.32335
102762779	chr14:102762779:A:C	8.67874e-22	-2.07874	-1.45278
102762784	chr14:102762784:A:G	7.03372e-21	-4.44502e-10	-1.4391
102763096	chr14:102763096:C:A	3.22038e-20	0.0822744	-4.62281e-10
102763157	chr14:102763157:C:A	5.90373e-21	-0.240108	-1.37412
102763258	chr14:102763258:C:T	6.73069e-21	-4.44502e-10	-1.48313
102763264	chr14:102763264:C:A	2.10821e-21	-1.47255	-1.17142
102763359	chr14:102763359:C:G	1.18454e-20	0.48529	-1.40316
102763476	chr14:102763476:C:T	9.14127e-21	-1.17701	-4.62281e-10
102763497	chr14:102763497:G:A	6.95936e-21	-4.44502e-10	-1.44972
102763510	chr14:102763510:C:G	6.81598e-21	-4.44502e-10	-1.47054
102763547	chr14:102763547:G:A	6.72874e-21	-4.44502e-10	-1.48342
102763552	chr14:102763552:T:C	6.7262e-21	-4.44502e-10	-1.4838
102763561	chr14:102763561:G:A	6.73408e-21	-4.44502e-10	-1.48263
102763668	chr14:102763668:G:C	1.76496e-21	-1.41685	-1.40483
102763860	chr14:102763860:G:T	9.9475e-21	-1.09249	-4.62281e-10
102764139	chr14:102764139:G:A	8.03191e-21	-4.44502e-10	-1.30639
102764278	chr14:102764278:G:A	1.00676e-20	-1.08049	-4.62281e-10
102764610	chr14:102764610:C:G	3.55612e-21	-2.12114	-4.62281e-10
102764696	chr14:102764696:G:A	2.58717e-20	1.32705	-1.46371
102764744	chr14:102764744:G:A	2.17502e-20	1.17403	-1.48422
102764873	chr14:102764873:ACT:A	2.01143e-21	-1.29303	-1.39793
102765004	chr14:102765004:C:T	6.41629e-21	-0.128398	-1.40257
102765162	chr14:102765162:A:G	1.70822e-21	-1.45284	-1.40152
102765687	chr14:102765687:T:C	8.48014e-21	-4.44502e-10	-1.25208
102765870	chr14:102765870:T:C	6.94526e-21	-4.44502e-10	-1.45175
102766472	chr14:102766472:C:T	4.86581e-21	-0.42776	-1.37982
102766896	chr14:102766896:T:C	2.09748e-20	-0.346491	-4.62281e-10
102767057	chr14:102767057:G:T	5.07198e-16	6.75006	2.99679
102767167	chr14:102767167:C:T	3.99546e-21	-2.00465	-4.62281e-10
102767304	chr14:102767304:T:C	2.55946e-21	-1.18306	-1.26695
102767732	chr14:102767732:C:A	1.34147e-20	-4.44502e-10	-0.793458
102767883	chr14:102767883:C:T	1.89449e-21	-1.48377	-1.26709
102767886	chr14:102767886:C:A	1.96271e-21	-1.43918	-1.2763
102767929	chr14:102767929:G:A	7.1413e-21	-4.44502e-10	-1.42392
102768036	chr14:102768036:T:C	2.12183e-21	-1.38799	-1.24954
102768059	chr14:102768059:C:G	2.00659e-21	-1.44237	-1.25101
102768130	chr14:102768130:C:T	6.7382e-21	-4.44502e-10	-1.48202
102768225	chr14:102768225:C:T	2.00916e-21	-1.38607	-1.30602
102768297	chr14:102768297:A:T	7.30429e-21	-4.44502e-10	-1.40135
102768353	chr14:102768353:C:G	1.25984e-20	-4.44502e-10	-0.856244
102768403	chr14:102768403:C:T	8.60555e-21	-4.44502e-10	-1.2374
102768675	chr14:102768675:G:A	4.14442e-16	10.6371	-1.09219
102768711	chr14:102768711:T:C	7.30196e-21	-4.44502e-10	-1.40167
102768713	chr14:102768713:A:G	2.00233e-21	-1.30992	-1.38558
102768819	chr14:102768819:C:G	7.28853e-21	-4.44502e-10	-1.40351
102768864	chr14:102768864:G:C	1.01603e-20	-1.07132	-4.62281e-10
102769390	chr14:102769390:A:G	3.81234e-21	-2.05157	-4.62281e-10
102769417	chr14:102769417:G:A	1.15527e-20	-4.44502e-10	-0.942893
102769538	chr14:102769538:A:G	1.70655e-21	-1.54737	-1.30796
102769641	chr14:102769641:T:C	5.49248e-19	2.91874	-4.62281e-10
102770058	chr14:102770058:A:C	7.52565e-18	5.69761	-0.161353
102770192	chr14:102770192:C:T	1.14139e-20	-0.954983	-4.62281e-10
102770577	chr14:102770577:G:A	6.74538e-21	-4.44502e-10	-1.48095
102770622	chr14:102770622:C:T	2.34889e-19	3.53935	-1.47005
102770836	chr14:102770836:C:G	1.70104e-20	-4.44502e-10	-0.555984
102770862	chr14:102770862:T:G	3.58929e-20	1.54181	-1.35109
102770922	chr14:102770922:A:G	9.07129e-18	4.03217	1.69089
102770997	chr14:102770997:C:T	8.30826e-21	-0.530396	-0.742165
102771171	chr14:102771171:T:C	1.87635e-20	0.717117	-1.17502
102771386	chr14:102771386:C:T	3.55565e-21	-2.12127	-4.62281e-10
102771441	chr14:102771441:G:A	6.04475e-19	3.0854	-0.0708459
102771502	chr14:102771502:G:A	8.47708e-21	-4.44502e-10	-1.25244
102771615	chr14:102771615:G:A	1.35335e-21	-1.81577	-1.27146
102771863	chr14:102771863:C:T	8.01452e-21	-4.44502e-10	-1.30856
102772086	chr14:102772086:T:C	6.72382e-21	-4.44502e-10	-1.48415
102772121	chr14:102772121:A:G	1.2764e-21	-1.6938	-1.45197
102772597	chr14:102772597:C:G	5.68252e-19	4.43583	-1.48308
102772689	chr14:102772689:G:A	1.07831e-18	4.59765	-1.00431
102772839	chr14:102772839:G:A	6.90956e-21	-4.44502e-10	-1.4569
102773293	chr14:102773293:C:T	4.27197e-19	4.12064	-1.4532
102773842	chr14:102773842:T:C	1.53524e-20	0.810707	-1.46925
102774970	chr14:102774970:C:T	7.26105e-21	-4.44502e-10	-1.40729
102775462	chr14:102775462:T:C	4.27198e-20	1.73825	-1.3734
102775681	chr14:102775681:G:A	1.56296e-20	-4.44502e-10	-0.640647
102776388	chr14:102776388:C:T	4.10116e-20	1.77015	-1.44611
102777345	chr14:102777345:G:A	1.64839e-20	-4.44502e-10	-0.587426
102777952	chr14:102777952:G:A	3.57901e-20	1.63663	-1.44877
102778005	chr14:102778005:C:T	6.72364e-21	-4.44502e-10	-1.48418
102778321	chr14:102778321:C:A	2.35021e-20	-4.44502e-10	-0.232721
102778503	chr14:102778503:T:C	3.16029e-19	1.95842	0.407606
102778995	chr14:102778995:TAAG:T	1.03797e-20	-4.44502e-10	-1.04996
102780133	chr14:102780133:A:G	4.91538e-20	1.68977	-1.18462
102780906	chr14:102780906:G:C	9.07398e-21	-4.44502e-10	-1.1844
102781175	chr14:102781175:AG:A	5.27474e-20	1.58861	-1.01291
102781507	chr14:102781507:C:A	1.19689e-19	2.7421	-1.34701
102781721	chr14:102781721:G:T	7.30732e-21	-4.44502e-10	-1.40094
102782394	chr14:102782394:C:T	8.23611e-21	-4.44502e-10	-1.28128
102782617	chr14:102782617:C:T	7.87902e-21	0.124211	-1.44982
102782622	chr14:102782622:A:T	7.78911e-21	0.112441	-1.44953
102782642	chr14:102782642:A:G	3.15045e-21	-2.24227	-4.62281e-10
102783049	chr14:102783049:C:T	6.84916e-21	-4.44502e-10	-1.46569
102783081	chr14:102783081:C:T	3.79089e-21	-2.05721	-4.62281e-10
102783147	chr14:102783147:G:A	7.2165e-21	-4.44502e-10	-1.41344
102783212	chr14:102783212:C:G	7.02106e-21	-4.44502e-10	-1.4409
102783339	chr14:102783339:T:C	1.19216e-19	2.87366	-1.48254
102783880	chr14:102783880:C:G	8.43817e-21	-4.44502e-10	-1.25705
102784189	chr14:102784189:C:T	8.44999e-21	-4.44502e-10	-1.25565
102784666	chr14:102784666:C:T	2.20139e-21	-1.12309	-1.47763
102785925	chr14:102785925:G:A	3.11862e-21	-1.96071	-0.291709
102785933	chr14:102785933:G:A	1.70149e-21	-1.38251	-1.4758
102786151	chr14:102786151:A:G	4.21375e-21	-1.95146	-4.62281e-10
102786337	chr14:102786337:T:C	7.71994e-21	-4.44502e-10	-1.346
102786405	chr14:102786405:G:T	1.35616e-20	-4.44502e-10	-0.782572
102786690	chr14:102786690:A:T	6.32696e-21	-0.0736704	-1.47132
102787971	chr14:102787971:C:G	9.42552e-21	-4.44502e-10	-1.14639
102788084	chr14:102788084:T:C	4.28667e-19	3.12982	-0.458951
102788672	chr14:102788672:C:T	7.82523e-21	-4.44502e-10	-1.33246
102788927	chr14:102788927:C:T	1.28418e-20	-4.44502e-10	-0.837104
102789124	chr14:102789124:T:C	1.22811e-19	2.35994	-0.939105
102789439	chr14:102789439:A:C	6.97912e-21	-4.44502e-10	-1.44689
102789862	chr14:102789862:C:G	1.06569e-21	-1.92066	-1.40552
102789942	chr14:102789942:C:G	6.86371e-21	-4.44502e-10	-1.46356
102790540	chr14:102790540:G:A	1.29554e-19	1.80649	-0.332198
102790752	chr14:102790752:CTG:C	9.42456e-21	-4.44502e-10	-1.14649
102790886	chr14:102790886:C:G	4.43443e-21	-1.90041	-4.62281e-10
102791104	chr14:102791104:C:T	6.8685e-21	-4.44502e-10	-1.46287
102791903	chr14:102791903:C:A	6.79803e-21	-4.44502e-10	-1.47318
102792866	chr14:102792866:A:G	6.72463e-21	-4.44502e-10	-1.48403
102792954	chr14:102792954:C:T	8.8912e-21	-4.44502e-10	-1.20475
102793010	chr14:102793010:A:T	1.55529e-20	-4.44502e-10	-0.645563
102793214	chr14:102793214:C:T	5.78558e-21	-1.63444	-4.62281e-10
102793706	chr14:102793706:T:C	1.04153e-20	-4.44502e-10	-1.04654
102794802	chr14:102794802:CT:C	3.22407e-21	-2.21917	-4.62281e-10
102794963	chr14:102794963:T:C	1.48955e-19	2.58419	-0.970359
102795398	chr14:102795398:A:G	1.59668e-19	2.62496	-0.94168
102795938	chr14:102795938:C:T	7.46221e-21	-4.44502e-10	-1.37996
102796683	chr14:102796683:G:A	2.04363e-19	2.4023	-0.472211
102796686	chr14:102796686:A:G	6.72888e-21	-4.44502e-10	-1.4834
102796737	chr14:102796737:C:T	1.37135e-20	-0.771433	-4.62281e-10
102797124	chr14:102797124:T:C	7.43298e-21	-4.44502e-10	-1.38388
102797672	chr14:102797672:T:C	1.43158e-18	4.29189	-0.415165
102797886	chr14:102797886:C:T	3.92558e-21	-2.0223	-4.62281e-10
102797986	chr14:102797986:C:T	2.02981e-21	-1.24585	-1.43603
102798285	chr14:102798285:G:A	2.54639e-20	-4.44502e-10	-0.152551
102798705	chr14:102798705:G:C	7.54617e-21	-4.44502e-10	-1.36877
102799329	chr14:102799329:G:A	3.73836e-21	-1.82279	-0.248379
102799507	chr14:102799507:A:G	1.5589e-19	2.25881	-0.599466
102799530	chr14:102799530:A:T	2.36633e-21	-1.1869	-1.34157
102799549	chr14:102799549:C:T	1.19775e-20	-0.906783	-4.62281e-10
102799740	chr14:102799740:C:T	2.35174e-21	-1.20145	-1.33321
102800045	chr14:102800045:G:A	4.08851e-19	3.81637	-1.19283
102800745	chr14:102800745:A:G	1.05018e-20	-4.44502e-10	-1.03827
102801066	chr14:102801066:T:C	1.7928e-19	2.36709	-0.567951
102801121	chr14:102801121:G:A	7.03411e-21	-4.44502e-10	-1.43904
102801235	chr14:102801235:A:G	6.72717e-21	-4.44502e-10	-1.48366
102801772	chr14:102801772:G:A	9.53686e-21	-4.44502e-10	-1.13465
102802048	chr14:102802048:G:A	1.73962e-19	2.61265	-0.843621
102802074	chr14:102802074:G:T	1.33371e-19	2.25577	-0.752447
102802608	chr14:102802608:C:T	2.1014e-20	-4.44502e-10	-0.344623
102803012	chr14:102803012:T:A	1.25794e-20	-0.857753	-4.62281e-10
102803418	chr14:102803418:C:A	1.19451e-19	2.03903	-0.645936
102803940	chr14:102803940:G:A	1.38819e-20	-4.44502e-10	-0.759222
102804563	chr14:102804563:C:T	7.47832e-21	-4.44502e-10	-1.3778
102804672	chr14:102804672:C:T	6.77968e-21	-4.44502e-10	-1.47588
102805154	chr14:102805154:C:G	6.83313e-21	-4.44502e-10	-1.46803
102805204	chr14:102805204:C:G	7.52548e-20	2.02492	-1.09386
102805263	chr14:102805263:G:A	2.3253e-19	2.70776	-0.648553
102805688	chr14:102805688:G:A	2.11285e-19	2.25495	-0.291546
102805840	chr14:102805840:G:A	1.84404e-19	2.31735	-0.490031
102806156	chr14:102806156:C:T	3.34245e-21	-2.18311	-4.62281e-10
102806441	chr14:102806441:G:C	6.84238e-21	-4.44502e-10	-1.46668
102806659	chr14:102806659:T:C	9.22796e-21	-1.16757	-4.62281e-10
102806994	chr14:102806994:A:G	1.24051e-20	-4.44502e-10	-0.871706
102807118	chr14:102807118:G:A	2.66894e-19	2.68684	-0.489801
102807339	chr14:102807339:C:T	7.49077e-21	-4.44502e-10	-1.37614
102807507	chr14:102807507:G:A	8.12708e-21	-4.44502e-10	-1.29461
102807821	chr14:102807821:G:A	8.11827e-21	-4.44502e-10	-1.29569
102808701	chr14:102808701:A:G	6.7258e-21	-4.44502e-10	-1.48386
102808931	chr14:102808931:T:C	7.33575e-21	-4.44502e-10	-1.39705
102809593	chr14:102809593:C:T	7.39891e-21	-4.44502e-10	-1.38848
102809633	chr14:102809633:T:C	1.669e-19	2.54634	-0.818756
102809946	chr14:102809946:A:C	7.82458e-21	-4.44502e-10	-1.33254
102810225	chr14:102810225:G:T	6.91798e-21	-4.44502e-10	-1.45569
102810241	chr14:102810241:G:A	1.30943e-20	-0.817637	-4.62281e-10
102810351	chr14:102810351:T:G	7.5237e-21	-4.44502e-10	-1.37175
102810518	chr14:102810518:A:G	1.16589e-19	2.38364	-1.01479
102810551	chr14:102810551:C:G	1.04391e-20	-4.44502e-10	-1.04426
102810719	chr14:102810719:C:G	8.88333e-21	-4.44502e-10	-1.20563
102811059	chr14:102811059:A:G	1.28347e-20	-0.837659	-4.62281e-10
102811088	chr14:102811088:C:G	7.96728e-21	-4.44502e-10	-1.31447
102811131	chr14:102811131:A:G	6.85045e-21	-4.44502e-10	-1.4655
102811470	chr14:102811470:C:T	7.34152e-21	-4.44502e-10	-1.39627
102811677	chr14:102811677:G:A	1.7206e-19	2.30463	-0.5466
102811788	chr14:102811788:C:A	1.0427e-20	-4.44502e-10	-1.04541
102812914	chr14:102812914:G:A	6.79347e-21	-4.44502e-10	-1.47385
102812915	chr14:102812915:T:C	4.21389e-21	-0.537538	-1.41389
102812966	chr14:102812966:A:G	9.56656e-22	-2.00135	-1.43277
102813457	chr14:102813457:TC:T	8.1602e-21	-4.44502e-10	-1.29054
102814185	chr14:102814185:G:A	6.76924e-21	-4.44502e-10	-1.47742
102814469	chr14:102814469:T:G	4.72493e-21	-1.83696	-4.62281e-10
102814551	chr14:102814551:A:G	1.80614e-20	-4.44502e-10	-0.496036
102814620	chr14:102814620:G:A	9.03484e-21	-4.44502e-10	-1.18872
102814869	chr14:102814869:A:C	6.72569e-21	-4.44502e-10	-1.48388
102814886	chr14:102814886:G:C	6.89954e-21	-4.44502e-10	-1.45836
102815000	chr14:102815000:A:G	6.77119e-21	-4.44502e-10	-1.47713
102815344	chr14:102815344:G:T	6.81363e-21	-4.44502e-10	-1.47089
102815470	chr14:102815470:G:C	9.91357e-21	-4.44502e-10	-1.09591
102815552	chr14:102815552:T:A	1.38028e-20	-4.44502e-10	-0.764937
102816265	chr14:102816265:C:G	2.97953e-19	2.75211	-0.444983
102816682	chr14:102816682:G:A	1.87354e-18	4.61293	-0.467158
102816936	chr14:102816936:C:T	2.07544e-19	2.30835	-0.362816
102817372	chr14:102817372:T:C	1.71101e-20	-0.550141	-4.62281e-10
102817663	chr14:102817663:A:G	1.30299e-20	-4.44502e-10	-0.822562
102817711	chr14:102817711:A:G	6.72337e-21	-4.44502e-10	-1.48422
102817939	chr14:102817939:A:G	1.24423e-21	-1.96494	-1.20635
102818506	chr14:102818506:G:A	8.07056e-21	-4.44502e-10	-1.30159
102818613	chr14:102818613:T:C	1.05168e-20	-4.44502e-10	-1.03683
102818949	chr14:102818949:T:G	7.56173e-21	-4.44502e-10	-1.36671
102820265	chr14:102820265:T:C	2.30266e-20	-0.253162	-4.62281e-10
102820738	chr14:102820738:C:T	9.28236e-21	-4.44502e-10	-1.16169
102821038	chr14:102821038:T:C	4.64659e-21	-1.85368	-4.62281e-10
102821796	chr14:102821796:C:T	7.07004e-21	-4.44502e-10	-1.43394
102821832	chr14:102821832:G:A	8.69716e-22	-2.05351	-1.47589
102822748	chr14:102822748:G:C	5.70885e-21	-1.64779	-4.62281e-10
102822754	chr14:102822754:C:T	1.37832e-20	-4.44502e-10	-0.76636
102823660	chr14:102823660:G:A	7.03554e-21	-4.44502e-10	-1.43884
102823883	chr14:102823883:G:GCC	3.98111e-19	2.88877	-0.291853
102823925	chr14:102823925:G:C	2.40744e-21	-1.02787	-1.48337
102824340	chr14:102824340:G:C	1.08149e-20	-4.44502e-10	-1.00888
102824388	chr14:102824388:A:G	1.23361e-20	-4.44502e-10	-0.877282
102824601	chr14:102824601:G:T	4.95723e-19	3.4592	-0.64299
102824694	chr14:102824694:G:A	3.30449e-21	-0.770866	-1.42366
102825149	chr14:102825149:G:A	2.13319e-20	-4.44502e-10	-0.329606
102825187	chr14:102825187:G:A	6.72817e-21	-4.44502e-10	-1.48351
102825361	chr14:102825361:A:G	1.06586e-19	-2.18906	3.46821
102825551	chr14:102825551:T:C	7.18906e-21	-4.44502e-10	-1.41725
102825773	chr14:102825773:T:C	6.724e-20	-2.15531	2.97376
102825810	chr14:102825810:A:G	1.12382e-20	-0.970497	-4.62281e-10
102825854	chr14:102825854:G:A	1.58711e-21	-1.67245	-1.25545
102827379	chr14:102827379:C:T	6.40248e-20	-2.10638	2.87584
102827508	chr14:102827508:T:C	2.76504e-20	-1.96189	1.89172
102827941	chr14:102827941:C:T	4.34763e-21	-1.92018	-4.62281e-10
102828602	chr14:102828602:G:A	8.70499e-21	-4.44502e-10	-1.22591
102828737	chr14:102828737:G:A	7.94357e-21	-1.31745	-4.62281e-10
102829473	chr14:102829473:C:G	7.26303e-21	-4.44502e-10	-1.40701
102830348	chr14:102830348:G:A	6.87248e-21	-4.44502e-10	-1.46229
102830778	chr14:102830778:T:C	6.93495e-21	-4.44502e-10	-1.45324
102831847	chr14:102831847:C:T	1.00299e-20	-4.44502e-10	-1.08424
102831993	chr14:102831993:G:C	7.97431e-21	-4.44502e-10	-1.31359
102832139	chr14:102832139:CATG:C	1.77244e-21	-1.5788	-1.23866
102832155	chr14:102832155:A:G	8.35946e-21	-4.44502e-10	-1.26642
102832359	chr14:102832359:C:T	1.70094e-21	-1.61698	-1.24165
102832400	chr14:102832400:G:A	6.78627e-21	-4.44502e-10	-1.47491
102832545	chr14:102832545:G:A	7.02221e-21	-4.44502e-10	-1.44073
102833043	chr14:102833043:C:A	6.78535e-21	-4.44502e-10	-1.47504
102833379	chr14:102833379:T:C	1.27876e-19	-2.07319	3.53444
102834265	chr14:102834265:A:G	8.42019e-21	-4.44502e-10	-1.25918
102834553	chr14:102834553:G:T	7.02964e-21	-4.44502e-10	-1.43968
102834719	chr14:102834719:C:T	1.70168e-21	-1.52388	-1.33432
102834735	chr14:102834735:C:T	8.87504e-20	-2.0628	3.15881
102834863	chr14:102834863:A:C	3.64417e-20	-2.02374	2.22965
102834884	chr14:102834884:CAAA:C	6.98988e-21	-4.44502e-10	-1.44535
102835181	chr14:102835181:G:A	7.08333e-21	-4.44502e-10	-1.43207
102835351	chr14:102835351:C:T	7.08012e-21	-4.44502e-10	-1.43252
102836220	chr14:102836220:C:G	1.70853e-20	-4.44502e-10	-0.55159
102836616	chr14:102836616:G:A	2.195e-20	-4.44502e-10	-0.301042
102836974	chr14:102836974:A:T	1.04255e-19	-2.09224	3.34927
102837434	chr14:102837434:C:T	1.65806e-20	-0.581576	-4.62281e-10
102838107	chr14:102838107:G:A	7.76483e-21	-4.44502e-10	-1.34021
102838740	chr14:102838740:G:T	7.29591e-21	-1.57107	0.168574
102838986	chr14:102838986:C:T	8.27689e-21	-4.44502e-10	-1.27634
102839072	chr14:102839072:C:G	1.36425e-20	-4.44502e-10	-0.776624
102839219	chr14:102839219:T:C	4.94794e-21	-0.638515	-1.15233
102839732	chr14:102839732:T:C	2.12838e-20	-4.44502e-10	-0.331866
102839769	chr14:102839769:A:T	1.09914e-19	-2.09448	3.40437
102840681	chr14:102840681:A:C	6.73671e-21	-4.44502e-10	-1.48224
102841175	chr14:102841175:G:C	7.04803e-21	-4.44502e-10	-1.43706
102841318	chr14:102841318:G:C	8.30028e-20	-1.31967	2.34873
102841441	chr14:102841441:A:G	1.42719e-21	-1.73708	-1.29702
102841696	chr14:102841696:G:T	1.9319e-20	-4.44502e-10	-0.428721
102842444	chr14:102842444:A:G	4.62053e-21	-1.8593	-4.62281e-10
102842762	chr14:102842762:A:C	8.52155e-21	-0.967271	-0.279942
102843054	chr14:102843054:T:C	1.0349e-21	-2.06585	-1.28966
102843285	chr14:102843285:G:A	1.01492e-19	-2.15824	3.38842
102843304	chr14:102843304:TAGAA:T	7.20924e-21	-4.44502e-10	-1.41445
102843406	chr14:102843406:C:T	1.72182e-21	-1.54985	-1.29658
102843671	chr14:102843671:G:A	9.59682e-21	-4.44502e-10	-1.12838
102844211	chr14:102844211:A:G	2.22306e-17	6.61941	-4.62281e-10
102845043	chr14:102845043:G:A	5.17359e-21	-1.74624	-4.62281e-10
102845221	chr14:102845221:G:A	7.35548e-21	-4.44502e-10	-1.39437
102846103	chr14:102846103:G:A	1.20961e-20	-4.44502e-10	-0.896929
102846396	chr14:102846396:A:T	6.7954e-21	-4.44502e-10	-1.47357
102847567	chr14:102847567:T:G	3.37047e-21	-2.17476	-4.62281e-10
102847881	chr14:102847881:T:G	3.16303e-21	-2.23828	-4.62281e-10
102848929	chr14:102848929:G:C	6.99646e-21	-4.44502e-10	-1.44441
102849591	chr14:102849591:T:G	7.81027e-21	-4.44502e-10	-1.33437
102849915	chr14:102849915:T:C	9.74153e-21	-4.44502e-10	-1.11341
102851014	chr14:102851014:G:A	6.88664e-21	-4.44502e-10	-1.46023
102851837	chr14:102851837:T:C	4.5508e-21	-1.87451	-4.62281e-10
102852441	chr14:102852441:C:G	3.89404e-21	-0.632001	-1.39836
102852812	chr14:102852812:C:T	3.24364e-21	-2.21312	-4.62281e-10
102852874	chr14:102852874:A:C	4.52783e-21	-1.87957	-4.62281e-10
102852974	chr14:102852974:A:T	5.47954e-21	-1.68879	-4.62281e-10
102854191	chr14:102854191:A:G	4.27838e-21	-1.93624	-4.62281e-10
102854268	chr14:102854268:G:A	6.77642e-21	-4.44502e-10	-1.47636
102854554	chr14:102854554:G:A	9.31527e-21	-4.44502e-10	-1.15816
102854614	chr14:102854614:C:T	2.62097e-20	-4.44502e-10	-0.123682
102854624	chr14:102854624:G:A	1.68505e-19	-1.48081	3.21796
102854651	chr14:102854651:C:T	1.31249e-20	-1.28231	0.467013
102855266	chr14:102855266:G:A	1.09053e-19	-2.17502	3.47705
102855985	chr14:102855985:G:A	4.94434e-21	-0.392671	-1.3989
102856134	chr14:102856134:C:T	1.12931e-19	-2.17782	3.51478
102856365	chr14:102856365:T:C	4.4892e-21	-0.458792	-1.42934
102856542	chr14:102856542:T:C	4.34174e-21	-1.92154	-4.62281e-10
102856798	chr14:102856798:T:G	1.84984e-20	-4.44502e-10	-0.472127
102857111	chr14:102857111:A:G	1.96801e-21	-1.25477	-1.45802
102857120	chr14:102857120:G:T	3.64443e-21	-0.698973	-1.39764
102857129	chr14:102857129:C:T	1.64382e-20	-4.44502e-10	-0.590201
102857182	chr14:102857182:C:G	3.27629e-21	-2.2031	-4.62281e-10
102857578	chr14:102857578:C:T	1.54778e-21	-1.5119	-1.44109
102857610	chr14:102857610:T:C	1.47546e-19	-2.1582	3.76252
102858176	chr14:102858176:C:T	7.20197e-21	-4.44502e-10	-1.41546
102858256	chr14:102858256:A:G	6.73002e-21	-4.44502e-10	-1.48323
102858527	chr14:102858527:TATA:T	8.81584e-21	-1.75202	0.538754
102858702	chr14:102858702:CAT:C	1.03316e-20	-1.0546	-4.62281e-10
102859833	chr14:102859833:T:G	7.00666e-21	-4.44502e-10	-1.44295
102860135	chr14:102860135:G:A	7.48999e-21	-4.44502e-10	-1.37624
102860443	chr14:102860443:T:C	8.23473e-21	-2.12641	0.844959
102860461	chr14:102860461:G:C	5.99883e-20	-0.932157	1.6365
102860599	chr14:102860599:G:C	7.11589e-20	-0.843399	1.7185
102860645	chr14:102860645:A:G	6.73312e-21	-4.44502e-10	-1.48277
102861588	chr14:102861588:G:A	9.69485e-21	-4.44502e-10	-1.11822
102861821	chr14:102861821:C:T	1.53391e-21	-1.60115	-1.36084
102862011	chr14:102862011:T:G	1.09362e-20	-0.997736	-4.62281e-10
102862200	chr14:102862200:A:T	1.81285e-20	-4.44502e-10	-0.492325
102862569	chr14:102862569:G:C	9.26376e-21	-4.44502e-10	-1.1637
102863205	chr14:102863205:G:A	2.85262e-17	6.86877	-4.62281e-10
102863499	chr14:102863499:A:G	3.23112e-21	-2.21698	-4.62281e-10
102863681	chr14:102863681:C:T	2.81269e-20	-4.44502e-10	-0.0530847
102864026	chr14:102864026:T:G	9.67888e-21	-4.44502e-10	-1.11986
102864272	chr14:102864272:T:C	2.06012e-19	-2.20763	4.14575
102864296	chr14:102864296:C:G	4.537e-21	-0.402858	-1.47469
102864326	chr14:102864326:T:A	3.7128e-21	-2.07803	-4.62281e-10
102864405	chr14:102864405:C:T	8.96374e-21	-4.44502e-10	-1.19662
102864423	chr14:102864423:C:T	9.21865e-21	-4.44502e-10	-1.16858
102864440	chr14:102864440:G:A	6.73259e-21	-4.44502e-10	-1.48285
102864561	chr14:102864561:A:T	9.67737e-21	0.348996	-1.46902
102864584	chr14:102864584:C:T	6.77722e-21	-4.44502e-10	-1.47624
102864643	chr14:102864643:C:T	5.04116e-21	-0.400104	-1.37207
102864938	chr14:102864938:G:A	1.33494e-21	-1.8067	-1.29422
102865253	chr14:102865253:A:T	1.06189e-20	-2.19723	1.17005
102865271	chr14:102865271:C:T	3.27049e-21	-2.20602	0.00114508
102865720	chr14:102865720:G:C	7.4861e-21	-4.44502e-10	-1.37676
102866071	chr14:102866071:A:G	1.27249e-21	-1.96927	-1.17956
102866080	chr14:102866080:G:A	5.33304e-21	-0.268342	-1.44755
102866277	chr14:102866277:G:A	8.92644e-21	-4.44502e-10	-1.20079
102866420	chr14:102866420:A:T	7.10945e-21	-4.44502e-10	-1.42839
102866820	chr14:102866820:G:A	9.72114e-21	-4.44502e-10	-1.11551
102866918	chr14:102866918:T:A	9.18372e-22	-2.21118	-1.26378
102867031	chr14:102867031:G:A	2.28183e-20	-4.44502e-10	-0.262248
102867938	chr14:102867938:C:T	8.83671e-21	-4.44502e-10	-1.2109
102868170	chr14:102868170:T:C	6.75511e-21	-4.44502e-10	-1.47951
102868235	chr14:102868235:A:C	8.20772e-22	-2.15978	-1.42754
102868267	chr14:102868267:C:G	9.26823e-21	-4.44502e-10	-1.16322
102868905	chr14:102868905:T:C	9.73914e-20	-2.20173	3.39066
102869003	chr14:102869003:C:A	1.46126e-17	6.19983	-4.62281e-10
102869613	chr14:102869613:C:T	9.73689e-22	-2.20394	-1.21254
102869737	chr14:102869737:C:T	1.02974e-20	-4.44502e-10	-1.05792
102869914	chr14:102869914:A:G	8.01438e-21	-4.44502e-10	-1.30857
102870490	chr14:102870490:C:T	1.13829e-20	-4.44502e-10	-0.957695
102870625	chr14:102870625:G:A	7.60146e-21	-4.44502e-10	-1.36147
102870700	chr14:102870700:C:T	6.8462e-21	-4.44502e-10	-1.46612
102870916	chr14:102870916:T:C	1.98488e-20	-2.09454	1.69287
102870921	chr14:102870921:C:T	6.66969e-21	-0.0740232	-1.41821
102871202	chr14:102871202:G:T	6.72351e-21	-4.44502e-10	-1.4842
102871731	chr14:102871731:A:G	3.21672e-21	-2.22145	-4.62281e-10
102871771	chr14:102871771:G:A	1.68522e-20	-4.44502e-10	-0.565331
102871980	chr14:102871980:T:G	6.73328e-21	-4.44502e-10	-1.48275
102872747	chr14:102872747:A:G	5.05375e-21	-1.76968	-4.62281e-10
102873509	chr14:102873509:A:G	1.46502e-21	-1.99888	-1.00906
102873589	chr14:102873589:G:A	9.57882e-21	-4.44502e-10	-1.13026
102873785	chr14:102873785:G:A	1.01175e-20	-4.44502e-10	-1.07555
102874127	chr14:102874127:TGGAG:T	9.60137e-21	-4.44502e-10	-1.12791
102874417	chr14:102874417:C:T	1.02561e-20	-4.44502e-10	-1.06194
102874719	chr14:102874719:T:C	1.01959e-19	-2.20859	3.44335
102875141	chr14:102875141:T:G	5.06938e-21	-0.38207	-1.38452
102875712	chr14:102875712:T:C	9.40037e-20	-2.20329	3.35681
102876770	chr14:102876770:G:A	8.19856e-21	-1.4615	0.175648
102877003	chr14:102877003:C:T	7.41869e-21	-4.44502e-10	-1.38581
102877013	chr14:102877013:G:T	1.23423e-20	-4.44502e-10	-0.876778
102877970	chr14:102877970:C:A	9.81043e-20	-2.20626	3.40248
102878177	chr14:102878177:G:T	4.06799e-21	-0.600291	-1.38637
102878538	chr14:102878538:G:T	9.14882e-21	-4.44502e-10	-1.17619
102878579	chr14:102878579:G:A	9.25928e-21	-4.44502e-10	-1.16419
102878948	chr14:102878948:G:A	7.12697e-21	-4.44502e-10	-1.42592
102879130	chr14:102879130:G:A	4.26286e-20	-2.06915	2.43186
102879487	chr14:102879487:G:C	6.82848e-21	-4.44502e-10	-1.46871
102879559	chr14:102879559:G:A	8.01493e-21	-4.44502e-10	-1.3085
102879623	chr14:102879623:G:A	6.79279e-21	-4.44502e-10	-1.47395
102879694	chr14:102879694:A:G	2.59281e-20	-4.44502e-10	-0.134484
102879867	chr14:102879867:A:G	1.05635e-20	-4.44502e-10	-1.03241
102879963	chr14:102879963:A:G	4.93099e-21	-0.404532	-1.38974
102880279	chr14:102880279:A:G	1.62053e-19	-2.15042	3.84853
102880451	chr14:102880451:A:G	7.71931e-21	-4.44502e-10	-1.34609
102880491	chr14:102880491:T:C	1.02853e-19	-2.20994	3.45343
102880502	chr14:102880502:T:A	1.21194e-21	-2.03254	-1.16504
102881402	chr14:102881402:A:C	1.00507e-21	-2.11802	-1.26674
102881475	chr14:102881475:A:G	8.28681e-21	-4.44502e-10	-1.27515
102881653	chr14:102881653:G:A	7.5328e-21	-4.44502e-10	-1.37054
102881711	chr14:102881711:C:T	7.56431e-21	-4.44502e-10	-1.36637
102881758	chr14:102881758:C:T	9.56092e-21	-4.44502e-10	-1.13213
102881824	chr14:102881824:A:G	1.46463e-20	-4.44502e-10	-0.705622
102881858	chr14:102881858:G:A	8.08171e-21	-4.44502e-10	-1.30021
102882218	chr14:102882218:A:G	1.09898e-20	-4.44502e-10	-0.992846
102882365	chr14:102882365:G:T	1.68477e-20	-4.44502e-10	-0.565595
102882416	chr14:102882416:G:A	6.95203e-21	-4.44502e-10	-1.45078
102882839	chr14:102882839:G:A	1.34768e-19	-2.15261	3.66635
102883201	chr14:102883201:T:C	9.84942e-21	-4.44502e-10	-1.1024
102883290	chr14:102883290:T:G	6.72829e-21	-4.44502e-10	-1.48349
102883860	chr14:102883860:C:G	1.37905e-21	-1.81103	-1.25739
102884074	chr14:102884074:A:G	3.1692e-21	-2.23633	-4.62281e-10
102884157	chr14:102884157:G:T	1.23017e-20	-4.44502e-10	-0.880072
102884164	chr14:102884164:TCA:T	1.22956e-20	-4.44502e-10	-0.880567
102884253	chr14:102884253:C:A	3.62532e-21	-2.10187	-4.62281e-10
102885192	chr14:102885192:C:T	2.40268e-20	-0.00413195	-0.206509
102885315	chr14:102885315:CAA:C	8.74178e-21	-4.44502e-10	-1.2217
102885493	chr14:102885493:C:T	1.01201e-20	-1.74867	0.673383
102885594	chr14:102885594:G:A	6.74596e-21	-4.44502e-10	-1.48087
102885827	chr14:102885827:G:T	1.49825e-21	-2.02683	-0.958686
102886346	chr14:102886346:C:T	1.22292e-21	-1.95755	-1.23102
102886625	chr14:102886625:G:A	7.23427e-21	-4.44502e-10	-1.41098
102886735	chr14:102886735:A:C	3.80947e-21	-0.661063	-1.39126
102886764	chr14:102886764:A:G	1.37471e-21	-1.74266	-1.32891
102886943	chr14:102886943:CT:C	9.5211e-19	3.46887	-4.62281e-10
102887847	chr14:102887847:G:A	9.97061e-20	-2.21261	3.42502
102889748	chr14:102889748:T:C	8.04633e-21	-4.44502e-10	-1.30459
102889980	chr14:102889980:G:A	4.98774e-21	-1.78283	-4.62281e-10
102890402	chr14:102890402:TTC:T	8.3271e-21	-4.44502e-10	-1.2703
102890973	chr14:102890973:C:T	8.18079e-20	-2.22296	3.23752
102893155	chr14:102893155:G:A	1.17344e-19	-1.52843	2.90373
102893208	chr14:102893208:C:G	1.10575e-19	1.31588	-4.62281e-10
102893308	chr14:102893308:T:G	1.8766e-20	-4.44502e-10	-0.457762
102893514	chr14:102893514:C:T	9.67477e-21	-4.44502e-10	-1.12029
102893663	chr14:102893663:A:G	4.38557e-21	-1.2366	-0.674896
102893860	chr14:102893860:A:G	9.62229e-21	-4.44502e-10	-1.12573
102894103	chr14:102894103:G:A	1.24095e-21	-1.78524	-1.38869
102895354	chr14:102895354:C:T	3.67136e-21	-0.711275	-1.37797
102895399	chr14:102895399:G:A	4.43026e-20	-2.06974	2.47098
102895555	chr14:102895555:A:G	9.65818e-21	-4.44502e-10	-1.12201
102895600	chr14:102895600:T:C	3.68365e-20	-2.10209	2.31877
102895630	chr14:102895630:TAGAC:T	3.17602e-21	-2.23418	-4.62281e-10
102895693	chr14:102895693:A:G	9.33231e-21	-4.44502e-10	-1.15633
102895867	chr14:102895867:G:A	3.16153e-21	-2.23875	-4.62281e-10
102895970	chr14:102895970:C:T	6.84686e-21	-4.44502e-10	-1.46602
102895983	chr14:102895983:T:C	9.34521e-21	-4.44502e-10	-1.15495
102896011	chr14:102896011:G:A	7.03407e-21	-4.44502e-10	-1.43905
102896387	chr14:102896387:A:G	4.97147e-21	-0.38281	-1.40329
102896466	chr14:102896466:TAAATG:T	9.07481e-21	-4.44502e-10	-1.18431
102896557	chr14:102896557:A:G	1.01534e-20	-4.44502e-10	-1.072
102897468	chr14:102897468:T:G	3.64596e-21	-2.09619	-4.62281e-10
102898848	chr14:102898848:A:G	1.62405e-19	1.70028	-4.62281e-10
102899352	chr14:102899352:G:A	7.82223e-21	-4.44502e-10	-1.33284
102899359	chr14:102899359:C:T	1.34457e-20	-4.44502e-10	-0.791155
102899637	chr14:102899637:G:A	9.1607e-21	-4.44502e-10	-1.17489
102899653	chr14:102899653:A:G	1.47073e-21	-1.988	-1.01605
102899656	chr14:102899656:C:T	1.92742e-20	-4.44502e-10	-0.431044
102900361	chr14:102900361:C:T	1.08006e-21	-1.95864	-1.35415
102900381	chr14:102900381:A:G	2.19605e-21	-1.29861	-1.30454
102900429	chr14:102900429:C:T	1.00559e-20	-1.08165	-4.62281e-10
102900457	chr14:102900457:C:T	2.04362e-20	-4.44502e-10	-0.372505
102900491	chr14:102900491:A:G	9.87086e-21	-1.10022	-4.62281e-10
102900681	chr14:102900681:G:A	6.93486e-21	-4.44502e-10	-1.45325
102900845	chr14:102900845:C:T	5.80351e-21	-1.63135	-4.62281e-10
102901268	chr14:102901268:TC:T	9.06345e-21	-4.44502e-10	-1.18556
102901581	chr14:102901581:C:T	2.70992e-20	-4.44502e-10	-0.0903075
102901610	chr14:102901610:G:A	6.74591e-21	-4.44502e-10	-1.48087
102901877	chr14:102901877:C:T	7.18051e-21	-4.44502e-10	-1.41844
102901933	chr14:102901933:T:C	6.73686e-21	-4.44502e-10	-1.48222
102902251	chr14:102902251:G:C	9.61001e-21	-4.44502e-10	-1.12701
102902537	chr14:102902537:G:GAGACC	8.53664e-21	-4.44502e-10	-1.24544
102903150	chr14:102903150:G:A	9.3576e-21	-4.44502e-10	-1.15362
102903404	chr14:102903404:C:T	8.87613e-21	-4.44502e-10	-1.20645
102903782	chr14:102903782:C:T	9.53772e-21	-2.02027	0.885709
102903826	chr14:102903826:C:T	1.56826e-19	-2.24295	3.90827
102904011	chr14:102904011:G:A	1.70954e-20	-4.44502e-10	-0.551003
102904753	chr14:102904753:T:C	1.00515e-21	-2.01254	-1.37213
102904910	chr14:102904910:G:A	3.26059e-21	-2.18276	-0.0251428
102904973	chr14:102904973:G:A	6.75203e-21	-4.44502e-10	-1.47997
102905075	chr14:102905075:G:A	7.93541e-22	-2.16327	-1.45779
102905914	chr14:102905914:C:T	9.65113e-21	-4.44502e-10	-1.12274
102906853	chr14:102906853:G:A	6.85378e-21	-4.44502e-10	-1.46501
102907097	chr14:102907097:C:G	1.05305e-21	-1.9848	-1.35332
102907402	chr14:102907402:TCA:T	4.07299e-21	-0.6356	-1.34983
102907708	chr14:102907708:C:T	1.77488e-20	-4.44502e-10	-0.513493
102907983	chr14:102907983:A:C	6.72394e-21	-4.44502e-10	-1.48414
102908105	chr14:102908105:C:T	1.09008e-20	-1.00097	-4.62281e-10
102908132	chr14:102908132:T:C	1.29011e-20	-4.44502e-10	-0.8325
102908547	chr14:102908547:T:C	1.2393e-21	-2.20502	-0.970241
102909057	chr14:102909057:G:T	7.54025e-21	-4.44502e-10	-1.36956
102909109	chr14:102909109:T:G	7.40953e-21	-4.44502e-10	-1.38704
102909177	chr14:102909177:C:T	9.22556e-21	-4.44502e-10	-1.16783
102909203	chr14:102909203:A:G	2.28722e-21	-1.71634	-0.846132
102909257	chr14:102909257:T:A	2.31295e-19	1.22459	0.829294
102909859	chr14:102909859:CTGG:C	6.97184e-21	-4.44502e-10	-1.44793
102910223	chr14:102910223:G:A	1.34023e-20	-4.44502e-10	-0.794387
102910491	chr14:102910491:G:A	7.57486e-22	-2.23968	-1.42788
102910984	chr14:102910984:G:A	2.31638e-21	-1.78666	-0.763145
102911012	chr14:102911012:C:T	3.65963e-21	-2.09245	-4.62281e-10
102911017	chr14:102911017:T:G	1.21755e-21	-1.70926	-1.48371
102911125	chr14:102911125:A:G	1.35502e-20	-4.44502e-10	-0.78341
102911140	chr14:102911140:A:G	2.47855e-20	-0.179552	-4.62281e-10
102911383	chr14:102911383:T:C	6.98334e-21	-4.44502e-10	-1.44628
102911405	chr14:102911405:A:T	1.19338e-20	-4.44502e-10	-0.910439
102911661	chr14:102911661:C:T	8.37018e-21	-4.44502e-10	-1.26514
102911689	chr14:102911689:G:A	6.73765e-21	-4.44502e-10	-1.4821
102912296	chr14:102912296:C:A	6.73839e-21	-4.44502e-10	-1.48199
102912497	chr14:102912497:G:A	1.6854e-20	-4.44502e-10	-0.565223
102912806	chr14:102912806:G:A	8.02105e-21	-4.44502e-10	-1.30774
102912888	chr14:102912888:T:C	7.69723e-20	-2.2113	3.16493
102913312	chr14:102913312:T:G	1.29561e-21	-2.09434	-1.0365
102913826	chr14:102913826:C:T	2.83268e-21	-1.16496	-1.18362
102913859	chr14:102913859:C:T	8.15741e-21	-1.29088	-4.62281e-10
102913871	chr14:102913871:T:A	2.53429e-21	-1.86032	-0.599579
102914106	chr14:102914106:C:T	9.24426e-21	-4.44502e-10	-1.16581
102914452	chr14:102914452:G:A	8.59949e-21	-4.44502e-10	-1.23811
102914779	chr14:102914779:C:T	8.83376e-21	-4.44502e-10	-1.21123
102914816	chr14:102914816:G:A	1.4492e-20	-4.44502e-10	-0.716216
102914933	chr14:102914933:G:A	7.20356e-21	-4.44502e-10	-1.41524
102914968	chr14:102914968:G:A	9.60349e-21	-4.44502e-10	-1.12768
102915503	chr14:102915503:G:A	7.28411e-21	-4.44502e-10	-1.40412
102915701	chr14:102915701:A:C	1.02946e-21	-2.02082	-1.33996
102915747	chr14:102915747:G:A	2.40155e-21	-1.87391	-0.639786
102916416	chr14:102916416:G:A	1.26375e-20	-4.44502e-10	-0.853145
102916863	chr14:102916863:C:T	7.28555e-20	-2.16475	3.06341
102916892	chr14:102916892:C:T	5.28788e-20	-4.44502e-10	0.578191
102917027	chr14:102917027:C:T	1.29686e-20	-0.827278	-4.62281e-10
102917194	chr14:102917194:C:T	3.33569e-21	-2.18513	-4.62281e-10
102917234	chr14:102917234:CAT:C	1.8918e-20	-4.44502e-10	-0.449699
102917244	chr14:102917244:C:T	9.86067e-21	-0.767919	-0.333338
102918069	chr14:102918069:C:T	1.32693e-20	-4.44502e-10	-0.804356
102918535	chr14:102918535:C:G	1.20899e-20	-4.44502e-10	-0.897442
102918736	chr14:102918736:A:G	1.18081e-21	-1.73957	-1.48404
102918863	chr14:102918863:A:G	7.44467e-21	-4.44502e-10	-1.38231
102918905	chr14:102918905:A:G	4.81784e-21	-0.804067	-1.01342
102919297	chr14:102919297:A:G	5.8358e-21	-2.23734	0.611538
102920169	chr14:102920169:C:G	6.73792e-21	-4.44502e-10	-1.48206
102920677	chr14:102920677:C:T	1.55754e-20	-4.44502e-10	-0.644119
102920751	chr14:102920751:C:T	4.5809e-21	-0.526089	-1.34183
102921395	chr14:102921395:G:A	7.12203e-20	-2.24261	3.11858
102921584	chr14:102921584:C:T	6.74958e-21	-4.44502e-10	-1.48033
102922113	chr14:102922113:A:G	6.87339e-21	-4.44502e-10	-1.46215
102922443	chr14:102922443:A:T	1.43069e-20	-2.03105	1.30198
102922458	chr14:102922458:C:T	4.56354e-21	-1.87171	-4.62281e-10
102922615	chr14:102922615:C:T	1.34164e-21	-1.69969	-1.39623
102922644	chr14:102922644:C:T	7.25118e-21	-4.44502e-10	-1.40865
102923252	chr14:102923252:C:T	9.22879e-21	-4.44502e-10	-1.16748
102923895	chr14:102923895:G:C	7.86729e-21	-4.44502e-10	-1.3271
102923937	chr14:102923937:G:A	8.53789e-21	-4.44502e-10	-1.2453
102924260	chr14:102924260:G:A	7.20176e-21	-4.44502e-10	-1.41549
102924370	chr14:102924370:G:A	6.7329e-21	-4.44502e-10	-1.4828
102924695	chr14:102924695:A:G	6.73098e-21	-4.44502e-10	-1.48309
102924804	chr14:102924804:A:G	7.5199e-21	-4.44502e-10	-1.37226
102925361	chr14:102925361:C:A	3.6861e-20	-1.95072	2.16806
102925406	chr14:102925406:A:G	3.09811e-20	-1.99361	2.03718
102925619	chr14:102925619:G:A	9.85545e-21	-4.44502e-10	-1.10179
102925648	chr14:102925648:C:T	1.0507e-21	-1.89017	-1.45018
102926502	chr14:102926502:T:C	4.53154e-21	-1.54384	-0.334909
102926525	chr14:102926525:A:G	7.83578e-21	-4.44502e-10	-1.33111
102926824	chr14:102926824:G:A	1.34554e-21	-1.76163	-1.33139
102927127	chr14:102927127:C:T	9.21603e-21	-4.44502e-10	-1.16887
102927257	chr14:102927257:T:G	1.97644e-21	-2.19989	-0.50862
102928142	chr14:102928142:C:T	1.99146e-20	-4.44502e-10	-0.398356
102928416	chr14:102928416:T:C	1.83057e-20	-4.44502e-10	-0.482596
102928786	chr14:102928786:C:T	7.5973e-21	-4.44502e-10	-1.36202
102929781	chr14:102929781:C:T	7.29634e-21	-4.44502e-10	-1.40244
102930369	chr14:102930369:C:G	5.05713e-21	-2.24011	0.471093
102930783	chr14:102930783:T:C	7.17382e-22	-2.24052	-1.48143
102930813	chr14:102930813:T:C	1.34636e-20	-4.44502e-10	-0.789818
102931215	chr14:102931215:G:A	8.24853e-21	-4.44502e-10	-1.27978
102931578	chr14:102931578:T:TTTTC	9.46243e-21	-4.44502e-10	-1.14248
102931695	chr14:102931695:GGA:G	6.93344e-21	-4.44502e-10	-1.45346
102931697	chr14:102931697:A:G	4.10579e-20	-1.9389	2.26408
102931910	chr14:102931910:T:C	5.9567e-20	-4.44502e-10	0.697291
102932218	chr14:102932218:C:T	6.91639e-21	-4.44502e-10	-1.45592
102932344	chr14:102932344:G:A	7.01615e-21	-4.44502e-10	-1.4416
102932554	chr14:102932554:C:T	7.61687e-22	-2.20495	-1.45708
102932665	chr14:102932665:T:C	1.11829e-20	-4.44502e-10	-0.975424
102933558	chr14:102933558:T:C	1.98995e-20	-4.44502e-10	-0.399118
102933666	chr14:102933666:T:C	3.33439e-21	-2.18552	-4.62281e-10
102934013	chr14:102934013:C:T	5.57303e-21	-0.773622	-0.89825
102934242	chr14:102934242:C:T	9.66554e-21	-4.44502e-10	-1.12124
102934270	chr14:102934270:T:C	1.11761e-19	-4.44502e-10	1.32655
102934391	chr14:102934391:G:A	8.02601e-21	-4.44502e-10	-1.30712
102934568	chr14:102934568:C:T	5.96235e-21	-1.00293	-0.601416
102934658	chr14:102934658:C:T	2.2082e-20	-4.44502e-10	-0.295048
102934739	chr14:102934739:C:T	2.49129e-20	-4.44502e-10	-0.174425
102935007	chr14:102935007:C:G	1.80227e-18	3.90584	0.201148
102935372	chr14:102935372:AG:A	5.58528e-21	-0.496271	-1.1734
102935515	chr14:102935515:T:C	6.1468e-21	-1.57388	-4.62281e-10
102935516	chr14:102935516:A:G	6.11631e-21	-1.57885	-4.62281e-10
102935517	chr14:102935517:T:C	6.44548e-21	-1.52643	-4.62281e-10
102935587	chr14:102935587:T:C	3.6982e-21	-2.08196	-4.62281e-10
102935745	chr14:102935745:G:A	1.67945e-20	-4.44502e-10	-0.568757
102935814	chr14:102935814:A:G	3.34641e-21	-2.18192	-4.62281e-10
102936262	chr14:102936262:G:A	9.26141e-21	-4.44502e-10	-1.16395
102936679	chr14:102936679:G:C	6.72415e-21	-4.44502e-10	-1.48411
102936768	chr14:102936768:G:A	8.70877e-21	-4.44502e-10	-1.22548
102937205	chr14:102937205:G:A	9.28374e-21	-4.44502e-10	-1.16155
102937528	chr14:102937528:C:T	4.18553e-21	-1.95818	-4.62281e-10
102937716	chr14:102937716:A:G	2.52816e-20	-4.44502e-10	-0.159736
102937822	chr14:102937822:A:G	8.57918e-22	-2.1032	-1.43985
102938588	chr14:102938588:T:C	7.09401e-21	-4.44502e-10	-1.43056
102938732	chr14:102938732:A:G	2.9e-20	-4.44502e-10	-0.0225149
102938946	chr14:102938946:T:C	6.88591e-21	-0.648917	-0.811416
102939181	chr14:102939181:C:T	3.22852e-21	-2.21779	-4.62281e-10
102939183	chr14:102939183:C:T	9.4013e-21	-1.14896	-4.62281e-10
102939515	chr14:102939515:G:C	1.05307e-20	-1.65552	0.620013
102939592	chr14:102939592:T:C	4.10144e-21	-1.97847	-4.62281e-10
102939738	chr14:102939738:G:A	5.76416e-21	-0.647075	-0.991077
102939832	chr14:102939832:C:T	2.30014e-20	-4.44502e-10	-0.254255
102940031	chr14:102940031:C:T	4.55824e-20	1.24131	-0.811603
102940538	chr14:102940538:A:T	6.94588e-21	-4.44502e-10	-1.45166
102940914	chr14:102940914:G:A	1.11459e-20	-4.44502e-10	-0.978737
102941091	chr14:102941091:CACG:C	2.81526e-20	-4.44502e-10	-0.0521696
102941113	chr14:102941113:T:C	7.08533e-21	-4.44502e-10	-1.43178
102941144	chr14:102941144:C:T	7.86997e-21	-4.44502e-10	-1.32676
102941584	chr14:102941584:T:C	9.96282e-21	-4.44502e-10	-1.09095
102942023	chr14:102942023:A:G	6.75997e-21	-4.44502e-10	-1.47879
102942054	chr14:102942054:T:C	2.4074e-20	-4.44502e-10	-0.208677
102942213	chr14:102942213:G:A	6.29084e-21	-0.772083	-0.778633
102942476	chr14:102942476:C:T	4.81447e-21	-1.81819	-4.62281e-10
102942563	chr14:102942563:A:G	4.07398e-21	-2.06856	0.0833683
102942793	chr14:102942793:G:A	1.89504e-20	-4.44502e-10	-0.447984
102942905	chr14:102942905:G:T	2.10657e-20	-4.44502e-10	-0.342165
102943054	chr14:102943054:G:A	6.7535e-21	-4.44502e-10	-1.47975
102943093	chr14:102943093:G:A	6.76941e-21	-4.44502e-10	-1.4774
102943326	chr14:102943326:C:G	1.03234e-21	-2.01196	-1.34602
102943382	chr14:102943382:C:T	2.27362e-20	-4.44502e-10	-0.265852
102943778	chr14:102943778:C:G	6.96756e-21	-4.44502e-10	-1.44855
102944068	chr14:102944068:G:A	6.8392e-21	-4.44502e-10	-1.46714
102944258	chr14:102944258:G:A	1.9778e-20	-4.44502e-10	-0.405241
102944639	chr14:102944639:G:A	8.93395e-22	-2.18522	-1.31732
102944667	chr14:102944667:A:G	1.05753e-21	-1.95482	-1.37905
102944728	chr14:102944728:G:A	6.85973e-21	-4.44502e-10	-1.46414
102945023	chr14:102945023:G:A	7.6041e-21	-4.44502e-10	-1.36112
102945420	chr14:102945420:G:A	9.42955e-21	-4.44502e-10	-1.14596
102945474	chr14:102945474:T:C	1.03497e-20	-4.44502e-10	-1.05285
102945498	chr14:102945498:C:T	9.27263e-22	-2.03196	-1.43337
102945520	chr14:102945520:C:T	2.28541e-21	-1.40699	-1.15627
102945764	chr14:102945764:C:T	1.42984e-21	-1.95302	-1.07923
102945931	chr14:102945931:T:C	1.55955e-21	-2.12907	-0.816343
102946214	chr14:102946214:A:G	7.56242e-21	-4.44502e-10	-1.36662
102946726	chr14:102946726:C:T	7.81553e-21	-4.44502e-10	-1.3337
102947117	chr14:102947117:T:C	1.86827e-21	-1.53536	-1.22943
102947156	chr14:102947156:A:T	1.93609e-20	-4.44502e-10	-0.426554
102947197	chr14:102947197:T:C	6.92207e-21	-1.4551	-4.62281e-10
102947232	chr14:102947232:C:T	1.6877e-20	-4.44502e-10	-0.563857
102947426	chr14:102947426:C:T	9.56966e-21	-4.44502e-10	-1.13121
102947842	chr14:102947842:G:A	5.21766e-20	-2.01532	2.58014
102947878	chr14:102947878:C:T	2.8936e-20	-4.44502e-10	-0.0247241
102947956	chr14:102947956:G:A	6.31385e-21	-0.79095	-0.756116
102948082	chr14:102948082:G:A	1.53323e-19	-4.44502e-10	1.64274
102948905	chr14:102948905:G:A	9.00001e-21	-4.44502e-10	-1.19259
102948910	chr14:102948910:A:G	1.67775e-21	-1.64892	-1.22344
102949068	chr14:102949068:C:G	1.2849e-20	-4.44502e-10	-0.836543
102949080	chr14:102949080:G:A	6.79235e-21	-4.44502e-10	-1.47401
102949340	chr14:102949340:C:T	9.16587e-21	-4.44502e-10	-1.17432
102949377	chr14:102949377:A:G	2.86107e-20	-4.44502e-10	-0.0360288
102949759	chr14:102949759:G:A	4.31374e-20	0.427791	-0.0532107
102950317	chr14:102950317:C:T	1.95736e-20	-4.44502e-10	-0.415629
102950502	chr14:102950502:C:T	6.72568e-21	-4.44502e-10	-1.48388
102950802	chr14:102950802:T:C	8.9778e-21	-4.44502e-10	-1.19506
102950885	chr14:102950885:G:A	1.94029e-20	-4.44502e-10	-0.424391
102952236	chr14:102952236:G:A	4.41792e-21	-1.90414	-4.62281e-10
102952373	chr14:102952373:T:C	7.16057e-21	-4.44502e-10	-1.42122
102952429	chr14:102952429:G:A	7.99041e-21	-4.44502e-10	-1.31157
102953576	chr14:102953576:G:A	3.15352e-21	-2.24129	-4.62281e-10
102953899	chr14:102953899:G:A	7.32736e-21	-4.44502e-10	-1.3982
102954761	chr14:102954761:C:A	9.34119e-21	-4.44502e-10	-1.15538
102955214	chr14:102955214:G:A	6.8272e-21	-4.44502e-10	-1.4689
102955280	chr14:102955280:G:A	7.98782e-21	-4.44502e-10	-1.31189
102955495	chr14:102955495:G:A	2.14902e-20	-4.44502e-10	-0.322214
102956174	chr14:102956174:A:G	2.31796e-20	-4.44502e-10	-0.246537
102956492	chr14:102956492:G:A	1.06202e-20	-0.337458	-0.6896
102956633	chr14:102956633:C:T	3.70388e-20	-4.44502e-10	0.222154
102956736	chr14:102956736:G:A	1.04026e-20	-0.35507	-0.692682
102957057	chr14:102957057:C:T	9.77723e-21	-4.44502e-10	-1.10976
102957391	chr14:102957391:TA:T	9.29519e-21	-4.44502e-10	-1.16031
102957646	chr14:102957646:T:C	9.67954e-21	-4.44502e-10	-1.1198
102957748	chr14:102957748:T:C	9.61794e-21	-4.44502e-10	-1.12618
102957771	chr14:102957771:G:A	2.66474e-20	-4.44502e-10	-0.10712
102958003	chr14:102958003:C:T	2.66191e-20	-4.44502e-10	-0.108183
102958100	chr14:102958100:T:C	6.72912e-21	-4.44502e-10	-1.48337
102958517	chr14:102958517:A:G	1.66317e-21	-1.71456	-1.16652
102958560	chr14:102958560:A:G	1.11899e-21	-1.86894	-1.40844
102958579	chr14:102958579:C:T	7.23737e-21	-4.44502e-10	-1.41055
102958782	chr14:102958782:G:A	7.58796e-21	-1.13966	-0.223587
102958888	chr14:102958888:G:A	5.29421e-20	-4.44502e-10	0.579387
102959155	chr14:102959155:G:A	1.08982e-20	-1.00121	-4.62281e-10
102959857	chr14:102959857:AAAAG:A	6.95656e-21	-4.44502e-10	-1.45013
102960071	chr14:102960071:G:A	1.91235e-20	-4.44502e-10	-0.438895
102960081	chr14:102960081:C:A	1.0712e-21	-1.90731	-1.41372
102960136	chr14:102960136:C:T	1.33598e-21	-1.62312	-1.47703
102960324	chr14:102960324:A:G	9.94796e-21	-4.44502e-10	-1.09244
102960386	chr14:102960386:G:A	1.77503e-20	-4.44502e-10	-0.513407
102960797	chr14:102960797:A:G	6.76186e-21	-4.44502e-10	-1.47851
102960927	chr14:102960927:G:A	2.69764e-20	-4.44502e-10	-0.0948482
102961218	chr14:102961218:T:C	1.823e-20	-0.440126	-0.0466147
102961492	chr14:102961492:G:A	1.79213e-20	-4.44502e-10	-0.503818
102961609	chr14:102961609:G:A	8.72367e-21	-4.44502e-10	-1.22377
102961668	chr14:102961668:T:C	8.3745e-21	-4.44502e-10	-1.26462
102961832	chr14:102961832:C:T	3.28538e-21	-2.20033	-4.62281e-10
102962354	chr14:102962354:A:T	2.23304e-20	-0.283862	-4.62281e-10
102962715	chr14:102962715:T:A	8.44161e-22	-2.08846	-1.47076
102962716	chr14:102962716:G:A	6.96793e-21	-4.44502e-10	-1.44849
102963435	chr14:102963435:G:A	1.07698e-19	1.28952	-4.62281e-10
102963449	chr14:102963449:T:C	2.03974e-21	-1.6206	-1.05639
102963488	chr14:102963488:A:G	1.05364e-21	-1.89421	-1.44335
102963522	chr14:102963522:C:T	7.80139e-21	-4.44502e-10	-1.33551
102963892	chr14:102963892:C:T	1.74124e-20	-4.44502e-10	-0.53263
102964307	chr14:102964307:G:A	3.39585e-21	-2.16726	-4.62281e-10
102964858	chr14:102964858:T:A	3.93993e-20	-4.44502e-10	0.283938
102965135	chr14:102965135:C:T	6.77494e-21	-4.44502e-10	-1.47658
102965533	chr14:102965533:T:C	5.02701e-21	-1.05628	-0.718702
102965743	chr14:102965743:G:A	7.67496e-21	-4.44502e-10	-1.35185
102965833	chr14:102965833:G:A	6.76449e-21	-4.44502e-10	-1.47812
102965932	chr14:102965932:G:A	7.81282e-21	-4.44502e-10	-1.33405
102965954	chr14:102965954:C:T	7.14642e-21	-4.44502e-10	-1.4232
102965977	chr14:102965977:C:T	2.22637e-20	-4.44502e-10	-0.286854
102966140	chr14:102966140:G:A	1.32315e-19	-4.44502e-10	1.49538
102966522	chr14:102966522:C:T	7.0323e-21	-4.44502e-10	-1.4393
102966926	chr14:102966926:C:T	1.47899e-20	-0.451773	-0.244094
102966946	chr14:102966946:G:A	1.77236e-20	-4.44502e-10	-0.514916
102966949	chr14:102966949:C:T	3.15847e-21	-2.23972	-4.62281e-10
102966986	chr14:102966986:C:A	9.34406e-21	-4.44502e-10	-1.15507
102967020	chr14:102967020:G:A	7.03524e-21	-4.44502e-10	-1.43888
102967215	chr14:102967215:C:T	7.79645e-21	-4.44502e-10	-1.33614
102967559	chr14:102967559:C:T	1.72786e-20	-4.44502e-10	-0.540341
102967650	chr14:102967650:G:A	8.97231e-22	-2.05009	-1.44816
102967736	chr14:102967736:C:G	4.58696e-21	-1.86659	-4.62281e-10
102967815	chr14:102967815:G:A	1.82464e-20	-4.44502e-10	-0.485841
102968139	chr14:102968139:C:CTGG	3.8118e-20	-4.44502e-10	0.250876
102968193	chr14:102968193:T:A	3.76226e-20	-4.44502e-10	0.237794
102968916	chr14:102968916:G:T	7.24396e-21	-4.44502e-10	-1.40964
102969083	chr14:102969083:C:T	6.84865e-21	-4.44502e-10	-1.46576
102969508	chr14:102969508:C:T	2.21529e-20	-4.44502e-10	-0.291841
102969567	chr14:102969567:C:T	6.74366e-21	-4.44502e-10	-1.48121
102969589	chr14:102969589:C:T	2.27032e-20	-4.44502e-10	-0.267303
102969782	chr14:102969782:C:T	7.32345e-21	-4.44502e-10	-1.39873
102969846	chr14:102969846:G:C	1.71246e-20	-0.244138	-0.305158
102970344	chr14:102970344:A:G	1.06919e-20	-4.44502e-10	-1.02033
102971138	chr14:102971138:C:T	8.55609e-21	-4.44502e-10	-1.24317
102971208	chr14:102971208:G:C	3.18698e-21	-2.23074	-4.62281e-10
102971293	chr14:102971293:G:A	9.92513e-22	-1.95184	-1.44549
102972460	chr14:102972460:G:A	2.43973e-20	-4.44502e-10	-0.195339
102972568	chr14:102972568:A:G	4.32041e-21	-1.0124	-0.914063
102972602	chr14:102972602:C:T	6.18154e-21	-0.409895	-1.15835
102972855	chr14:102972855:C:T	3.40716e-21	-2.16393	-4.62281e-10
102973073	chr14:102973073:C:T	7.58577e-21	-4.44502e-10	-1.36354
102973453	chr14:102973453:T:C	6.74229e-21	-4.44502e-10	-1.48141
102973559	chr14:102973559:G:C	1.06327e-20	-4.44502e-10	-1.02588
102973756	chr14:102973756:C:T	6.87446e-21	-4.44502e-10	-1.462
102973945	chr14:102973945:G:T	4.23566e-20	-4.44502e-10	0.356314
102974821	chr14:102974821:C:T	8.67688e-21	-4.44502e-10	-1.22915
102975518	chr14:102975518:C:T	6.7437e-21	-4.44502e-10	-1.4812
102975872	chr14:102975872:G:A	8.20202e-20	1.01715	-4.62281e-10
102976303	chr14:102976303:T:TC	6.90223e-21	-4.44502e-10	-1.45797
102976382	chr14:102976382:C:T	9.73549e-21	-4.44502e-10	-1.11403
102976658	chr14:102976658:T:C	9.13318e-21	-1.1779	-4.62281e-10
102976895	chr14:102976895:A:G	1.31545e-21	-2.22833	-0.887297
102977015	chr14:102977015:C:T	2.47743e-20	-0.180005	-4.62281e-10
102977168	chr14:102977168:C:A	3.24429e-21	-1.18134	-1.03158
102977196	chr14:102977196:G:A	2.89608e-21	-0.884198	-1.44225
102977224	chr14:102977224:A:G	6.54054e-21	-0.0361521	-1.47564
102977824	chr14:102977824:G:C	7.04414e-21	-0.217897	-1.21972
102977956	chr14:102977956:A:G	5.07831e-21	-0.863047	-0.901786
102978959	chr14:102978959:G:A	6.18284e-20	-1.82845	2.563
102979572	chr14:102979572:C:T	3.28629e-21	-2.20005	-4.62281e-10
102980018	chr14:102980018:T:A	1.08741e-20	-4.44502e-10	-1.00343
102980277	chr14:102980277:G:A	6.83938e-21	-4.44502e-10	-1.46711
102981045	chr14:102981045:G:A	1.27384e-20	-4.44502e-10	-0.845192
102981272	chr14:102981272:G:T	2.11839e-20	-4.44502e-10	-0.336569
102981348	chr14:102981348:C:T	7.39e-21	-4.44502e-10	-1.38968
102981636	chr14:102981636:C:T	1.18513e-20	-0.917378	-4.62281e-10
102981750	chr14:102981750:C:G	7.32248e-21	-4.44502e-10	-1.39886
102982202	chr14:102982202:G:T	1.27482e-21	-1.9096	-1.23741
102982606	chr14:102982606:T:C	1.04523e-20	-4.44502e-10	-1.04299
102982695	chr14:102982695:T:A	5.32274e-21	-0.816722	-0.901101
102982865	chr14:102982865:T:C	9.52352e-20	-4.44502e-10	1.16654
102982984	chr14:102982984:A:G	1.9328e-20	-4.44502e-10	-0.428257
102983159	chr14:102983159:G:A	7.22164e-21	-4.44502e-10	-1.41273
102983201	chr14:102983201:C:T	5.27667e-21	-1.98711	0.260596
102983318	chr14:102983318:A:G	7.12014e-21	-4.44502e-10	-1.42688
102983436	chr14:102983436:C:T	1.34797e-20	-1.91391	1.12528
102984329	chr14:102984329:A:G	6.94472e-21	-4.44502e-10	-1.45183
102984358	chr14:102984358:A:G	5.30383e-21	-0.73974	-0.981643
102984621	chr14:102984621:G:A	3.2041e-21	-2.22538	-4.62281e-10
102985459	chr14:102985459:G:A	1.15436e-20	-4.44502e-10	-0.943677
102985482	chr14:102985482:C:G	6.79286e-21	-4.44502e-10	-1.47394
102985755	chr14:102985755:GAA:G	4.1162e-21	-1.97488	-4.62281e-10
102985772	chr14:102985772:G:T	1.0939e-20	-4.44502e-10	-0.99748
102985956	chr14:102985956:G:A	8.1771e-22	-2.1893	-1.40176
102986128	chr14:102986128:CCT:C	7.69159e-22	-2.2102	-1.44207
102986183	chr14:102986183:C:G	1.40167e-19	-4.44502e-10	1.55302
102986634	chr14:102986634:G:C	7.51815e-21	-4.44502e-10	-1.37249
102986730	chr14:102986730:T:C	1.32243e-21	-1.88179	-1.22855
102987018	chr14:102987018:C:T	7.71201e-21	-4.44502e-10	-1.34703
102987055	chr14:102987055:G:A	8.64365e-21	-4.44502e-10	-1.23299
102987056	chr14:102987056:T:C	7.45913e-21	-2.2384	0.858025
102987716	chr14:102987716:A:G	3.57697e-21	-1.12601	-0.989289
102987991	chr14:102987991:G:A	3.05914e-21	-1.18024	-1.09144
102988671	chr14:102988671:G:A	3.11254e-21	-1.18	-1.07437
102988762	chr14:102988762:G:A	3.23752e-21	-2.215	-4.62281e-10
102988793	chr14:102988793:G:T	8.38689e-21	-4.44502e-10	-1.26314
102988823	chr14:102988823:A:C	2.736e-20	-4.44502e-10	-0.0807283
102989012	chr14:102989012:C:T	5.5107e-21	-0.736888	-0.946231
102989485	chr14:102989485:T:A	7.32248e-21	-4.44502e-10	-1.39886
102989812	chr14:102989812:T:A	6.77741e-21	-4.44502e-10	-1.47622
102990040	chr14:102990040:C:T	7.53228e-21	-4.44502e-10	-1.37061
102990119	chr14:102990119:G:A	8.0871e-21	-1.29954	-4.62281e-10
102990268	chr14:102990268:A:G	7.8806e-21	-4.44502e-10	-1.32541
102990365	chr14:102990365:C:T	1.72418e-21	-2.19567	-0.649391
102990449	chr14:102990449:C:T	8.80862e-21	-4.44502e-10	-1.21408
102991119	chr14:102991119:G:GA	4.63773e-21	-1.85559	-4.62281e-10
102991140	chr14:102991140:A:T	9.24754e-21	-4.44502e-10	-1.16545
102991374	chr14:102991374:C:T	6.77607e-21	-4.44502e-10	-1.47641
102991787	chr14:102991787:G:C	5.42108e-21	-1.69952	-4.62281e-10
102991940	chr14:102991940:T:C	4.96852e-21	-0.821101	-0.965588
102991989	chr14:102991989:T:C	7.94774e-21	-4.44502e-10	-1.31692
102992472	chr14:102992472:G:A	7.14886e-21	-4.44502e-10	-1.42286
102993430	chr14:102993430:A:G	6.72569e-21	-4.44502e-10	-1.48388
102993860	chr14:102993860:T:G	3.39793e-21	-1.134	-1.03264
102993878	chr14:102993878:C:T	1.36191e-21	-2.22448	-0.856442
102993933	chr14:102993933:TGGTTTGGGAATGGAAG:T	1.02887e-19	-4.44502e-10	1.24382
102994614	chr14:102994614:C:T	6.72562e-21	-4.44502e-10	-1.48389
102994624	chr14:102994624:A:C	7.30981e-21	-4.44502e-10	-1.40059
102994784	chr14:102994784:C:T	7.22578e-21	-4.44502e-10	-1.41216
102994876	chr14:102994876:T:C	7.27069e-21	-4.44502e-10	-1.40596
102994970	chr14:102994970:G:A	6.44305e-21	-1.52681	-4.62281e-10
102995178	chr14:102995178:TC:T	6.73474e-21	-4.44502e-10	-1.48253
102995229	chr14:102995229:C:T	2.01616e-21	-1.246	-1.44262
102995343	chr14:102995343:T:C	6.73388e-21	-4.44502e-10	-1.48266
102995526	chr14:102995526:T:C	6.72446e-21	-4.44502e-10	-1.48406
102995540	chr14:102995540:C:A	6.72331e-21	-4.44502e-10	-1.48423
102995595	chr14:102995595:G:C	1.40372e-21	-2.22605	-0.824634
102995614	chr14:102995614:G:A	1.34799e-21	-2.22651	-0.864686
102995648	chr14:102995648:C:A	6.75029e-21	-4.44502e-10	-1.48023
102995870	chr14:102995870:C:A	8.07239e-21	-4.44502e-10	-1.30136
102996011	chr14:102996011:A:G	9.12776e-21	-4.44502e-10	-1.17849
102996017	chr14:102996017:G:A	1.17667e-20	-0.924538	-4.62281e-10
102996181	chr14:102996181:T:C	3.52442e-21	-2.13009	-4.62281e-10
102996335	chr14:102996335:G:A	3.68405e-20	-1.97832	2.1951
102996699	chr14:102996699:C:T	6.72344e-21	-4.44502e-10	-1.48421
102996765	chr14:102996765:C:T	1.40409e-21	-2.22748	-0.822945
102996799	chr14:102996799:T:G	1.65592e-21	-1.41221	-1.47324
102996888	chr14:102996888:G:C	7.40074e-21	-4.44502e-10	-1.38823
102997224	chr14:102997224:G:A	2.92542e-21	-0.88204	-1.43433
102997262	chr14:102997262:G:A	1.1478e-21	-2.1962	-1.05577
102997572	chr14:102997572:G:C	1.77742e-20	-4.44502e-10	-0.512064
102997612	chr14:102997612:G:A	1.27991e-20	-4.44502e-10	-0.840436
102997657	chr14:102997657:G:A	2.06974e-21	-1.18436	-1.47803
102997818	chr14:102997818:T:C	3.76e-21	-0.861249	-1.20414
102997819	chr14:102997819:A:G	3.23553e-21	-0.879842	-1.33577
102998358	chr14:102998358:A:G	1.4346e-21	-2.21604	-0.812884
102998463	chr14:102998463:A:G	8.06109e-21	-4.44502e-10	-1.30276
102998946	chr14:102998946:G:A	6.87567e-21	-4.44502e-10	-1.46182
102999277	chr14:102999277:G:C	2.3404e-20	-4.44502e-10	-0.236906
102999342	chr14:102999342:C:T	3.66824e-21	-2.0901	-4.62281e-10
102999485	chr14:102999485:C:T	6.91419e-21	-4.44502e-10	-1.45624
102999711	chr14:102999711:G:A	6.75798e-21	-1.47909	-4.62281e-10
102999884	chr14:102999884:C:T	7.26102e-21	-4.44502e-10	-1.40729
103000224	chr14:103000224:G:A	1.32457e-20	-4.44502e-10	-0.806136
103000296	chr14:103000296:C:T	3.45741e-21	-0.731575	-1.41772
103000854	chr14:103000854:C:T	1.53458e-20	-0.649251	-0.00971569
103001217	chr14:103001217:G:A	7.20859e-21	-4.44502e-10	-1.41454
103001265	chr14:103001265:C:T	6.8097e-21	-4.44502e-10	-1.47146
103001607	chr14:103001607:G:A	7.02969e-19	-4.44502e-10	3.1655
103001624	chr14:103001624:C:T	6.80691e-21	-4.44502e-10	-1.47187
103001651	chr14:103001651:A:C	6.7744e-21	-4.44502e-10	-1.47666
103001968	chr14:103001968:T:C	1.27148e-21	-2.23851	-0.911119
103002260	chr14:103002260:C:T	1.46679e-21	-2.21642	-0.790318
103002620	chr14:103002620:T:G	9.07843e-21	-4.44502e-10	-1.18391
103002652	chr14:103002652:C:T	4.5741e-21	-1.8694	-4.62281e-10
103002703	chr14:103002703:C:T	6.998e-21	-4.44502e-10	-1.44419
103002792	chr14:103002792:A:G	7.7597e-21	-4.44502e-10	-1.34087
103002816	chr14:103002816:G:A	1.11198e-20	-4.44502e-10	-0.981083
103002896	chr14:103002896:C:T	4.7618e-21	-1.82918	-4.62281e-10
103003034	chr14:103003034:G:A	7.54235e-22	-2.20724	-1.46463
103003613	chr14:103003613:C:T	5.78755e-21	-1.6341	-4.62281e-10
103004086	chr14:103004086:C:T	6.74405e-21	-4.44502e-10	-1.48115
103004206	chr14:103004206:C:T	6.84161e-21	-4.44502e-10	-1.46679
103004310	chr14:103004310:T:C	3.13545e-21	-0.812249	-1.43479
103004801	chr14:103004801:G:A	3.06214e-21	-0.851158	-1.41954
103004819	chr14:103004819:A:G	6.34398e-21	-0.906939	-0.635366
103004848	chr14:103004848:G:A	6.92699e-21	-4.44502e-10	-1.45439
103004985	chr14:103004985:G:A	3.25768e-21	-2.2088	-4.62281e-10
103005428	chr14:103005428:G:A	1.71485e-19	1.75469	-4.62281e-10
103005815	chr14:103005815:T:A	2.18562e-20	-4.44502e-10	-0.305327
103005841	chr14:103005841:G:A	6.87878e-21	-4.44502e-10	-1.46137
103005847	chr14:103005847:C:T	3.15791e-21	-2.2399	-4.62281e-10
103005912	chr14:103005912:C:T	7.18949e-21	-4.44502e-10	-1.41719
103006113	chr14:103006113:G:C	6.87478e-21	-4.44502e-10	-1.46195
103006606	chr14:103006606:C:T	6.9976e-21	-4.44502e-10	-1.44424
103006702	chr14:103006702:T:C	1.12817e-21	-1.86848	-1.40073
103007134	chr14:103007134:G:A	7.78317e-21	-4.44502e-10	-1.33785
103007499	chr14:103007499:G:A	2.05322e-20	-4.44502e-10	-0.367815
103007630	chr14:103007630:G:A	1.4127e-20	-4.44502e-10	-0.741724
103007861	chr14:103007861:C:T	1.4127e-20	-4.44502e-10	-0.741724
103007954	chr14:103007954:T:G	1.22492e-21	-2.19558	-0.991351
103007964	chr14:103007964:C:T	1.378e-20	-4.44502e-10	-0.766595
103008066	chr14:103008066:C:CT	1.44659e-21	-2.20373	-0.816871
103008139	chr14:103008139:G:A	6.78035e-21	-4.44502e-10	-1.47578
103008241	chr14:103008241:C:T	5.80622e-21	-1.05383	-0.577046
103008865	chr14:103008865:A:C	3.17307e-21	-0.939186	-1.29592
103008876	chr14:103008876:A:G	7.22543e-21	-4.44502e-10	-1.4122
103008891	chr14:103008891:T:C	3.38899e-21	-2.16928	-4.62281e-10
103009137	chr14:103009137:G:A	1.41534e-20	-0.739855	-4.62281e-10
103009283	chr14:103009283:C:T	3.51411e-20	-4.44502e-10	0.169561
103009321	chr14:103009321:A:G	7.74072e-22	-2.16813	-1.47777
103009353	chr14:103009353:C:T	7.1015e-21	-4.44502e-10	-1.4295
103010087	chr14:103010087:A:G	8.57472e-21	-4.44502e-10	-1.24099
103010539	chr14:103010539:G:A	3.67668e-21	-1.04127	-1.04652
103010813	chr14:103010813:C:T	7.13649e-21	-4.44502e-10	-1.42459
103010831	chr14:103010831:A:T	2.32875e-20	-4.44502e-10	-0.241894
103011168	chr14:103011168:T:C	3.17363e-21	-0.803288	-1.43165
103011454	chr14:103011454:T:C	1.34705e-21	-2.20439	-0.887506
103011682	chr14:103011682:T:C	1.13054e-21	-1.88154	-1.38558
103012067	chr14:103012067:G:A	8.4241e-21	-4.44502e-10	-1.25871
103012525	chr14:103012525:C:T	3.33574e-21	-0.758509	-1.42661
103013563	chr14:103013563:T:C	2.10921e-20	-0.486632	0.145722
103013680	chr14:103013680:G:A	3.46459e-21	-2.14722	-4.62281e-10
103013719	chr14:103013719:C:G	8.59323e-22	-2.24309	-1.29833
103013875	chr14:103013875:G:A	6.92356e-21	-4.44502e-10	-1.45488
103014315	chr14:103014315:C:T	7.32456e-21	-4.44502e-10	-1.39858
103014521	chr14:103014521:A:C	6.92346e-21	-4.44502e-10	-1.4549
103014582	chr14:103014582:T:A	5.32289e-21	-1.71779	-4.62281e-10
103014977	chr14:103014977:C:A	7.23164e-21	-4.44502e-10	-1.41135
103015224	chr14:103015224:G:A	1.5013e-20	-4.44502e-10	-0.680896
103015493	chr14:103015493:C:T	1.87222e-19	-4.44502e-10	1.84249
103015866	chr14:103015866:A:G	7.14712e-21	-4.44502e-10	-1.4231
103016104	chr14:103016104:G:A	1.58373e-21	-1.47191	-1.45812
103016444	chr14:103016444:G:A	6.65528e-21	-1.75913	0.264733
103016844	chr14:103016844:G:T	2.13236e-21	-1.61358	-1.01901
103017294	chr14:103017294:G:A	6.9934e-21	-1.44484	-4.62281e-10
103017452	chr14:103017452:G:A	7.12759e-21	-4.44502e-10	-1.42584
103017544	chr14:103017544:C:A	1.27586e-21	-2.20997	-0.936223
103017884	chr14:103017884:T:C	3.27667e-21	-2.20298	-4.62281e-10
103018307	chr14:103018307:G:A	7.06736e-21	-4.44502e-10	-1.43432
103018447	chr14:103018447:G:A	3.28069e-21	-2.20176	-4.62281e-10
103018488	chr14:103018488:T:C	1.21513e-21	-2.2429	-0.952055
103018767	chr14:103018767:T:C	9.06819e-21	-4.44502e-10	-1.18504
103018810	chr14:103018810:A:G	1.35356e-21	-2.14074	-0.946339
103019135	chr14:103019135:T:C	3.28213e-21	-2.20132	-4.62281e-10
103019272	chr14:103019272:C:T	8.39441e-21	-4.44502e-10	-1.26225
103019286	chr14:103019286:C:T	7.15357e-21	-4.44502e-10	-1.4222
103019315	chr14:103019315:A:G	1.23585e-21	-2.24251	-0.935542
103019611	chr14:103019611:C:T	1.99162e-20	-4.44502e-10	-0.39828
103019638	chr14:103019638:C:T	7.71816e-21	-0.127679	-1.21856
103019840	chr14:103019840:C:T	7.09123e-21	-4.44502e-10	-1.43095
103020008	chr14:103020008:C:G	1.42693e-19	-4.44502e-10	1.57089
103020286	chr14:103020286:G:A	7.10482e-21	-4.44502e-10	-1.42904
103020581	chr14:103020581:A:T	1.23697e-21	-2.24312	-0.934025
103021163	chr14:103021163:A:G	7.23164e-21	-4.44502e-10	-1.41135
103021326	chr14:103021326:C:T	7.11535e-21	-4.44502e-10	-1.42756
103021635	chr14:103021635:G:A	2.83662e-21	-0.913221	-1.43398
103021731	chr14:103021731:G:A	2.13866e-21	-1.62231	-1.00732
103021808	chr14:103021808:T:C	8.88275e-21	-4.44502e-10	-1.2057
103021951	chr14:103021951:G:A	2.22186e-20	-4.44502e-10	-0.288879
103022222	chr14:103022222:C:T	3.15904e-21	-2.23954	-4.62281e-10
103022229	chr14:103022229:C:G	7.42358e-21	-4.44502e-10	-1.38515
103022372	chr14:103022372:G:C	7.4847e-21	-4.44502e-10	-1.37695
103022759	chr14:103022759:G:A	3.21861e-21	-2.22086	-4.62281e-10
103023693	chr14:103023693:A:C	2.03829e-20	-4.44502e-10	-0.375113
103024548	chr14:103024548:T:C	6.76761e-21	-4.44502e-10	-1.47766
103024555	chr14:103024555:A:G	2.14387e-21	-1.56661	-1.06059
103024640	chr14:103024640:A:C	7.2688e-21	-4.44502e-10	-1.40622
103024713	chr14:103024713:T:C	1.18392e-21	-1.82014	-1.40084
103025153	chr14:103025153:A:G	7.3328e-21	-4.44502e-10	-1.39745
103025291	chr14:103025291:G:T	1.36231e-21	-2.16246	-0.918165
103025448	chr14:103025448:T:C	3.72216e-21	-2.07551	-4.62281e-10
103025583	chr14:103025583:C:T	9.60293e-21	-4.44502e-10	-1.12774
103025937	chr14:103025937:C:T	6.9482e-21	-4.44502e-10	-1.45133
103025995	chr14:103025995:G:A	2.22406e-20	-4.44502e-10	-0.287891
103026082	chr14:103026082:T:C	6.96304e-21	-4.44502e-10	-1.44919
103026099	chr14:103026099:C:T	4.15931e-21	-0.577102	-1.38736
103026498	chr14:103026498:C:T	9.88431e-21	-4.44502e-10	-1.09886
103026723	chr14:103026723:C:T	3.31498e-19	2.41381	-4.62281e-10
103026909	chr14:103026909:G:A	7.19271e-21	-4.44502e-10	-1.41674
103027531	chr14:103027531:C:T	7.20903e-22	-2.24023	-1.47683
103028037	chr14:103028037:G:C	7.90436e-21	-4.44502e-10	-1.3224
103028275	chr14:103028275:G:A	8.34519e-21	-0.15184	-1.11629
103029358	chr14:103029358:G:A	3.15946e-21	-2.23941	-4.62281e-10
103029444	chr14:103029444:G:C	1.28005e-20	-4.44502e-10	-0.84033
103029551	chr14:103029551:A:G	7.54839e-21	-4.44502e-10	-1.36848
103029599	chr14:103029599:G:A	1.35681e-21	-2.06757	-1.01711
103029626	chr14:103029626:A:G	8.11543e-21	-1.20348	-0.0925639
103029638	chr14:103029638:C:T	7.27161e-21	-4.44502e-10	-1.40583
103030471	chr14:103030471:G:A	3.16651e-21	-2.23718	-4.62281e-10
103031078	chr14:103031078:T:C	1.36852e-20	-4.44502e-10	-0.773494
103031277	chr14:103031277:A:C	2.03187e-20	-4.44502e-10	-0.378271
103032538	chr14:103032538:A:AC	1.05973e-20	-4.44502e-10	-1.02921
103032540	chr14:103032540:A:C	9.02684e-22	-2.0126	-1.47959
103032579	chr14:103032579:T:C	4.18669e-21	-0.532978	-1.42492
103032866	chr14:103032866:C:T	9.11379e-21	-4.44502e-10	-1.18002
103032913	chr14:103032913:G:A	7.10135e-21	-4.44502e-10	-1.42953
103032934	chr14:103032934:A:T	5.68071e-21	-0.597591	-1.05514
103033094	chr14:103033094:G:A	7.91208e-20	0.981165	-4.62281e-10
103033275	chr14:103033275:G:A	1.19032e-21	-1.90966	-1.30593
103033283	chr14:103033283:G:A	7.08513e-21	-4.44502e-10	-1.43181
103033763	chr14:103033763:C:T	4.32192e-21	-0.547505	-1.37861
103034493	chr14:103034493:G:A	6.81572e-21	-4.44502e-10	-1.47058
103034646	chr14:103034646:C:T	1.42199e-20	-4.44502e-10	-0.735166
103034783	chr14:103034783:G:A	4.40489e-21	-0.499486	-1.40761
103034889	chr14:103034889:C:T	6.72334e-21	-4.44502e-10	-1.48423
103035349	chr14:103035349:G:A	6.82451e-21	-4.44502e-10	-1.46929
103035578	chr14:103035578:T:C	1.52999e-20	-0.661963	-4.62281e-10
103035615	chr14:103035615:T:C	4.57774e-21	-0.466025	-1.40258
103035954	chr14:103035954:C:A	7.24324e-21	-4.44502e-10	-1.40974
103035971	chr14:103035971:A:G	4.10755e-21	-0.58036	-1.39663
103036454	chr14:103036454:C:T	7.36026e-21	-4.44502e-10	-1.39372
103036967	chr14:103036967:C:T	1.01403e-20	-4.44502e-10	-1.07329
103037059	chr14:103037059:T:C	6.92762e-21	-4.44502e-10	-1.45429
103037089	chr14:103037089:TCA:T	1.27533e-21	-1.74524	-1.40136
103037090	chr14:103037090:CAGACTTTT:C	6.86697e-21	-4.44502e-10	-1.46309
103037750	chr14:103037750:G:A	1.52762e-20	-0.663515	-4.62281e-10
103037898	chr14:103037898:G:A	1.19751e-20	-4.44502e-10	-0.906978
103038077	chr14:103038077:C:T	7.09593e-21	-4.44502e-10	-1.43029
103038207	chr14:103038207:T:G	6.74369e-21	-4.44502e-10	-1.4812
103038395	chr14:103038395:G:A	7.02263e-21	-4.44502e-10	-1.44067
103039068	chr14:103039068:T:C	5.06109e-21	-1.76823	-4.62281e-10
103039108	chr14:103039108:C:T	1.27691e-20	-4.44502e-10	-0.84278
103039320	chr14:103039320:A:G	7.58169e-22	-2.18307	-1.48359
103039474	chr14:103039474:A:G	9.347e-21	-4.44502e-10	-1.15476
103039760	chr14:103039760:T:C	6.7326e-21	-4.44502e-10	-1.48285
103039930	chr14:103039930:T:C	1.08007e-19	-4.44502e-10	1.29238
103040233	chr14:103040233:C:T	1.99314e-20	-4.44502e-10	-0.397513
103040248	chr14:103040248:G:A	6.73088e-21	-4.44502e-10	-1.48311
103040411	chr14:103040411:C:T	1.97941e-20	-4.44502e-10	-0.404425
103040519	chr14:103040519:C:T	7.02922e-21	-4.44502e-10	-1.43974
103040603	chr14:103040603:C:T	6.78137e-21	-4.44502e-10	-1.47563
103040682	chr14:103040682:T:G	8.33591e-21	-4.44502e-10	-1.26924
103040756	chr14:103040756:T:C	4.48036e-21	-0.521077	-1.36903
103040839	chr14:103040839:G:C	8.46467e-21	-4.44502e-10	-1.25391
103040892	chr14:103040892:C:T	6.79303e-21	-4.44502e-10	-1.47391
103041577	chr14:103041577:C:T	4.28039e-21	-0.535484	-1.40028
103041615	chr14:103041615:C:T	6.89673e-21	-4.44502e-10	-1.45876
103042029	chr14:103042029:G:A	7.26567e-21	-4.44502e-10	-1.40665
103042333	chr14:103042333:G:A	6.7659e-21	-4.44502e-10	-1.47792
103042464	chr14:103042464:C:T	7.10803e-21	-4.44502e-10	-1.42859
103042988	chr14:103042988:G:T	6.7645e-21	-4.44502e-10	-1.47812
103042999	chr14:103042999:AAAC:A	1.98964e-20	-1.51158	1.11231
103043249	chr14:103043249:AAAC:A	2.06629e-20	0.650293	-1.01176
103043442	chr14:103043442:C:T	5.74156e-21	-1.64208	-4.62281e-10
103044015	chr14:103044015:C:T	9.49815e-21	-4.44502e-10	-1.13871
103044439	chr14:103044439:A:G	8.12416e-21	-0.0946359	-1.20033
103045236	chr14:103045236:C:T	9.4781e-21	-4.44502e-10	-1.14083
103045484	chr14:103045484:T:C	7.10429e-21	-4.44502e-10	-1.42911
103045659	chr14:103045659:T:C	8.87572e-21	-4.44502e-10	-1.20649
103046290	chr14:103046290:C:T	1.682e-20	-4.44502e-10	-0.567244
103046470	chr14:103046470:T:C	3.49482e-21	-2.13853	-4.62281e-10
103046715	chr14:103046715:G:A	6.8983e-21	-4.44502e-10	-1.45854
103046937	chr14:103046937:C:T	6.99514e-21	-4.44502e-10	-1.44459
103048050	chr14:103048050:G:A	2.78299e-21	-1.82194	-0.544345
103048201	chr14:103048201:T:C	5.81249e-21	-1.6298	-4.62281e-10
103048287	chr14:103048287:T:C	6.79171e-21	-4.44502e-10	-1.47411
103048635	chr14:103048635:G:A	1.66546e-19	-4.44502e-10	1.72546
103049177	chr14:103049177:C:A	7.21817e-21	-4.44502e-10	-1.41321
103049408	chr14:103049408:C:T	7.25235e-21	-4.44502e-10	-1.40849
103049593	chr14:103049593:C:T	5.83405e-21	-0.302776	-1.32332
103049774	chr14:103049774:C:T	2.07795e-20	0.689487	-1.04533
103050079	chr14:103050079:T:C	9.79444e-21	-4.44502e-10	-1.108
103050297	chr14:103050297:T:C	6.76662e-21	-4.44502e-10	-1.47781
103050365	chr14:103050365:G:C	7.46282e-21	-4.44502e-10	-1.37988
103050789	chr14:103050789:C:T	8.07685e-21	-4.44502e-10	-1.30081
103050818	chr14:103050818:A:C	6.76475e-21	-4.44502e-10	-1.47809
103050858	chr14:103050858:C:T	1.60473e-19	-4.44502e-10	1.68831
103051563	chr14:103051563:G:A	8.53861e-21	-4.44502e-10	-1.24521
103051604	chr14:103051604:G:A	9.66389e-21	-4.44502e-10	-1.12141
103051633	chr14:103051633:C:G	9.77115e-22	-2.07212	-1.34084
103051780	chr14:103051780:T:C	7.05657e-21	-4.44502e-10	-1.43585
103051781	chr14:103051781:G:C	9.44579e-21	-4.44502e-10	-1.14424
103051812	chr14:103051812:C:T	3.63486e-21	-2.09924	-4.62281e-10
103052131	chr14:103052131:C:G	8.64115e-21	-4.44502e-10	-1.23327
103052359	chr14:103052359:T:A	8.6341e-21	-4.44502e-10	-1.23409
103052380	chr14:103052380:A:C	7.03109e-21	-4.44502e-10	-1.43947
103052483	chr14:103052483:C:G	1.23065e-20	-0.87968	-4.62281e-10
103052593	chr14:103052593:A:G	5.18773e-21	-1.18801	-0.555506
103052657	chr14:103052657:T:C	2.02693e-19	2.67303	-0.751149
103052783	chr14:103052783:G:C	8.55757e-21	-4.44502e-10	-1.24299
103052792	chr14:103052792:G:T	3.41711e-20	-4.44502e-10	0.14157
103052909	chr14:103052909:A:G	7.81267e-21	-4.44502e-10	-1.33406
103053131	chr14:103053131:C:T	7.45781e-22	-2.19895	-1.48418
103053461	chr14:103053461:A:G	4.43129e-17	7.51252	-0.203303
103053591	chr14:103053591:C:G	2.49998e-21	-1.67438	-0.799143
103053752	chr14:103053752:A:G	8.83749e-21	-1.21081	-4.62281e-10
103055791	chr14:103055791:AGGAGGCCT:A	4.93614e-21	-0.45318	-1.34005
103057342	chr14:103057342:C:T	2.84516e-20	-4.44502e-10	-0.0416067
103057438	chr14:103057438:GC:G	7.32633e-21	-4.44502e-10	-1.39834
103057923	chr14:103057923:G:T	1.18886e-20	-4.44502e-10	-0.914233
103058006	chr14:103058006:G:T	1.26309e-21	-2.24309	-0.913165
103058326	chr14:103058326:G:A	7.5897e-21	-4.44502e-10	-1.36302
103058484	chr14:103058484:G:A	2.02515e-19	-4.44502e-10	1.921
103059004	chr14:103059004:G:T	6.87833e-21	-4.44502e-10	-1.46144
103059007	chr14:103059007:G:T	2.61601e-20	-4.44502e-10	-0.125578
103059013	chr14:103059013:G:T	2.34817e-20	-4.44502e-10	-0.23359
103059632	chr14:103059632:G:A	1.17748e-20	-4.44502e-10	-0.923846
103059684	chr14:103059684:C:T	8.16307e-21	-4.44502e-10	-1.29019
103059831	chr14:103059831:T:C	2.50009e-20	-4.44502e-10	-0.1709
103060593	chr14:103060593:A:C	8.44583e-22	-2.19456	-1.36416
103060876	chr14:103060876:G:A	7.40491e-21	-4.44502e-10	-1.38767
103061282	chr14:103061282:C:T	7.04709e-21	-4.44502e-10	-1.4372
103061658	chr14:103061658:C:T	2.85965e-20	-4.44502e-10	-0.0365269
103063324	chr14:103063324:C:T	7.13138e-21	-4.44502e-10	-1.42531
103063704	chr14:103063704:G:A	6.98864e-21	-4.44502e-10	-1.44553
103064026	chr14:103064026:G:A	9.77911e-22	-2.2431	-1.16905
103064187	chr14:103064187:A:C	7.4727e-21	-4.44502e-10	-1.37856
103064304	chr14:103064304:C:T	6.72432e-21	-4.44502e-10	-1.48408
103064431	chr14:103064431:C:T	9.03068e-22	-2.23671	-1.25506
103065302	chr14:103065302:G:A	8.91072e-21	-4.44502e-10	-1.20256
103065464	chr14:103065464:G:A	6.76475e-21	-4.44502e-10	-1.47809
103065647	chr14:103065647:G:A	6.72416e-21	-4.44502e-10	-1.4841
103065808	chr14:103065808:A:G	9.11609e-21	-0.297062	-0.882708
103066336	chr14:103066336:G:A	6.97933e-21	-4.44502e-10	-1.44686
103066426	chr14:103066426:C:T	7.23763e-21	-4.44502e-10	-1.41052
103066558	chr14:103066558:G:A	1.61397e-19	1.69406	-4.62281e-10
103066734	chr14:103066734:G:T	2.38572e-20	-4.44502e-10	-0.217724
103067458	chr14:103067458:G:A	1.11816e-20	-4.44502e-10	-0.975537
103067928	chr14:103067928:G:A	3.20742e-21	-2.22434	-4.62281e-10
103068218	chr14:103068218:C:T	6.75803e-21	-4.44502e-10	-1.47908
103068380	chr14:103068380:A:G	1.35092e-21	-1.79029	-1.29874
103068484	chr14:103068484:A:G	9.59522e-21	-4.44502e-10	-1.12855
103068772	chr14:103068772:C:T	6.96582e-21	-4.44502e-10	-1.4488
103068999	chr14:103068999:T:C	1.13384e-20	-4.44502e-10	-0.961618
103069575	chr14:103069575:A:G	1.1592e-21	-1.83294	-1.40914
103069791	chr14:103069791:T:C	6.78592e-21	-4.44502e-10	-1.47496
103069832	chr14:103069832:G:T	1.22102e-21	-1.75563	-1.43449
103069940	chr14:103069940:CAG:C	1.96821e-21	-1.5579	-1.15478
103070266	chr14:103070266:G:A	1.09981e-20	-0.992091	-4.62281e-10
103070356	chr14:103070356:G:T	7.61084e-21	-4.44502e-10	-1.36024
103070487	chr14:103070487:G:C	6.7437e-21	-4.44502e-10	-1.4812
103070783	chr14:103070783:G:A	7.23564e-21	-4.44502e-10	-1.41079
103070902	chr14:103070902:T:C	4.06123e-21	-1.98833	-4.62281e-10
103071036	chr14:103071036:T:G	7.93247e-21	-4.44502e-10	-1.31885
103071045	chr14:103071045:C:T	1.10286e-20	-4.44502e-10	-0.989317
103071223	chr14:103071223:G:A	1.43979e-20	-4.44502e-10	-0.722731
103071354	chr14:103071354:G:A	6.92831e-21	-4.44502e-10	-1.45419
103072436	chr14:103072436:AG:A	1.22977e-21	-1.73897	-1.44401
103072441	chr14:103072441:A:G	7.26208e-21	-4.44502e-10	-1.40714
103072515	chr14:103072515:C:T	7.33895e-22	-2.23995	-1.45925
103073076	chr14:103073076:C:T	3.15436e-21	-2.24102	-4.62281e-10
103073332	chr14:103073332:A:G	1.13931e-19	0.2796	1.06618
103073438	chr14:103073438:A:G	1.00137e-20	-4.44502e-10	-1.08585
103073610	chr14:103073610:A:G	9.4447e-20	0.27885	0.879378
103073762	chr14:103073762:A:G	8.41717e-19	1.96781	1.37782
103073928	chr14:103073928:G:A	6.86892e-21	-4.44502e-10	-1.4628
103074173	chr14:103074173:G:A	7.98816e-22	-2.23755	-1.37689
103074336	chr14:103074336:A:G	9.80428e-20	0.296935	0.898658
103074391	chr14:103074391:G:A	3.31173e-20	0.540004	-0.429759
103074759	chr14:103074759:G:C	3.71043e-19	1.88232	0.644181
103075201	chr14:103075201:C:T	4.50179e-20	0.75773	-0.34048
103075684	chr14:103075684:G:T	1.31414e-21	-1.63571	-1.48092
103075845	chr14:103075845:A:G	9.36725e-22	-2.22965	-1.22552
103075852	chr14:103075852:C:G	2.05092e-21	-1.19426	-1.47726
103076030	chr14:103076030:G:A	4.22615e-13	16.4722	-4.62281e-10
103076422	chr14:103076422:G:T	4.2713e-17	-4.44502e-10	7.27245
103076861	chr14:103076861:C:T	1.54972e-21	-1.62671	-1.32503
103077350	chr14:103077350:C:T	9.07509e-20	0.137942	0.980366
103077460	chr14:103077460:T:C	4.14981e-20	0.569226	-0.23339
103077574	chr14:103077574:A:C	7.40444e-21	-4.44502e-10	-1.38773
103077673	chr14:103077673:A:G	6.22925e-20	-0.02619	0.76822
103077741	chr14:103077741:G:A	1.27683e-21	-1.75515	-1.39028
103077785	chr14:103077785:T:TAGCC	3.1703e-21	-2.23598	-4.62281e-10
103078032	chr14:103078032:C:T	9.50211e-21	-1.1383	-4.62281e-10
103078083	chr14:103078083:G:A	1.23577e-21	-1.84378	-1.33433
103078314	chr14:103078314:A:AAGAAGGG	1.00715e-20	-4.44502e-10	-1.0801
103078670	chr14:103078670:A:G	3.77697e-21	-2.06089	-4.62281e-10
103078836	chr14:103078836:C:T	2.31645e-19	2.1859	-0.130511
103078855	chr14:103078855:C:T	1.05728e-19	1.51691	-0.24585
103079265	chr14:103079265:T:C	6.68833e-20	0.25771	0.555429
103079435	chr14:103079435:C:T	6.72516e-21	-4.44502e-10	-1.48395
103079779	chr14:103079779:A:T	6.77051e-21	-4.44502e-10	-1.47724
103081093	chr14:103081093:G:A	1.82432e-20	0.566881	-1.0529
103081147	chr14:103081147:T:C	1.65412e-19	1.59758	0.121048
103081606	chr14:103081606:C:T	1.36624e-21	-1.59486	-1.48289
103081703	chr14:103081703:A:C	3.73269e-20	-0.318173	0.548077
103081895	chr14:103081895:A:G	2.14188e-18	2.85399	1.42564
103082364	chr14:103082364:T:C	1.3841e-21	-1.82565	-1.23911
103082365	chr14:103082365:G:T	1.32972e-21	-1.81096	-1.29389
103082585	chr14:103082585:C:T	6.85656e-21	-4.44502e-10	-1.46461
103082626	chr14:103082626:C:T	2.29066e-20	0.0585628	-0.316949
103082746	chr14:103082746:C:T	8.15362e-22	-2.18703	-1.4069
103082978	chr14:103082978:T:A	1.48932e-21	-1.65971	-1.33178
103083313	chr14:103083313:G:A	3.64049e-20	-0.499323	0.704216
103083695	chr14:103083695:C:T	6.72334e-21	-4.44502e-10	-1.48423
103084009	chr14:103084009:T:C	1.03491e-19	0.235626	1.01404
103084051	chr14:103084051:G:C	1.00126e-19	1.25665	-0.0400302
103084138	chr14:103084138:C:T	6.91969e-21	-4.44502e-10	-1.45544
103084143	chr14:103084143:T:A	1.75302e-20	-0.569004	0.0431179
103084255	chr14:103084255:C:G	6.7792e-21	-4.44502e-10	-1.47595
103084288	chr14:103084288:G:A	8.65507e-22	-2.23095	-1.3033
103084312	chr14:103084312:C:T	2.53716e-20	-0.15618	-4.62281e-10
103084423	chr14:103084423:A:T	5.40338e-20	1.23122	-0.631422
103084508	chr14:103084508:T:C	6.78219e-21	-4.44502e-10	-1.47551
103084774	chr14:103084774:CTG:C	6.72643e-21	-4.44502e-10	-1.48377
103085456	chr14:103085456:AGG:A	5.4759e-21	-0.598931	-1.09052
103085463	chr14:103085463:G:A	1.13999e-20	-4.44502e-10	-0.956208
103085785	chr14:103085785:C:T	8.92113e-21	-4.44502e-10	-1.20139
103085941	chr14:103085941:C:G	9.63297e-16	5.93236	4.45594
103085998	chr14:103085998:A:G	7.172e-21	-4.44502e-10	-1.41963
103086085	chr14:103086085:T:A	1.4086e-21	-1.64699	-1.40022
103086147	chr14:103086147:G:A	8.00043e-21	-1.31032	-4.62281e-10
103086398	chr14:103086398:C:G	4.1419e-20	-0.218002	0.55193
103087353	chr14:103087353:C:T	1.72606e-20	-4.44502e-10	-0.541382
103087409	chr14:103087409:A:G	2.1214e-19	1.96744	-4.62281e-10
103087460	chr14:103087460:A:C	8.33876e-21	-4.44502e-10	-1.2689
103087546	chr14:103087546:G:C	1.57793e-14	8.26498	4.91941
103087783	chr14:103087783:C:T	1.51949e-20	-4.44502e-10	-0.668854
103087813	chr14:103087813:T:A	2.14537e-14	8.49848	4.99312
103088057	chr14:103088057:G:T	1.6268e-20	-4.44502e-10	-0.600613
103088202	chr14:103088202:A:C	1.67444e-20	-4.44502e-10	-0.571745
103088545	chr14:103088545:C:T	9.95646e-21	-4.44502e-10	-1.09159
103089087	chr14:103089087:G:A	1.80503e-21	-1.68025	-1.11899
103089160	chr14:103089160:G:T	4.06773e-14	8.78151	5.34986
103089662	chr14:103089662:C:T	1.37401e-20	-4.44502e-10	-0.769489
103089748	chr14:103089748:G:A	3.80755e-21	-2.05282	-4.62281e-10
103090095	chr14:103090095:A:T	6.72463e-21	-4.44502e-10	-1.48403
103090715	chr14:103090715:G:C	1.88374e-18	-4.44502e-10	4.1512
103090858	chr14:103090858:C:T	9.50506e-21	-1.13799	-4.62281e-10
103091242	chr14:103091242:G:A	1.12161e-21	-2.09076	-1.18429
103091584	chr14:103091584:G:A	4.99794e-20	-4.44502e-10	0.5218
103091618	chr14:103091618:C:G	2.83192e-21	-1.62949	-0.719362
103091995	chr14:103091995:C:T	7.22839e-21	-4.44502e-10	-1.41179
103092076	chr14:103092076:G:A	5.98254e-18	5.16134	0.145452
103092601	chr14:103092601:G:A	6.81927e-21	-4.44502e-10	-1.47006
103092633	chr14:103092633:G:A	1.84937e-20	-1.33253	0.860149
103092768	chr14:103092768:T:C	1.53648e-17	7.15877	-0.908744
103092816	chr14:103092816:A:G	1.08654e-19	1.56515	-0.266795
103092851	chr14:103092851:C:T	1.0758e-19	-4.44502e-10	1.28843
103092865	chr14:103092865:T:C	3.19369e-13	17.0875	-0.895458
103093105	chr14:103093105:C:T	9.24122e-21	-4.44502e-10	-1.16614
103093265	chr14:103093265:C:T	7.38952e-21	-4.44502e-10	-1.38975
103093358	chr14:103093358:T:G	9.21335e-21	-4.44502e-10	-1.16916
103093558	chr14:103093558:C:T	1.4017e-17	4.83886	1.31935
103093876	chr14:103093876:A:G	1.119e-18	-4.44502e-10	3.63038
103094164	chr14:103094164:G:A	1.13288e-20	-4.44502e-10	-0.962464
103094190	chr14:103094190:T:C	6.86202e-21	-4.44502e-10	-1.46381
103094249	chr14:103094249:T:C	2.30514e-17	4.88147	1.7742
103094570	chr14:103094570:TG:T	8.32243e-21	-4.44502e-10	-1.27086
103094598	chr14:103094598:C:T	7.83194e-21	-4.44502e-10	-1.3316
103095353	chr14:103095353:G:A	7.5708e-21	-4.44502e-10	-1.36551
103095467	chr14:103095467:C:T	1.9724e-20	-4.44502e-10	-0.407973
103095493	chr14:103095493:GGAGGGGCTGAGGTCA:G	1.45119e-06	26.9565	4.56486
103095734	chr14:103095734:A:G	8.05178e-18	5.60384	-4.62281e-10
103095817	chr14:103095817:T:G	7.83495e-20	-4.44502e-10	0.971369
103095994	chr14:103095994:T:G	7.54505e-21	-4.44502e-10	-1.36892
103096200	chr14:103096200:A:G	8.63571e-21	-4.44502e-10	-1.23391
103096224	chr14:103096224:C:T	6.72833e-21	-4.44502e-10	-1.48348
103097333	chr14:103097333:C:T	6.14241e-21	-1.57459	-4.62281e-10
103097384	chr14:103097384:G:C	6.80657e-21	-1.47192	-4.62281e-10
103097546	chr14:103097546:G:A	2.42808e-20	-4.44502e-10	-0.200124
103097560	chr14:103097560:G:A	4.49004e-18	-0.728824	5.74863
103097815	chr14:103097815:G:A	6.88039e-21	-4.44502e-10	-1.46114
103098130	chr14:103098130:T:C	9.64073e-20	-4.44502e-10	1.17877
103098174	chr14:103098174:G:T	9.54634e-21	-4.44502e-10	-1.13365
103098175	chr14:103098175:T:G	9.59399e-21	-4.44502e-10	-1.12867
103098242	chr14:103098242:G:A	1.44347e-19	1.58241	-4.62281e-10
103098318	chr14:103098318:C:T	9.62644e-21	-4.44502e-10	-1.1253
103098359	chr14:103098359:C:T	9.22102e-21	-4.44502e-10	-1.16833
103098483	chr14:103098483:A:T	3.42871e-06	33.668	-1.28687
103098619	chr14:103098619:G:A	7.10282e-21	-4.44502e-10	-1.42932
103098707	chr14:103098707:G:A	0.299989	41.1565	2.60397
103098743	chr14:103098743:T:C	0.0063997	39.1218	0.791214
103098795	chr14:103098795:G:A	3.42223e-21	-2.15952	-4.62281e-10
103098840	chr14:103098840:C:A	9.526e-21	-1.13579	-4.62281e-10
103098987	chr14:103098987:C:T	1.3969e-20	-4.44502e-10	-0.752971
103099033	chr14:103099033:A:G	0.619309	40.4782	4.00713
103099172	chr14:103099172:G:A	6.89847e-21	-4.44502e-10	-1.45851
103099364	chr14:103099364:C:T	2.4531e-20	-4.44502e-10	-0.189875
103099825	chr14:103099825:G:A	0.0186449	39.1016	1.88068
103099914	chr14:103099914:G:A	6.95559e-21	-4.44502e-10	-1.45027
103100246	chr14:103100246:T:C	1.85231e-20	-4.44502e-10	-0.470793
103100437	chr14:103100437:C:T	1.75328e-19	-4.44502e-10	1.77685
103100567	chr14:103100567:G:A	5.3401e-17	8.91288	-1.4171
103100683	chr14:103100683:T:C	2.68868e-06	33.3779	-1.23993
103100953	chr14:103100953:A:G	0.0363399	39.0011	2.64857
103101027	chr14:103101027:C:T	3.76555e-20	-4.44502e-10	0.238668
103101497	chr14:103101497:T:C	2.73333e-20	-4.44502e-10	-0.0817038
103101535	chr14:103101535:C:T	1.42778e-19	-4.44502e-10	1.57148
103101556	chr14:103101556:G:T	1.86925e-20	-4.44502e-10	-0.46169
103101624	chr14:103101624:CA:C	9.51424e-21	-4.44502e-10	-1.13702
103102013	chr14:103102013:A:C	8.72965e-21	-4.44502e-10	-1.22309
103102644	chr14:103102644:A:C	0.0193041	40.4217	0.59537
103102794	chr14:103102794:C:A	8.88442e-21	-4.44502e-10	-1.20551
103102951	chr14:103102951:C:T	9.10246e-21	-4.44502e-10	-1.18127
103102983	chr14:103102983:T:C	3.15432e-15	11.129	0.44551
103103048	chr14:103103048:G:C	1.24016e-20	-4.44502e-10	-0.871982
103103098	chr14:103103098:C:T	1.19963e-20	-4.44502e-10	-0.905213
103103113	chr14:103103113:C:T	8.23024e-21	0.174998	-1.45699
103103158	chr14:103103158:G:A	6.80329e-21	-4.44502e-10	-1.47241
103103411	chr14:103103411:T:C	5.82931e-06	33.8256	-0.913781
103103907	chr14:103103907:G:A	1.007e-20	-4.44502e-10	-1.08025
103104134	chr14:103104134:C:A	6.74126e-21	-4.44502e-10	-1.48156
103104537	chr14:103104537:C:T	7.13536e-21	-4.44502e-10	-1.42475
103104598	chr14:103104598:A:G	1.96805e-19	3.29263	-1.40022
103104691	chr14:103104691:C:A	6.95632e-20	-4.44502e-10	0.852425
103105279	chr14:103105279:T:C	1.1394e-20	-4.44502e-10	-0.95672
103105977	chr14:103105977:A:C	1.76433e-20	-4.44502e-10	-0.519455
103106195	chr14:103106195:G:A	7.09181e-21	-4.44502e-10	-1.43087
103106649	chr14:103106649:C:T	6.97553e-20	-4.44502e-10	0.855182
103106733	chr14:103106733:C:T	5.68717e-21	-1.6516	-4.62281e-10
103107067	chr14:103107067:G:A	2.7841e-20	-4.44502e-10	-0.0633014
103108130	chr14:103108130:T:C	7.5425e-21	-4.44502e-10	-1.36926
103108211	chr14:103108211:G:A	6.98215e-21	-4.44502e-10	-1.44645
103108262	chr14:103108262:G:A	7.15931e-21	-4.44502e-10	-1.4214
103108267	chr14:103108267:G:A	6.79314e-21	-4.44502e-10	-1.4739
103108377	chr14:103108377:C:T	6.67995e-19	4.4214	-1.30693
103108631	chr14:103108631:G:C	1.33839e-20	-0.795758	-4.62281e-10
103109059	chr14:103109059:A:G	4.80605e-21	-1.81994	-4.62281e-10
103110058	chr14:103110058:G:A	6.74737e-21	-4.44502e-10	-1.48066
103110106	chr14:103110106:T:C	2.13226e-19	-4.44502e-10	1.97254
103110438	chr14:103110438:C:T	1.02251e-17	6.64613	-0.803337
103110609	chr14:103110609:G:A	3.53295e-21	-2.12768	-4.62281e-10
103110705	chr14:103110705:G:C	7.4929e-21	-4.44502e-10	-1.37586
103110812	chr14:103110812:A:G	7.73653e-21	-4.44502e-10	-1.34386
103110913	chr14:103110913:T:C	8.95104e-20	-0.977735	2.08228
103111001	chr14:103111001:G:A	7.61785e-21	-4.44502e-10	-1.35932
103111213	chr14:103111213:G:C	3.28251e-17	7.20837	-0.199235
103111452	chr14:103111452:G:A	8.22888e-21	-1.7532	0.471042
103112015	chr14:103112015:G:A	2.02094e-20	-4.44502e-10	-0.383662
103112040	chr14:103112040:T:C	6.98832e-21	-4.44502e-10	-1.44557
103112361	chr14:103112361:G:A	6.81178e-21	-4.44502e-10	-1.47116
103112436	chr14:103112436:G:A	7.00775e-21	-4.44502e-10	-1.44279
103112491	chr14:103112491:A:G	1.38873e-20	-0.758835	-4.62281e-10
103112634	chr14:103112634:G:A	7.13917e-21	-4.44502e-10	-1.42421
103112876	chr14:103112876:G:GTA	9.0382e-21	-4.44502e-10	-1.18835
103113090	chr14:103113090:C:T	2.20062e-20	-4.44502e-10	-0.298486
103113265	chr14:103113265:A:G	8.5694e-21	-4.44502e-10	-1.24161
103113484	chr14:103113484:C:T	2.14802e-20	-4.44502e-10	-0.322679
103113830	chr14:103113830:T:C	1.02146e-20	-4.44502e-10	-1.06599
103113941	chr14:103113941:G:A	5.90266e-20	-4.44502e-10	0.688177
103113969	chr14:103113969:C:A	9.49643e-21	-4.44502e-10	-1.1389
103114224	chr14:103114224:C:A	3.64766e-17	7.11462	-4.62281e-10
103114455	chr14:103114455:G:T	1.29554e-20	-4.44502e-10	-0.828302
103114528	chr14:103114528:C:T	4.45987e-18	6.46236	-1.4493
103114580	chr14:103114580:T:A	2.62637e-21	-2.2362	-0.188006
103115264	chr14:103115264:A:C	7.12109e-21	-4.44502e-10	-1.42675
103115616	chr14:103115616:G:A	2.09405e-20	-4.44502e-10	-0.348127
103115954	chr14:103115954:C:T	7.58493e-21	-4.44502e-10	-1.36365
103116153	chr14:103116153:G:A	1.28417e-20	-4.44502e-10	-0.837111
103116386	chr14:103116386:A:T	1.2556e-20	-4.44502e-10	-0.859616
103116465	chr14:103116465:C:T	4.55981e-18	6.50141	-1.46619
103116967	chr14:103116967:C:T	3.09735e-20	-4.44502e-10	0.0433201
103117120	chr14:103117120:G:A	3.28843e-21	-2.1994	-4.62281e-10
103117706	chr14:103117706:C:T	7.28801e-21	-4.44502e-10	-1.40358
103117731	chr14:103117731:C:T	1.15195e-17	7.3844	-1.42241
103117929	chr14:103117929:T:C	9.25387e-22	-2.20738	-1.25997
103118337	chr14:103118337:A:G	2.13889e-17	6.49305	0.08777
103119304	chr14:103119304:C:T	4.25485e-21	-1.94175	-4.62281e-10
103119359	chr14:103119359:C:G	3.2936e-21	-2.19783	-4.62281e-10
103119605	chr14:103119605:G:A	7.13091e-21	-4.44502e-10	-1.42537
103119704	chr14:103119704:C:T	8.30418e-21	-1.27305	-4.62281e-10
103119904	chr14:103119904:T:C	1.16133e-21	-2.24311	-0.997137
103120002	chr14:103120002:C:G	9.38648e-21	-4.44502e-10	-1.15054
103120920	chr14:103120920:G:A	6.87177e-21	-4.44502e-10	-1.46239
103120979	chr14:103120979:G:A	8.74144e-22	-2.2273	-1.29702
103121098	chr14:103121098:T:C	4.50718e-13	14.0058	2.53078
103121278	chr14:103121278:C:T	6.11011e-20	-4.44502e-10	0.722718
103121505	chr14:103121505:G:A	7.93578e-21	-4.44502e-10	-1.31843
103121721	chr14:103121721:G:A	7.03168e-21	-4.44502e-10	-1.43939
103121729	chr14:103121729:G:C	7.3486e-21	-4.44502e-10	-1.3953
103122011	chr14:103122011:C:T	7.82061e-21	-4.44502e-10	-1.33305
103122342	chr14:103122342:T:C	6.66217e-21	-1.48158	-0.0117877
103122500	chr14:103122500:C:T	7.58598e-21	-4.44502e-10	-1.36351
103122657	chr14:103122657:C:T	7.13999e-21	-4.44502e-10	-1.4241
103122691	chr14:103122691:C:T	2.09877e-20	-4.44502e-10	-0.345873
103122841	chr14:103122841:G:C	6.86226e-21	-4.44502e-10	-1.46377
103122856	chr14:103122856:T:G	1.72787e-21	-1.41558	-1.42734
103123119	chr14:103123119:G:A	6.7233e-21	-4.44502e-10	-1.48423
103123505	chr14:103123505:A:G	3.72329e-17	5.65895	1.47618
103123692	chr14:103123692:G:A	7.17236e-21	-4.44502e-10	-1.41958
103123697	chr14:103123697:C:G	6.77858e-21	-4.44502e-10	-1.47604
103124202	chr14:103124202:T:G	8.84958e-21	-4.44502e-10	-1.20944
103124447	chr14:103124447:G:A	1.13911e-20	-4.44502e-10	-0.956976
103124673	chr14:103124673:C:T	9.51941e-21	-4.44502e-10	-1.13648
103124970	chr14:103124970:C:A	6.1497e-21	-1.6353	0.0618937
103125002	chr14:103125002:G:A	9.59831e-21	-4.44502e-10	-1.12822
103125337	chr14:103125337:C:T	7.65859e-21	-4.44502e-10	-1.35398
103125436	chr14:103125436:A:G	6.89256e-21	-4.44502e-10	-1.45937
103125465	chr14:103125465:G:A	8.09316e-21	-4.44502e-10	-1.29879
103125865	chr14:103125865:C:T	7.13746e-21	-4.44502e-10	-1.42445
103126001	chr14:103126001:G:A	1.1158e-19	-4.44502e-10	1.32493
103126074	chr14:103126074:C:A	7.26716e-21	-4.44502e-10	-1.40645
103127733	chr14:103127733:C:G	1.38835e-20	-4.44502e-10	-0.759108
103127896	chr14:103127896:G:T	3.75161e-19	2.53755	-4.62281e-10
103127964	chr14:103127964:G:A	6.89143e-21	-4.44502e-10	-1.45953
103128421	chr14:103128421:C:T	7.31073e-21	-4.44502e-10	-1.40047
103128625	chr14:103128625:C:A	2.08397e-20	-4.44502e-10	-0.352954
103128898	chr14:103128898:A:G	6.72764e-21	-4.44502e-10	-1.48359
103128905	chr14:103128905:C:T	6.76906e-21	-4.44502e-10	-1.47745
103129228	chr14:103129228:C:T	1.13864e-20	-0.549936	-0.407457
103129598	chr14:103129598:A:C	6.73034e-21	-4.44502e-10	-1.48319
103130151	chr14:103130151:G:A	1.73878e-19	0.897226	0.871315
103130245	chr14:103130245:G:A	3.2481e-21	-2.21174	-4.62281e-10
103130272	chr14:103130272:T:A	1.66269e-19	0.8822	0.841597
103130867	chr14:103130867:C:G	2.30498e-21	-2.1643	-0.390435
103130985	chr14:103130985:A:G	8.61361e-22	-2.14373	-1.39532
103131188	chr14:103131188:A:G	6.74012e-21	-4.44502e-10	-1.48173
103131228	chr14:103131228:G:A	1.46841e-19	0.0852965	1.51425
103131283	chr14:103131283:C:G	1.2557e-20	-4.44502e-10	-0.85953
103132112	chr14:103132112:A:G	5.29716e-20	1.93965	-1.35971
103132335	chr14:103132335:C:T	3.33288e-20	0.116611	-4.62281e-10
103132399	chr14:103132399:C:G	1.3642e-19	1.93311	-0.407183
103132974	chr14:103132974:G:A	3.958e-20	1.24727	-0.958756
103132996	chr14:103132996:A:T	6.96446e-21	-4.44502e-10	-1.44899
103133153	chr14:103133153:T:C	3.95866e-21	-2.01391	-4.62281e-10
103133165	chr14:103133165:A:G	1.45083e-21	-1.75717	-1.2605
103133260	chr14:103133260:G:A	5.72766e-21	-1.6445	-4.62281e-10
103133510	chr14:103133510:C:T	7.02109e-21	-4.44502e-10	-1.44089
103133601	chr14:103133601:C:T	7.25087e-20	1.56835	-0.674452
103133684	chr14:103133684:C:T	7.02109e-21	-4.44502e-10	-1.44089
103133719	chr14:103133719:C:T	6.73086e-21	-4.44502e-10	-1.48311
103133930	chr14:103133930:G:T	8.63243e-21	-4.44502e-10	-1.23429
103134318	chr14:103134318:A:G	6.82779e-21	-4.44502e-10	-1.46881
103134419	chr14:103134419:G:A	6.86207e-19	1.85641	1.28496
103134801	chr14:103134801:C:T	2.95045e-21	-1.18007	-1.12778
103134901	chr14:103134901:G:A	1.79771e-20	-4.44502e-10	-0.500713
103135300	chr14:103135300:C:T	3.57643e-21	-2.11545	-4.62281e-10
103135315	chr14:103135315:G:A	1.02641e-20	-4.44502e-10	-1.06116
103135415	chr14:103135415:C:T	1.82584e-20	-4.44502e-10	-0.485185
103135671	chr14:103135671:G:A	9.88682e-21	-4.44502e-10	-1.09861
103135941	chr14:103135941:A:G	5.3081e-21	-0.612374	-1.1082
103136303	chr14:103136303:G:A	1.86578e-21	-2.12811	-0.638024
103136320	chr14:103136320:C:T	3.51178e-21	-1.21524	-0.918445
103136704	chr14:103136704:T:C	1.02673e-20	-4.44502e-10	-1.06085
103137143	chr14:103137143:A:C	6.78373e-21	-4.44502e-10	-1.47528
103137158	chr14:103137158:G:A	1.02336e-18	2.71803	0.823007
103137232	chr14:103137232:C:T	3.7259e-20	0.786238	-0.558155
103137233	chr14:103137233:G:T	1.97994e-21	-1.22923	-1.47751
103137316	chr14:103137316:G:A	2.31331e-21	-1.12477	-1.42636
103137357	chr14:103137357:T:A	2.71326e-21	-1.95151	-0.440145
103137663	chr14:103137663:T:C	2.93761e-20	-4.44502e-10	-0.00963122
103137775	chr14:103137775:A:G	2.71406e-21	-0.965143	-1.42622
103137879	chr14:103137879:G:C	7.05857e-21	-4.44502e-10	-1.43557
103137885	chr14:103137885:A:G	1.56473e-20	0.0523215	-0.691837
103138011	chr14:103138011:C:T	7.71551e-21	-4.44502e-10	-1.34658
103138231	chr14:103138231:C:T	8.84919e-21	-4.44502e-10	-1.20948
103138357	chr14:103138357:G:A	9.07437e-21	-4.44502e-10	-1.18436
103138755	chr14:103138755:G:A	2.90189e-21	-0.903126	-1.42132
103138771	chr14:103138771:C:T	2.15298e-20	-4.44502e-10	-0.320372
103138838	chr14:103138838:G:A	2.98201e-21	-1.16765	-1.12956
103138972	chr14:103138972:C:G	1.33437e-20	-4.44502e-10	-0.798765
103139259	chr14:103139259:C:G	7.84739e-21	-4.44502e-10	-1.32963
103139370	chr14:103139370:T:C	2.84229e-21	-1.21378	-1.13143
103139433	chr14:103139433:A:G	8.04137e-20	0.997374	-4.62281e-10
103139470	chr14:103139470:C:T	2.96706e-19	2.54004	-0.237105
103139939	chr14:103139939:C:T	6.38404e-20	1.0675	-0.300927
103140106	chr14:103140106:T:C	7.46055e-21	-4.44502e-10	-1.38018
103140111	chr14:103140111:T:C	1.83448e-18	4.12471	-4.62281e-10
103140578	chr14:103140578:G:GA	6.78804e-21	-4.44502e-10	-1.47465
103141016	chr14:103141016:C:T	2.14123e-20	-0.513298	0.187454
103141048	chr14:103141048:C:T	1.66954e-20	-0.158434	-0.416242
103141201	chr14:103141201:G:A	1.22589e-20	-0.598541	-0.285017
103141567	chr14:103141567:C:T	9.89994e-21	-4.44502e-10	-1.09728
103141755	chr14:103141755:A:T	1.08415e-20	-0.986437	-0.0199907
103141872	chr14:103141872:G:A	7.63959e-21	-4.44502e-10	-1.35647
103142062	chr14:103142062:C:A	1.05651e-20	-0.931934	-0.100319
103142081	chr14:103142081:T:C	6.92651e-21	-4.44502e-10	-1.45445
103142478	chr14:103142478:A:T	1.22381e-20	-0.968483	0.0832282
103142667	chr14:103142667:C:T	6.07848e-21	-1.09236	-0.492691
103142824	chr14:103142824:C:T	1.32259e-20	-0.888572	0.0809379
103143049	chr14:103143049:C:T	3.36608e-20	0.126524	-4.62281e-10
103143153	chr14:103143153:G:A	7.6944e-21	-4.44502e-10	-1.34932
103143171	chr14:103143171:T:C	1.00321e-20	-4.44502e-10	-1.08402
103143441	chr14:103143441:A:G	1.21356e-20	-0.893666	-4.62281e-10
103143477	chr14:103143477:C:A	1.37674e-20	-1.17942	0.411912
103143588	chr14:103143588:C:T	1.73957e-20	-1.10522	0.571632
103143589	chr14:103143589:G:A	8.78181e-21	-4.44502e-10	-1.21713
103143598	chr14:103143598:C:T	6.75993e-21	-4.44502e-10	-1.4788
103144155	chr14:103144155:G:A	1.05914e-20	-4.44502e-10	-1.02977
103144202	chr14:103144202:T:C	5.24737e-21	-1.38438	-0.347706
103144479	chr14:103144479:T:C	6.6653e-21	-1.20392	-0.288976
103144508	chr14:103144508:C:T	2.2904e-21	-1.10529	-1.45579
103144575	chr14:103144575:C:T	1.10058e-19	0.597078	0.714115
103144730	chr14:103144730:C:G	1.1004e-20	-4.44502e-10	-0.991548
103144902	chr14:103144902:A:G	6.66387e-21	-1.24694	-0.24617
103144985	chr14:103144985:T:C	4.12553e-21	-1.28546	-0.687161
103145562	chr14:103145562:G:A	7.17859e-21	-4.44502e-10	-1.41871
103145572	chr14:103145572:T:G	1.80021e-19	0.430471	1.37279
103145641	chr14:103145641:T:C	1.1896e-20	-4.44502e-10	-0.913606
103145645	chr14:103145645:T:C	1.84108e-20	-1.00926	0.532383
103145800	chr14:103145800:C:G	2.26666e-21	-1.30594	-1.26556
103145941	chr14:103145941:C:T	2.15042e-20	-1.0644	0.74284
103146300	chr14:103146300:T:C	9.2556e-21	-4.44502e-10	-1.16458
103146370	chr14:103146370:C:T	2.65347e-21	-0.991623	-1.42232
103146558	chr14:103146558:G:T	1.20564e-20	-4.44502e-10	-0.900213
103146689	chr14:103146689:G:A	9.0593e-21	-4.44502e-10	-1.18602
103146940	chr14:103146940:C:T	8.5461e-21	-4.44502e-10	-1.24434
103147278	chr14:103147278:C:G	9.03696e-21	-4.44502e-10	-1.18849
103147394	chr14:103147394:A:G	9.16745e-21	-4.44502e-10	-1.17415
103147403	chr14:103147403:C:T	9.00775e-21	-4.44502e-10	-1.19173
103147463	chr14:103147463:C:T	8.86003e-21	-4.44502e-10	-1.20826
103148040	chr14:103148040:A:T	1.31283e-20	-4.44502e-10	-0.815043
103148318	chr14:103148318:T:C	1.63589e-20	-1.00849	0.413456
103148485	chr14:103148485:C:A	6.73692e-21	-4.44502e-10	-1.48221
103148631	chr14:103148631:G:A	3.99454e-20	-1.03513	1.33284
103149312	chr14:103149312:T:C	1.64018e-20	-4.44502e-10	-0.592419
103149503	chr14:103149503:A:G	4.03689e-21	-1.40743	-0.586907
103149660	chr14:103149660:A:G	1.61791e-20	0.144586	-0.750678
103149662	chr14:103149662:C:G	6.86056e-21	-4.44502e-10	-1.46402
103149930	chr14:103149930:G:A	7.91287e-21	-4.44502e-10	-1.32132
103150051	chr14:103150051:A:C	4.74285e-21	-1.83317	-4.62281e-10
103150113	chr14:103150113:G:A	7.61208e-21	-4.44502e-10	-1.36007
103150146	chr14:103150146:A:T	2.09657e-20	-0.789181	0.442256
103150418	chr14:103150418:T:C	2.13966e-20	-4.44502e-10	-0.326581
103150566	chr14:103150566:T:A	1.0721e-21	-1.83596	-1.48423
103150618	chr14:103150618:T:C	2.31042e-20	1.0506	-1.30039
103150619	chr14:103150619:G:A	1.41621e-21	-2.12497	-0.916857
103150761	chr14:103150761:A:G	6.72454e-21	-4.44502e-10	-1.48405
103150781	chr14:103150781:G:A	2.85357e-21	-0.884258	-1.45698
103150885	chr14:103150885:G:A	1.15411e-21	-1.76402	-1.48246
103150963	chr14:103150963:A:G	1.34688e-20	-0.789439	-4.62281e-10
103151002	chr14:103151002:GT:G	8.5653e-22	-2.22783	-1.31685
103151087	chr14:103151087:C:T	8.59316e-21	-4.44502e-10	-1.23884
103151133	chr14:103151133:A:G	1.08677e-20	-1.00401	-4.62281e-10
103151300	chr14:103151300:G:A	6.01124e-20	2.153	-1.4466
103151305	chr14:103151305:CAATT:C	5.45005e-20	2.05619	-1.44779
103151312	chr14:103151312:T:C	5.66985e-20	2.10015	-1.45221
103151472	chr14:103151472:A:C	1.0856e-18	4.9732	-1.37313
103151613	chr14:103151613:C:T	1.27536e-18	5.12408	-1.3629
103151673	chr14:103151673:C:T	1.06183e-20	-1.02724	-4.62281e-10
103151721	chr14:103151721:G:A	6.78534e-21	-4.44502e-10	-1.47505
103151939	chr14:103151939:A:T	1.24424e-18	5.08752	-1.35106
103152135	chr14:103152135:C:A	8.61502e-21	-4.44502e-10	-1.2363
103152190	chr14:103152190:TCGAA:T	7.69965e-21	0.131815	-1.48045
103152218	chr14:103152218:C:T	7.21112e-21	-4.44502e-10	-1.41419
103152281	chr14:103152281:G:A	6.72769e-21	-4.44502e-10	-1.48358
103152479	chr14:103152479:G:A	8.22658e-21	-4.44502e-10	-1.28244
103152588	chr14:103152588:T:A	9.23247e-21	-1.16708	-4.62281e-10
103152592	chr14:103152592:G:A	3.85838e-21	-0.555653	-1.48391
103152602	chr14:103152602:A:T	4.01525e-21	-0.52169	-1.47802
103152675	chr14:103152675:AG:A	8.17457e-21	-0.630053	-0.658729
103152710	chr14:103152710:T:C	9.39509e-21	-0.453959	-0.695665
103152732	chr14:103152732:TAAAC:T	8.66821e-21	-0.570076	-0.660072
103152754	chr14:103152754:A:G	1.02274e-20	-4.44502e-10	-1.06474
103152836	chr14:103152836:C:G	4.21105e-21	-1.9521	-4.62281e-10
103152900	chr14:103152900:G:A	7.39634e-21	-0.0650702	-1.32376
103152978	chr14:103152978:G:A	3.96997e-21	-1.70466	-0.306392
103152995	chr14:103152995:C:T	8.74968e-21	-4.44502e-10	-1.22079
103153033	chr14:103153033:C:A	5.47595e-21	-1.57845	-0.110997
103153102	chr14:103153102:T:C	4.4844e-20	-4.44502e-10	0.413378
103153152	chr14:103153152:T:C	5.93566e-20	-4.44502e-10	0.693752
103153176	chr14:103153176:C:T	8.63202e-21	0.122355	-1.35669
103153475	chr14:103153475:A:G	1.33275e-21	-2.15529	-0.947279
103153509	chr14:103153509:G:T	2.55572e-20	0.111183	-0.260074
103153603	chr14:103153603:T:A	2.30636e-20	-4.44502e-10	-0.251556
103153668	chr14:103153668:G:A	1.09668e-20	-4.44502e-10	-0.994937
103153688	chr14:103153688:A:C	7.72171e-21	-0.64748	-0.698296
103153772	chr14:103153772:G:A	3.19892e-20	-4.44502e-10	0.0755875
103153994	chr14:103153994:A:G	1.0292e-21	-1.97625	-1.38478
103154077	chr14:103154077:A:G	6.76515e-21	-4.44502e-10	-1.47803
103154262	chr14:103154262:A:C	3.95601e-20	1.76512	-1.47711
103154277	chr14:103154277:A:G	9.47774e-21	-4.44502e-10	-1.14086
103154288	chr14:103154288:C:T	8.82907e-22	-2.09289	-1.42146
103154390	chr14:103154390:G:A	9.37222e-21	-4.44502e-10	-1.15206
103154769	chr14:103154769:C:T	9.99758e-22	-1.94084	-1.44921
103154838	chr14:103154838:T:TA	3.5614e-21	-2.11966	-4.62281e-10
103154996	chr14:103154996:T:C	1.25552e-19	-4.44502e-10	1.44291
103155000	chr14:103155000:C:T	1.15967e-20	-4.44502e-10	-0.939088
103155062	chr14:103155062:G:A	7.25049e-21	-4.44502e-10	-1.40874
103155078	chr14:103155078:G:A	1.91231e-20	0.18796	-0.626873
103155264	chr14:103155264:G:T	7.05668e-21	-4.44502e-10	-1.43584
103155466	chr14:103155466:GGCTCGGACCCCAGGACAGGCCGGGACCCCAGGACAA:G	6.94056e-21	-4.44502e-10	-1.45243
103155543	chr14:103155543:G:A	7.15586e-21	-4.44502e-10	-1.42188
103155587	chr14:103155587:G:A	1.26097e-20	-4.44502e-10	-0.855346
103155664	chr14:103155664:G:A	6.99298e-21	-4.44502e-10	-1.4449
103155669	chr14:103155669:G:A	1.17093e-19	-4.44502e-10	1.37316
103155762	chr14:103155762:G:A	7.25869e-21	-4.44502e-10	-1.40761
103155844	chr14:103155844:C:T	7.05502e-21	-4.44502e-10	-1.43607
103155976	chr14:103155976:A:G	7.02564e-21	-4.44502e-10	-1.44025
103156069	chr14:103156069:C:T	7.26561e-21	-4.44502e-10	-1.40666
103156151	chr14:103156151:A:G	3.41483e-20	0.140902	-4.62281e-10
103156188	chr14:103156188:C:T	4.01852e-20	0.267758	0.0359298
103156229	chr14:103156229:G:A	3.34851e-21	-2.1813	-4.62281e-10
103156328	chr14:103156328:A:G	1.11267e-21	-1.91526	-1.36779
103156684	chr14:103156684:A:G	9.88319e-22	-1.91916	-1.4824
103156700	chr14:103156700:C:T	9.04221e-21	-4.44502e-10	-1.18791
103156773	chr14:103156773:T:TC	6.00735e-19	3.00834	-4.62281e-10
103156828	chr14:103156828:C:T	1.76876e-20	-4.44502e-10	-0.516948
103157083	chr14:103157083:C:T	8.84038e-21	-1.21048	-4.62281e-10
103157119	chr14:103157119:CA:C	7.17099e-21	-4.44502e-10	-1.41977
103157561	chr14:103157561:T:C	1.44585e-21	-2.02241	-0.998707
103158072	chr14:103158072:C:T	7.18521e-21	-4.44502e-10	-1.41779
103158139	chr14:103158139:C:A	7.82128e-21	-4.44502e-10	-1.33296
103158492	chr14:103158492:C:T	1.86178e-20	-4.44502e-10	-0.465692
103158678	chr14:103158678:C:T	1.02352e-21	-1.91518	-1.45138
103158853	chr14:103158853:T:G	1.40236e-20	-4.44502e-10	-0.74907
103158891	chr14:103158891:C:T	8.98968e-21	-4.44502e-10	-1.19373
103158983	chr14:103158983:A:G	8.01546e-21	-4.44502e-10	-1.30844
103158996	chr14:103158996:C:T	6.79444e-21	-4.44502e-10	-1.47371
103159107	chr14:103159107:G:A	1.71064e-20	-4.44502e-10	-0.55036
103159226	chr14:103159226:C:T	9.36686e-21	-1.15263	-4.62281e-10
103159321	chr14:103159321:A:T	6.78242e-21	-4.44502e-10	-1.47548
103159342	chr14:103159342:A:G	7.09102e-21	-4.44502e-10	-1.43098
103159656	chr14:103159656:C:T	6.92342e-21	-4.44502e-10	-1.4549
103159669	chr14:103159669:T:C	1.65986e-20	0.174788	-0.755282
103159732	chr14:103159732:A:G	1.53416e-20	-4.44502e-10	-0.65924
103159866	chr14:103159866:A:G	1.89443e-20	0.266777	-0.715087
103159951	chr14:103159951:C:T	5.05333e-20	-4.44502e-10	0.532822
103160002	chr14:103160002:T:G	8.1808e-22	-2.23888	-1.35173
103160060	chr14:103160060:C:T	6.76066e-21	-4.44502e-10	-1.47869
103160256	chr14:103160256:G:A	3.37763e-20	1.60326	-1.47331
103160332	chr14:103160332:A:G	6.00988e-20	-4.44502e-10	0.706179
103160443	chr14:103160443:AG:A	6.78081e-21	-4.44502e-10	-1.47571
103160570	chr14:103160570:C:T	8.6001e-21	-1.23804	-4.62281e-10
103160593	chr14:103160593:C:T	6.76302e-21	-4.44502e-10	-1.47834
103160613	chr14:103160613:G:A	8.1089e-21	-4.44502e-10	-1.29685
103160618	chr14:103160618:A:G	1.48481e-20	-4.44502e-10	-0.691939
103160719	chr14:103160719:G:A	1.36919e-20	-4.44502e-10	-0.773004
103160720	chr14:103160720:C:T	1.48329e-19	-4.44502e-10	1.60962
103160893	chr14:103160893:C:T	7.34284e-21	-4.44502e-10	-1.39609
103160917	chr14:103160917:C:T	7.14989e-21	-4.44502e-10	-1.42271
103161146	chr14:103161146:G:A	1.40938e-20	-4.44502e-10	-0.744075
103161320	chr14:103161320:T:C	8.98666e-22	-2.20653	-1.29012
103161332	chr14:103161332:C:A	6.99116e-21	-4.44502e-10	-1.44516
103161744	chr14:103161744:C:G	4.8157e-21	-1.78322	-0.0347078
103162047	chr14:103162047:C:T	7.76721e-21	-4.44502e-10	-1.3399
103162075	chr14:103162075:C:T	8.13198e-21	-4.44502e-10	-1.29401
103162370	chr14:103162370:T:C	6.98184e-21	-4.44502e-10	-1.4465
103163199	chr14:103163199:A:G	1.61693e-20	-0.279206	-0.32749
103163318	chr14:103163318:T:C	6.73691e-21	-4.44502e-10	-1.48221
103163441	chr14:103163441:G:A	1.30921e-20	-4.44502e-10	-0.817805
103163758	chr14:103163758:G:A	7.15229e-21	-4.44502e-10	-1.42238
103163961	chr14:103163961:T:A	7.66491e-21	-4.44502e-10	-1.35316
103164035	chr14:103164035:G:A	7.60367e-21	-4.44502e-10	-1.36118
103164256	chr14:103164256:G:A	8.65722e-22	-2.18518	-1.34882
103164300	chr14:103164300:C:T	9.61708e-21	-1.12627	-4.62281e-10
103164495	chr14:103164495:C:T	1.39035e-20	-4.44502e-10	-0.757669
103164514	chr14:103164514:A:G	5.81325e-21	-2.24303	0.613362
103164552	chr14:103164552:C:T	1.15516e-20	-0.0703429	-0.872645
103164681	chr14:103164681:T:C	8.29894e-21	-4.44502e-10	-1.27368
103164983	chr14:103164983:T:C	1.58752e-21	-2.24206	-0.685576
103165000	chr14:103165000:A:T	1.30921e-20	-4.44502e-10	-0.8178
103165238	chr14:103165238:G:A	1.79396e-20	-4.44502e-10	-0.502799
103165259	chr14:103165259:A:G	7.23865e-22	-2.23832	-1.47464
103165485	chr14:103165485:A:G	7.92178e-21	-4.44502e-10	-1.32019
103165529	chr14:103165529:C:A	7.64123e-21	-4.44502e-10	-1.35625
103165540	chr14:103165540:C:T	8.20401e-21	-4.44502e-10	-1.28519
103165544	chr14:103165544:C:T	6.73183e-21	-4.44502e-10	-1.48296
103165556	chr14:103165556:G:T	1.19793e-20	-4.44502e-10	-0.906634
103165606	chr14:103165606:C:T	7.27226e-21	-4.44502e-10	-1.40574
103165713	chr14:103165713:T:C	1.55171e-20	-0.118357	-0.529514
103165746	chr14:103165746:G:A	1.33287e-19	-4.44502e-10	1.50269
103165764	chr14:103165764:G:A	7.04381e-21	-4.44502e-10	-1.43766
103165816	chr14:103165816:C:A	6.87598e-21	-4.44502e-10	-1.46178
103165891	chr14:103165891:C:T	1.96923e-21	-2.06502	-0.64715
103166224	chr14:103166224:A:T	1.4086e-20	-4.44502e-10	-0.744631
103166343	chr14:103166343:A:G	5.88033e-20	-1.97942	2.66381
103166399	chr14:103166399:G:A	1.31201e-20	-4.44502e-10	-0.815667
103166766	chr14:103166766:T:C	4.54592e-21	-1.87728	0.00169675
103166942	chr14:103166942:A:G	1.26538e-20	-4.44502e-10	-0.851856
103167010	chr14:103167010:C:T	1.2404e-20	-0.0206372	-0.851156
103167016	chr14:103167016:G:A	7.05518e-21	-4.44502e-10	-1.43605
103167142	chr14:103167142:T:G	1.0145e-20	-1.07283	-4.62281e-10
103167426	chr14:103167426:G:A	4.36063e-21	-1.91719	-4.62281e-10
103167427	chr14:103167427:C:A	7.73861e-21	-4.44502e-10	-1.34359
103167808	chr14:103167808:A:G	4.3073e-21	-1.98338	0.0538828
103167882	chr14:103167882:C:T	6.76482e-21	-4.44502e-10	-1.47808
103167931	chr14:103167931:G:A	1.12829e-20	0.00634538	-0.972871
103168269	chr14:103168269:T:G	6.73937e-21	-4.44502e-10	-1.48184
103168333	chr14:103168333:A:G	6.79674e-21	-4.44502e-10	-1.47337
103168428	chr14:103168428:C:T	3.17091e-21	-2.23579	-4.62281e-10
103168497	chr14:103168497:G:A	4.08311e-21	-1.98292	-2.96375e-05
103168550	chr14:103168550:A:G	1.39502e-20	-4.44502e-10	-0.754318
103168653	chr14:103168653:C:T	6.82528e-21	-4.44502e-10	-1.46918
103168947	chr14:103168947:C:A	6.91028e-21	-4.44502e-10	-1.4568
103169012	chr14:103169012:G:T	1.5053e-20	-4.44502e-10	-0.678234
103169022	chr14:103169022:T:C	1.14729e-20	-2.23386	1.28404
103169251	chr14:103169251:C:T	1.05286e-20	-1.03572	-4.62281e-10
103169405	chr14:103169405:T:A	7.60748e-21	-4.44502e-10	-1.36068
103169507	chr14:103169507:A:T	6.76243e-21	-4.44502e-10	-1.47843
103169526	chr14:103169526:G:A	1.49587e-20	-4.44502e-10	-0.684515
103169676	chr14:103169676:G:C	1.01407e-20	-1.07326	-4.62281e-10
103169815	chr14:103169815:G:A	7.05773e-21	-4.44502e-10	-1.43569
103170025	chr14:103170025:A:G	6.72723e-21	-4.44502e-10	-1.48365
103170037	chr14:103170037:G:A	6.75621e-21	-4.44502e-10	-1.47935
103170360	chr14:103170360:A:G	8.0484e-21	-1.30434	-4.62281e-10
103170424	chr14:103170424:C:T	9.55975e-21	-1.13225	-4.62281e-10
103170476	chr14:103170476:G:A	1.57157e-20	-0.893746	0.258597
103170509	chr14:103170509:T:C	1.49066e-19	-4.44502e-10	1.61458
103170701	chr14:103170701:G:A	8.18384e-21	-4.44502e-10	-1.28765
103170796	chr14:103170796:G:A	1.03735e-20	0.294364	-1.34492
103170839	chr14:103170839:G:C	7.27768e-21	0.0550149	-1.46001
103170934	chr14:103170934:C:T	9.00322e-21	-4.44502e-10	-1.19223
103171012	chr14:103171012:A:G	6.79044e-21	-4.44502e-10	-1.47429
103171117	chr14:103171117:A:G	6.74527e-21	-4.44502e-10	-1.48097
103171126	chr14:103171126:C:T	1.48963e-21	-1.95871	-1.03257
103171196	chr14:103171196:C:T	1.16579e-20	0.0499894	-0.983813
103171416	chr14:103171416:G:A	8.59807e-21	-4.44502e-10	-1.23827
103171665	chr14:103171665:C:T	8.18384e-21	-4.44502e-10	-1.28765
103171726	chr14:103171726:C:T	2.03177e-20	-4.44502e-10	-0.378317
103171989	chr14:103171989:A:G	4.64073e-21	-0.378556	-1.47638
103172227	chr14:103172227:G:C	1.15529e-21	-2.22133	-1.02413
103172241	chr14:103172241:C:G	2.16026e-20	-4.44502e-10	-0.316997
103172816	chr14:103172816:A:T	1.86796e-20	-4.44502e-10	-0.46238
103172956	chr14:103172956:A:T	6.9763e-21	-4.44502e-10	-1.44729
103173119	chr14:103173119:T:C	9.96194e-21	-1.09104	-4.62281e-10
103173440	chr14:103173440:A:G	7.26973e-21	-4.44502e-10	-1.40609
103173635	chr14:103173635:C:T	7.12023e-21	-4.44502e-10	-1.42687
103173882	chr14:103173882:T:C	6.8748e-21	-4.44502e-10	-1.46195
103174029	chr14:103174029:T:C	4.69278e-20	-4.44502e-10	0.4588
103174133	chr14:103174133:A:C	2.73011e-19	-4.44502e-10	2.2197
103174205	chr14:103174205:T:C	1.51254e-20	-4.44502e-10	-0.673436
103174424	chr14:103174424:A:G	4.28406e-21	-2.17121	0.236297
103174864	chr14:103174864:T:G	3.39495e-20	0.135062	-4.62281e-10
103174871	chr14:103174871:A:G	7.17942e-21	-4.44502e-10	-1.41859
103175029	chr14:103175029:GA:G	7.74922e-21	-4.44502e-10	-1.34222
103175199	chr14:103175199:A:G	6.75641e-21	-4.44502e-10	-1.47932
103175313	chr14:103175313:G:T	6.73387e-21	-4.44502e-10	-1.48266
103175397	chr14:103175397:CA:C	7.1787e-21	-4.44502e-10	-1.41869
103175797	chr14:103175797:T:C	1.37839e-20	-4.44502e-10	-0.766308
103176088	chr14:103176088:G:A	7.00286e-21	-4.44502e-10	-1.44349
103176115	chr14:103176115:C:T	9.73027e-21	-4.44502e-10	-1.11457
103176213	chr14:103176213:C:G	6.83672e-21	-4.44502e-10	-1.4675
103176763	chr14:103176763:G:A	6.99904e-21	-0.473765	-0.970274
103177001	chr14:103177001:G:A	1.77269e-20	-4.44502e-10	-0.514726
103177153	chr14:103177153:T:G	6.98277e-21	-4.44502e-10	-1.44636
103177316	chr14:103177316:AC:A	5.59709e-21	-0.583903	-1.08366
103177421	chr14:103177421:G:A	8.2424e-21	-4.44502e-10	-1.28052
103177491	chr14:103177491:G:A	8.30899e-22	-2.24252	-1.33254
103177530	chr14:103177530:C:T	7.38097e-21	-4.44502e-10	-1.39091
103177610	chr14:103177610:G:C	6.95393e-21	-4.44502e-10	-1.4505
103177629	chr14:103177629:G:A	1.06234e-20	-4.44502e-10	-1.02676
103178346	chr14:103178346:A:G	4.6419e-21	-2.15586	0.301172
103178438	chr14:103178438:G:A	1.00144e-20	-0.0277124	-1.05808
103178659	chr14:103178659:G:A	6.74601e-21	-4.44502e-10	-1.48086
103179365	chr14:103179365:C:T	1.07208e-21	-1.83681	-1.48341
103179702	chr14:103179702:C:T	1.43604e-21	-1.56806	-1.45987
103179826	chr14:103179826:G:A	2.09773e-20	-4.44502e-10	-0.346372
103179895	chr14:103179895:G:A	7.38958e-21	-4.44502e-10	-1.38974
103179961	chr14:103179961:A:G	2.89325e-20	-4.44502e-10	-0.0248442
103179989	chr14:103179989:G:A	3.09849e-21	-0.774688	-1.48421
103180467	chr14:103180467:C:T	1.10434e-20	-0.987982	-4.62281e-10
103180480	chr14:103180480:C:T	1.164e-20	-0.935367	-4.62281e-10
103180599	chr14:103180599:G:C	1.01086e-20	-1.07643	-4.62281e-10
103180875	chr14:103180875:TTGAC:T	3.77387e-21	-2.06171	-4.62281e-10
103180919	chr14:103180919:C:T	6.74801e-21	-1.48056	-4.62281e-10
103181214	chr14:103181214:A:G	2.34934e-21	-1.17792	-1.35776
103181365	chr14:103181365:T:C	7.16257e-21	-4.44502e-10	-1.42094
103181594	chr14:103181594:A:C	7.78572e-21	-4.44502e-10	-1.33752
103181737	chr14:103181737:T:C	6.32982e-21	-1.54454	-4.62281e-10
103182047	chr14:103182047:A:T	1.99717e-20	-1.08432	0.68882
103182211	chr14:103182211:CA:C	6.63044e-21	-1.14326	-0.354878
103182294	chr14:103182294:G:A	7.36579e-21	-1.1714	-0.221564
103182447	chr14:103182447:G:A	1.51602e-20	-4.44502e-10	-0.671139
103182562	chr14:103182562:C:T	1.93349e-20	-4.44502e-10	-0.427899
103182585	chr14:103182585:G:A	2.4726e-20	-2.18901	2.00705
103182665	chr14:103182665:T:C	7.20822e-21	-4.44502e-10	-1.41459
103182924	chr14:103182924:A:C	6.7612e-21	-4.44502e-10	-1.47861
103182984	chr14:103182984:T:C	1.9249e-20	-4.44502e-10	-0.43235
103183110	chr14:103183110:T:C	6.93487e-21	-4.44502e-10	-1.45325
103183604	chr14:103183604:TTAGTTCTTATCTA:T	7.56986e-21	-1.36564	-4.62281e-10
103184172	chr14:103184172:C:T	3.78421e-21	-2.05897	-4.62281e-10
103184173	chr14:103184173:G:A	1.12588e-18	5.02589	-1.38938
103184311	chr14:103184311:C:T	7.86679e-21	-1.32716	-4.62281e-10
103184582	chr14:103184582:A:G	2.23539e-20	-0.282811	-4.62281e-10
103185044	chr14:103185044:A:G	2.10033e-20	-4.44502e-10	-0.345132
103185248	chr14:103185248:C:G	6.41975e-21	-1.14575	-0.384686
103186141	chr14:103186141:C:T	3.88093e-21	-2.03374	-4.62281e-10
103186374	chr14:103186374:C:T	7.68749e-21	-4.44502e-10	-1.35022
103186490	chr14:103186490:T:G	3.14858e-21	-2.24286	-4.62281e-10
103186697	chr14:103186697:G:A	6.76637e-21	-4.44502e-10	-1.47785
103186706	chr14:103186706:T:A	1.27777e-20	-4.44502e-10	-0.842107
103186852	chr14:103186852:C:T	9.49089e-21	-4.44502e-10	-1.13948
103186910	chr14:103186910:T:C	1.39894e-20	-4.44502e-10	-0.751509
103186969	chr14:103186969:C:G	1.13456e-18	-4.44502e-10	3.64419
103187242	chr14:103187242:G:T	7.97689e-21	-1.31326	-4.62281e-10
103187265	chr14:103187265:G:A	8.96552e-21	-4.44502e-10	-1.19642
103187337	chr14:103187337:T:C	6.78764e-21	-4.44502e-10	-1.47471
103187701	chr14:103187701:T:TA	6.72338e-21	-4.44502e-10	-1.48422
103187940	chr14:103187940:A:G	8.07597e-20	-4.44502e-10	1.00167
103188085	chr14:103188085:G:A	6.25938e-21	-1.55573	-4.62281e-10
103188097	chr14:103188097:G:A	2.3112e-21	-1.33117	-1.22087
103188452	chr14:103188452:A:G	7.1967e-21	-4.44502e-10	-1.41619
103188602	chr14:103188602:G:T	5.72112e-19	-1.10782	4.06734
103188923	chr14:103188923:A:G	8.37619e-21	-0.955537	-0.30888
103188986	chr14:103188986:T:G	6.38204e-21	-1.2828	-0.253519
103189186	chr14:103189186:C:T	7.66654e-21	-4.44502e-10	-1.35295
103189248	chr14:103189248:G:A	5.7125e-21	-1.64715	-4.62281e-10
103189340	chr14:103189340:T:C	7.87801e-21	-4.44502e-10	-1.32574
103189378	chr14:103189378:C:T	7.01876e-21	-4.44502e-10	-1.44122
103189725	chr14:103189725:T:G	1.90416e-21	-2.22364	-0.522125
103189777	chr14:103189777:G:A	7.29689e-21	-4.44502e-10	-1.40236
103190114	chr14:103190114:G:A	1.84748e-20	-4.44502e-10	-0.473404
103190152	chr14:103190152:C:G	6.72429e-21	-4.44502e-10	-1.48408
103190209	chr14:103190209:C:A	2.48914e-20	-4.44502e-10	-0.175288
103190326	chr14:103190326:A:G	7.09733e-21	-4.44502e-10	-1.43009
103190489	chr14:103190489:C:T	6.74814e-21	-4.44502e-10	-1.48054
103190595	chr14:103190595:C:T	6.77314e-21	-2.20681	0.729963
103190600	chr14:103190600:T:G	3.44966e-21	-2.15154	-4.62281e-10
103190937	chr14:103190937:T:C	6.65692e-21	-1.49415	-4.62281e-10
103191093	chr14:103191093:T:C	3.01987e-20	-1.24198	1.25996
103191652	chr14:103191652:A:C	7.96034e-21	-4.44502e-10	-1.31534
103192069	chr14:103192069:G:A	8.78435e-21	-1.21684	-4.62281e-10
103192295	chr14:103192295:A:G	1.02978e-20	-4.44502e-10	-1.05788
103192571	chr14:103192571:G:A	1.49005e-20	-0.410696	-0.277718
103192597	chr14:103192597:C:G	6.8708e-21	-1.0909	-0.371633
103192643	chr14:103192643:C:T	7.79502e-21	-4.44502e-10	-1.33633
103192859	chr14:103192859:C:T	1.31181e-20	-4.44502e-10	-0.815821
103192929	chr14:103192929:A:G	6.96407e-21	-1.44905	-4.62281e-10
103192996	chr14:103192996:C:T	9.93738e-21	-4.44502e-10	-1.09351
103193001	chr14:103193001:T:A	2.55744e-20	-0.148217	-4.62281e-10
103193006	chr14:103193006:C:T	1.02255e-20	-4.44502e-10	-1.06493
103193010	chr14:103193010:G:A	8.98627e-21	-4.44502e-10	-1.19411
103193026	chr14:103193026:T:A	1.99947e-18	5.43277	-1.22195
103193267	chr14:103193267:G:T	7.52101e-22	-2.19061	-1.48409
103193601	chr14:103193601:A:G	8.55265e-21	-4.44502e-10	-1.24357
103193630	chr14:103193630:C:A	1.21149e-20	-4.44502e-10	-0.895375
103193640	chr14:103193640:G:A	8.60129e-21	-4.44502e-10	-1.2379
103193659	chr14:103193659:G:A	8.82993e-21	-4.44502e-10	-1.21166
103193814	chr14:103193814:C:T	5.39429e-21	-1.70447	-4.62281e-10
103193818	chr14:103193818:T:C	1.13799e-20	-4.44502e-10	-0.957961
103193821	chr14:103193821:A:G	3.50212e-20	-4.44502e-10	0.166143
103194054	chr14:103194054:G:A	6.76812e-21	-4.44502e-10	-1.47759
103194171	chr14:103194171:A:C	3.2908e-20	-4.44502e-10	0.103905
103194177	chr14:103194177:G:A	1.47934e-20	-4.44502e-10	-0.69563
103194271	chr14:103194271:A:G	6.77432e-21	-4.44502e-10	-1.47667
103194715	chr14:103194715:A:G	1.72016e-21	-1.36866	-1.47873
103194833	chr14:103194833:T:C	8.34243e-21	-4.44502e-10	-1.26846
103194890	chr14:103194890:T:C	3.08073e-21	-0.990206	-1.27444
103194896	chr14:103194896:C:T	9.71937e-21	-4.44502e-10	-1.11569
103195020	chr14:103195020:T:A	9.55626e-21	-1.13261	-4.62281e-10
103195073	chr14:103195073:G:A	1.11811e-20	-4.44502e-10	-0.975588
103195146	chr14:103195146:C:T	1.02627e-20	-4.44502e-10	-1.0613
103195285	chr14:103195285:A:G	3.17303e-21	-0.989279	-1.24584
103195375	chr14:103195375:G:A	9.61747e-21	-1.12623	-4.62281e-10
103195416	chr14:103195416:C:T	6.02105e-21	-1.59455	-4.62281e-10
103195769	chr14:103195769:G:A	6.96196e-21	-1.44935	-4.62281e-10
103195823	chr14:103195823:G:A	1.16699e-20	-0.661336	-0.271463
103196039	chr14:103196039:C:T	9.61037e-21	-4.44502e-10	-1.12697
103196041	chr14:103196041:T:C	7.08081e-21	-1.43242	-4.62281e-10
103196165	chr14:103196165:T:TA	1.35026e-20	-4.44502e-10	-0.786928
103196168	chr14:103196168:T:TA	8.3864e-21	-4.44502e-10	-1.2632
103196173	chr14:103196173:T:A	9.89658e-21	-4.44502e-10	-1.09762
103196217	chr14:103196217:C:T	6.8841e-21	-4.44502e-10	-1.4606
103196225	chr14:103196225:A:G	2.4382e-20	-0.195967	-4.62281e-10
103196348	chr14:103196348:C:T	1.14763e-20	-4.44502e-10	-0.94953
103196376	chr14:103196376:C:T	1.0463e-20	-4.44502e-10	-1.04196
103196407	chr14:103196407:C:T	9.06222e-21	-4.44502e-10	-1.1857
103196461	chr14:103196461:C:T	6.74534e-21	-4.44502e-10	-1.48096
103196463	chr14:103196463:T:G	1.53982e-20	-4.44502e-10	-0.655558
103196477	chr14:103196477:T:C	1.33191e-21	-2.2426	-0.860593
103196478	chr14:103196478:G:A	5.61432e-20	-4.44502e-10	0.638094
103196641	chr14:103196641:T:C	8.75864e-21	-4.44502e-10	-1.21977
103196862	chr14:103196862:C:T	7.00484e-21	-1.44321	-4.62281e-10
103196876	chr14:103196876:C:G	7.83111e-21	-4.44502e-10	-1.33171
103196883	chr14:103196883:C:T	7.51763e-21	-4.44502e-10	-1.37256
103197096	chr14:103197096:G:A	6.78335e-21	-4.44502e-10	-1.47534
103197162	chr14:103197162:G:A	6.47473e-20	-4.44502e-10	0.780681
103197314	chr14:103197314:G:A	1.10867e-20	-4.44502e-10	-0.984065
103197504	chr14:103197504:G:T	6.27491e-20	-4.44502e-10	0.749334
103197641	chr14:103197641:GA:G	3.15204e-21	-2.24176	-4.62281e-10
103197967	chr14:103197967:C:T	6.88084e-21	-4.44502e-10	-1.46107
103198042	chr14:103198042:C:T	7.45447e-21	-4.44502e-10	-1.381
103198198	chr14:103198198:C:T	5.87799e-21	-1.6186	-4.62281e-10
103198622	chr14:103198622:C:T	4.78008e-20	-4.44502e-10	0.477231
103198688	chr14:103198688:A:G	7.35383e-20	-4.44502e-10	0.907996
103198760	chr14:103198760:G:T	6.72491e-21	-4.44502e-10	-1.48399
103198781	chr14:103198781:C:T	8.12428e-20	-4.44502e-10	1.00763
103199283	chr14:103199283:G:T	2.75626e-20	-4.44502e-10	-0.0733528
103199651	chr14:103199651:G:A	1.3363e-20	-0.79732	-4.62281e-10
103199726	chr14:103199726:T:C	6.7421e-21	-4.44502e-10	-1.48144
103200390	chr14:103200390:T:C	9.50384e-21	-4.44502e-10	-1.13812
103200667	chr14:103200667:T:C	6.79298e-21	-4.44502e-10	-1.47392
103200942	chr14:103200942:T:A	1.77542e-21	-1.5563	-1.25947
103201196	chr14:103201196:A:G	2.94544e-20	-4.44502e-10	-0.00696677
103201550	chr14:103201550:A:T	8.77747e-21	-4.44502e-10	-1.21762
103201581	chr14:103201581:T:A	6.682e-21	-1.49039	-4.62281e-10
103201605	chr14:103201605:C:T	2.5403e-20	-4.44502e-10	-0.154942
103201887	chr14:103201887:G:T	9.47505e-21	-1.4017	0.260553
103201980	chr14:103201980:A:C	6.2379e-20	-4.44502e-10	0.743417
103202048	chr14:103202048:G:A	2.55176e-20	-4.44502e-10	-0.150443
103202335	chr14:103202335:A:G	6.37488e-20	-4.44502e-10	0.765139
103202342	chr14:103202342:T:C	6.91152e-21	-4.44502e-10	-1.45662
103202393	chr14:103202393:C:T	1.74898e-20	-4.44502e-10	-0.528192
103202629	chr14:103202629:A:T	8.65869e-21	-4.44502e-10	-1.23125
103202766	chr14:103202766:G:A	5.7974e-21	-1.6324	-4.62281e-10
103202940	chr14:103202940:G:A	1.85317e-21	-2.24179	-0.531124
103202955	chr14:103202955:A:G	6.84245e-21	-4.44502e-10	-1.46667
103202995	chr14:103202995:C:T	3.48021e-21	-1.38531	-0.757405
103203248	chr14:103203248:A:G	5.62567e-20	-4.44502e-10	0.640115
103203429	chr14:103203429:G:T	8.49154e-21	-4.44502e-10	-1.25074
103203473	chr14:103203473:T:C	7.37514e-20	-4.44502e-10	0.910889
103203582	chr14:103203582:T:C	3.08013e-20	-4.44502e-10	0.0377471
103203611	chr14:103203611:T:G	1.75566e-20	-4.44502e-10	-0.524383
103203639	chr14:103203639:G:T	8.21937e-21	-4.44502e-10	-1.28332
103203742	chr14:103203742:C:T	3.59139e-21	-1.21717	-0.894099
103203787	chr14:103203787:T:A	7.77011e-22	-2.23972	-1.40239
103203808	chr14:103203808:C:T	9.12865e-21	-1.43026	0.251867
103203838	chr14:103203838:G:A	6.73541e-21	-4.44502e-10	-1.48243
103203975	chr14:103203975:T:G	7.48806e-21	-4.44502e-10	-1.3765
103204092	chr14:103204092:C:T	5.82952e-21	-0.763463	-0.863414
103204721	chr14:103204721:C:T	1.1878e-20	-0.915125	-4.62281e-10
103204723	chr14:103204723:C:T	9.47761e-21	-1.39275	0.251867
103204771	chr14:103204771:G:A	6.92348e-21	-4.44502e-10	-1.45489
103204996	chr14:103204996:G:A	8.40352e-21	-4.44502e-10	-1.26116
103205549	chr14:103205549:A:C	7.34194e-20	-4.44502e-10	0.906378
103205584	chr14:103205584:G:A	8.03187e-20	-4.44502e-10	0.996192
103205644	chr14:103205644:A:T	1.97646e-20	-4.44502e-10	-0.405921
103205761	chr14:103205761:C:T	3.59208e-20	-4.44502e-10	0.191506
103205897	chr14:103205897:G:A	2.10133e-21	-2.2427	-0.404544
103206284	chr14:103206284:T:TGGTC	8.92703e-20	-4.44502e-10	1.10186
103206393	chr14:103206393:C:A	5.53734e-20	-4.44502e-10	0.624289
103206470	chr14:103206470:C:T	2.14941e-21	-2.23685	-0.387766
103206778	chr14:103206778:A:G	6.93135e-21	-4.44502e-10	-1.45376
103206786	chr14:103206786:C:A	6.78396e-21	-4.44502e-10	-1.47525
103206861	chr14:103206861:C:A	4.67924e-20	-4.44502e-10	0.455911
103207056	chr14:103207056:A:G	8.4787e-22	-2.2427	-1.31214
103207121	chr14:103207121:T:C	3.27361e-21	-2.14795	-0.0559654
103207331	chr14:103207331:C:T	6.32568e-21	-1.54519	-4.62281e-10
103207484	chr14:103207484:G:C	7.94529e-21	-4.44502e-10	-1.31723
103207503	chr14:103207503:C:T	6.2239e-21	-1.56141	-4.62281e-10
103207615	chr14:103207615:G:T	1.27503e-20	-4.44502e-10	-0.844255
103207685	chr14:103207685:C:T	2.94864e-21	-1.31423	-0.994238
103207713	chr14:103207713:G:C	3.35221e-21	-1.26551	-0.914683
103207832	chr14:103207832:T:G	3.36042e-21	-1.27099	-0.906751
103207847	chr14:103207847:C:T	6.84589e-21	-4.44502e-10	-1.46616
103207935	chr14:103207935:C:T	1.33992e-20	-4.44502e-10	-0.794613
103208012	chr14:103208012:G:A	8.22753e-21	-4.44502e-10	-1.28232
103208048	chr14:103208048:T:C	2.07143e-20	-4.44502e-10	-0.358988
103208116	chr14:103208116:TTTA:T	3.37431e-21	-1.2524	-0.92122
103208386	chr14:103208386:GCCA:G	5.65932e-20	-4.44502e-10	0.646077
103208396	chr14:103208396:C:A	6.74227e-21	-4.44502e-10	-1.48141
103208518	chr14:103208518:C:T	7.63305e-21	-1.35732	-4.62281e-10
103208556	chr14:103208556:C:G	7.40827e-21	-4.44502e-10	-1.38721
103208921	chr14:103208921:T:C	6.73549e-21	-4.44502e-10	-1.48242
103208977	chr14:103208977:T:C	7.71494e-21	-1.34665	-4.62281e-10
103209023	chr14:103209023:T:G	1.224e-20	-4.44502e-10	-0.8851
103209255	chr14:103209255:T:C	1.14975e-20	-4.44502e-10	-0.947683
103209457	chr14:103209457:T:C	7.22821e-22	-2.23718	-1.47723
103209566	chr14:103209566:G:A	7.21365e-22	-2.23627	-1.48015
103209679	chr14:103209679:T:C	9.28728e-21	-4.44502e-10	-1.16117
103209832	chr14:103209832:C:T	8.12512e-21	-4.44502e-10	-1.29485
103209844	chr14:103209844:C:T	8.29603e-21	-4.44502e-10	-1.27403
103209871	chr14:103209871:G:A	6.72381e-21	-4.44502e-10	-1.48416
103209953	chr14:103209953:G:A	8.35749e-21	-4.44502e-10	-1.26665
103210216	chr14:103210216:T:TTGC	8.25728e-21	-4.44502e-10	-1.27872
103210682	chr14:103210682:A:G	9.36602e-22	-2.243	-1.2123
103210903	chr14:103210903:C:G	9.78525e-21	-1.10894	-4.62281e-10
103210946	chr14:103210946:T:C	2.1773e-20	-4.44502e-10	-0.30914
103210950	chr14:103210950:C:T	6.35667e-21	-0.602864	-0.937441
103211016	chr14:103211016:T:C	3.27536e-21	-2.20338	-4.62281e-10
103211033	chr14:103211033:A:G	1.1172e-20	-4.44502e-10	-0.976398
103211085	chr14:103211085:C:T	8.0795e-21	-4.44502e-10	-1.30048
103211126	chr14:103211126:A:G	2.08802e-20	-4.44502e-10	-0.351008
103211241	chr14:103211241:C:T	9.57409e-22	-2.24298	-1.19036
103211438	chr14:103211438:A:G	7.22028e-21	-4.44502e-10	-1.41292
103211456	chr14:103211456:G:A	7.74846e-20	-4.44502e-10	0.960268
103211484	chr14:103211484:C:T	7.34126e-20	-4.44502e-10	0.906285
103211716	chr14:103211716:T:G	9.2209e-22	-2.24283	-1.22809
103211846	chr14:103211846:C:T	9.24996e-22	-2.21792	-1.24986
103211991	chr14:103211991:C:T	7.20874e-20	-4.44502e-10	0.888068
103212038	chr14:103212038:G:A	6.76994e-21	-0.535677	-0.941641
103212265	chr14:103212265:C:T	1.57766e-20	-4.44502e-10	-0.631282
103212816	chr14:103212816:C:T	6.20538e-20	-4.44502e-10	0.73819
103213089	chr14:103213089:A:G	1.98353e-20	-4.44502e-10	-0.402349
103213185	chr14:103213185:T:C	3.25961e-20	-4.44502e-10	0.0943824
103213263	chr14:103213263:G:C	8.22647e-21	-4.44502e-10	-1.28245
103213334	chr14:103213334:G:A	1.20008e-21	-2.1338	-1.07362
103213411	chr14:103213411:G:A	8.56487e-21	-4.44502e-10	-1.24214
103213466	chr14:103213466:T:C	1.00591e-20	-4.44502e-10	-1.08133
103213513	chr14:103213513:G:A	4.54959e-21	-1.00488	-0.869894
103213648	chr14:103213648:A:G	2.60118e-20	-4.44502e-10	-0.131261
103213699	chr14:103213699:G:T	2.59427e-20	-4.44502e-10	-0.13392
103213856	chr14:103213856:C:T	4.67217e-21	-1.84819	-4.62281e-10
103214378	chr14:103214378:G:A	2.75384e-20	-4.44502e-10	-0.0742279
103214479	chr14:103214479:C:G	4.01511e-20	-4.44502e-10	0.302838
103214598	chr14:103214598:C:T	7.16195e-21	-1.42103	-4.62281e-10
103214735	chr14:103214735:T:C	2.10924e-20	-4.44502e-10	-0.340898
103214792	chr14:103214792:A:G	2.19896e-20	-4.44502e-10	-0.299241
103214837	chr14:103214837:A:G	3.24804e-21	-2.21176	-4.62281e-10
103214951	chr14:103214951:C:A	6.74432e-21	-4.44502e-10	-1.48111
103215244	chr14:103215244:G:T	6.72861e-21	-4.44502e-10	-1.48344
103215305	chr14:103215305:C:T	1.03974e-20	-4.44502e-10	-1.04825
103215414	chr14:103215414:G:A	9.00814e-21	-4.44502e-10	-1.19168
103215452	chr14:103215452:T:C	7.27911e-21	-1.4048	-4.62281e-10
103215566	chr14:103215566:A:G	6.76422e-21	-4.44502e-10	-1.47816
103215804	chr14:103215804:A:G	3.12608e-20	-4.44502e-10	0.0525533
103215897	chr14:103215897:A:G	2.74628e-20	-4.44502e-10	-0.0769769
103216136	chr14:103216136:A:G	9.05026e-21	-4.44502e-10	-1.18702
103216241	chr14:103216241:C:T	1.23413e-19	-0.657129	2.08285
103216305	chr14:103216305:A:G	8.33382e-21	-4.44502e-10	-1.26949
103216620	chr14:103216620:C:T	3.75315e-20	-4.44502e-10	0.235369
103216802	chr14:103216802:T:C	7.05794e-21	-4.44502e-10	-1.43566
103216921	chr14:103216921:T:C	8.04606e-21	-4.44502e-10	-1.30463
103217070	chr14:103217070:G:A	3.58251e-19	3.86897	-1.37754
103217344	chr14:103217344:G:T	6.9743e-21	-4.44502e-10	-1.44758
103217421	chr14:103217421:G:A	2.93189e-20	-4.44502e-10	-0.0115792
103217532	chr14:103217532:T:C	1.19917e-20	-4.44502e-10	-0.905599
103217547	chr14:103217547:C:A	8.10195e-21	-4.44502e-10	-1.29771
103217600	chr14:103217600:GAA:G	1.60659e-21	-2.18664	-0.729061
103217700	chr14:103217700:T:C	6.93544e-21	-4.44502e-10	-1.45317
103217886	chr14:103217886:G:A	7.40993e-21	-4.44502e-10	-1.38699
103218577	chr14:103218577:G:C	2.5186e-20	-0.163523	-4.62281e-10
103218593	chr14:103218593:G:A	1.2083e-20	-4.44502e-10	-0.898012
103218614	chr14:103218614:T:G	3.16634e-21	-2.23724	-4.62281e-10
103218710	chr14:103218710:C:T	1.10985e-20	-4.44502e-10	-0.982998
103218857	chr14:103218857:C:T	7.04515e-21	-4.44502e-10	-1.43747
103219134	chr14:103219134:T:C	6.758e-21	-4.44502e-10	-1.47908
103219206	chr14:103219206:G:A	6.74695e-21	-4.44502e-10	-1.48072
103219209	chr14:103219209:G:A	7.28074e-21	-4.44502e-10	-1.40458
103219292	chr14:103219292:G:T	6.805e-21	-4.44502e-10	-1.47215
103219450	chr14:103219450:T:C	7.89225e-21	-4.44502e-10	-1.32393
103219705	chr14:103219705:G:C	8.72336e-21	-4.44502e-10	-1.22381
103220025	chr14:103220025:G:A	8.91329e-21	-4.44502e-10	-1.20227
103220411	chr14:103220411:C:T	6.79713e-21	-4.44502e-10	-1.47331
103220538	chr14:103220538:G:A	1.32223e-20	-4.44502e-10	-0.807904
103220593	chr14:103220593:G:A	3.64243e-21	-2.09716	-4.62281e-10
103220692	chr14:103220692:G:C	2.11919e-21	-1.61927	-1.01951
103220735	chr14:103220735:G:C	1.84898e-21	-1.42327	-1.3519
103220826	chr14:103220826:G:A	1.27327e-20	-4.44502e-10	-0.845634
103220895	chr14:103220895:T:C	4.13318e-20	1.14039	-0.808574
103221182	chr14:103221182:A:C	2.07686e-21	-1.8949	-0.764057
103221243	chr14:103221243:C:T	1.43787e-21	-1.72548	-1.30117
103221496	chr14:103221496:G:A	6.87029e-21	-4.44502e-10	-1.46261
103221560	chr14:103221560:G:A	3.92305e-21	-0.880953	-1.14199
103221589	chr14:103221589:G:A	1.20563e-20	0.582762	-1.48299
103221805	chr14:103221805:C:A	6.89326e-21	-0.846669	-0.612597
103221915	chr14:103221915:C:G	1.80035e-21	-1.33296	-1.46888
103221989	chr14:103221989:G:A	5.11026e-21	-0.298854	-1.45971
103222088	chr14:103222088:G:A	1.55732e-20	0.838497	-1.48276
103222099	chr14:103222099:C:T	2.33761e-20	-0.238095	-4.62281e-10
103222148	chr14:103222148:C:T	3.00279e-20	0.0123162	-4.62281e-10
103222177	chr14:103222177:A:G	4.58247e-21	-0.383354	-1.48422
103222189	chr14:103222189:C:T	3.87017e-21	-2.03651	-4.62281e-10
103222232	chr14:103222232:T:C	2.90952e-21	-0.856017	-1.46581
103222276	chr14:103222276:G:A	7.69477e-21	-1.34927	-4.62281e-10
103222347	chr14:103222347:T:A	2.37956e-21	-1.06773	-1.45516
103222367	chr14:103222367:G:A	4.66337e-21	-0.36809	-1.48198
103222469	chr14:103222469:A:G	1.72233e-20	0.866177	-1.40972
103222498	chr14:103222498:TAG:T	6.83663e-21	-4.44502e-10	-1.46752
103222587	chr14:103222587:A:G	2.39606e-21	-1.06063	-1.45535
103222737	chr14:103222737:A:G	6.72767e-21	-4.44502e-10	-1.48358
103222941	chr14:103222941:T:G	8.63108e-21	-4.44502e-10	-1.23444
103222995	chr14:103222995:A:T	5.66621e-21	-0.286655	-1.36864
103223114	chr14:103223114:G:A	7.88702e-21	-4.44502e-10	-1.32459
103223116	chr14:103223116:A:G	8.31887e-21	0.0315474	-1.30283
103223135	chr14:103223135:T:G	3.88878e-21	-0.874631	-1.15708
103223222	chr14:103223222:A:G	3.207e-20	1.00379	-0.92568
103223546	chr14:103223546:G:A	7.22433e-21	-4.44502e-10	-1.41236
103223877	chr14:103223877:A:AG	8.70793e-21	-4.44502e-10	-1.22558
103224023	chr14:103224023:G:A	1.40135e-20	-4.44502e-10	-0.749787
103224052	chr14:103224052:C:G	1.26722e-20	-4.44502e-10	-0.850399
103224061	chr14:103224061:G:A	9.29481e-21	0.276224	-1.43658
103224071	chr14:103224071:T:C	1.22802e-19	1.3981	0.0226691
103224358	chr14:103224358:G:A	1.52817e-21	-1.49476	-1.47098
103224509	chr14:103224509:C:T	4.62597e-21	-0.612531	-1.24559
103224611	chr14:103224611:T:C	1.18999e-20	-0.438267	-0.475016
103224615	chr14:103224615:G:A	1.12014e-20	-4.44502e-10	-0.973773
103225157	chr14:103225157:A:G	1.68954e-20	-0.49052	-0.0722526
103225195	chr14:103225195:T:G	7.27956e-21	-4.44502e-10	-1.40474
103225313	chr14:103225313:C:T	7.79958e-21	-4.44502e-10	-1.33574
103225361	chr14:103225361:G:A	6.84186e-21	-4.44502e-10	-1.46675
103225478	chr14:103225478:A:G	7.72852e-21	-1.34489	-4.62281e-10
103225777	chr14:103225777:G:A	1.09028e-20	-4.44502e-10	-1.00079
103226259	chr14:103226259:C:T	1.33031e-21	-1.64345	-1.46095
103226261	chr14:103226261:G:A	6.89358e-21	-4.44502e-10	-1.45922
103226394	chr14:103226394:GTTAA:G	1.31224e-21	-1.66385	-1.45422
103226590	chr14:103226590:T:C	1.28837e-20	0.147588	-0.981432
103226624	chr14:103226624:A:G	9.30758e-21	-4.44502e-10	-1.15898
103226768	chr14:103226768:A:C	9.69495e-21	-4.44502e-10	-1.11821
103226825	chr14:103226825:G:A	6.73239e-21	-4.44502e-10	-1.48288
103226865	chr14:103226865:T:A	9.22276e-21	-0.559662	-0.608475
103227066	chr14:103227066:A:T	1.41823e-21	-1.58418	-1.45622
103227098	chr14:103227098:T:C	6.23764e-20	1.83709	-1.09372
103227261	chr14:103227261:A:T	1.3494e-21	-1.63165	-1.4585
103227263	chr14:103227263:AG:A	1.37463e-21	-1.61175	-1.45988
103227326	chr14:103227326:G:GGCCTCCGGCTGCACCCTGGT	1.18579e-20	-4.44502e-10	-0.91682
103227381	chr14:103227381:T:C	8.29384e-21	-4.44502e-10	-1.2743
103227398	chr14:103227398:C:G	4.0634e-20	0.314794	-4.62281e-10
103227516	chr14:103227516:C:T	6.84444e-21	-4.44502e-10	-1.46637
103227554	chr14:103227554:T:C	1.17149e-20	-4.44502e-10	-0.928951
103227573	chr14:103227573:C:T	7.83572e-21	-4.44502e-10	-1.33112
103227721	chr14:103227721:G:A	1.12812e-20	-4.44502e-10	-0.966676
103227837	chr14:103227837:G:C	1.58231e-20	-4.44502e-10	-0.628341
103227918	chr14:103227918:A:G	1.16576e-20	-4.44502e-10	-0.933856
103227994	chr14:103227994:C:T	1.04733e-20	-0.698669	-0.342311
103228004	chr14:103228004:A:G	1.17679e-20	-4.44502e-10	-0.924433
103228015	chr14:103228015:A:G	1.17717e-20	-4.44502e-10	-0.924109
103228045	chr14:103228045:G:A	1.16636e-20	-4.44502e-10	-0.933337
103228050	chr14:103228050:A:G	9.32189e-21	-0.746489	-0.410957
103228175	chr14:103228175:A:G	9.51305e-21	0.298217	-1.43536
103228256	chr14:103228256:C:T	1.30791e-20	-4.44502e-10	-0.818799
103228301	chr14:103228301:T:C	2.14386e-21	-1.3764	-1.2508
103228417	chr14:103228417:G:A	1.23009e-20	-4.44502e-10	-0.880136
103228434	chr14:103228434:T:C	1.23009e-20	-4.44502e-10	-0.880136
103228606	chr14:103228606:G:A	1.40038e-20	-0.651313	-0.0991706
103228982	chr14:103228982:C:T	1.31363e-20	-4.44502e-10	-0.814434
103229113	chr14:103229113:G:A	9.48987e-21	-4.44502e-10	-1.13959
103229149	chr14:103229149:A:G	1.05706e-19	1.79704	-0.526196
103229341	chr14:103229341:A:C	5.68216e-21	-0.192719	-1.45976
103229490	chr14:103229490:C:T	9.05542e-21	-4.44502e-10	-1.18645
103229541	chr14:103229541:C:T	1.02554e-20	-4.44502e-10	-1.062
103229699	chr14:103229699:C:T	1.24927e-20	-4.44502e-10	-0.864666
103229754	chr14:103229754:T:C	5.23676e-21	-0.268517	-1.46559
103229784	chr14:103229784:T:C	4.28643e-21	-0.473512	-1.46085
103229812	chr14:103229812:G:T	9.91941e-21	-4.44502e-10	-1.09532
103230167	chr14:103230167:A:G	4.79512e-21	-0.369029	-1.45318
103230281	chr14:103230281:C:T	4.0926e-21	-0.519387	-1.46124
103230389	chr14:103230389:G:A	6.85012e-21	-4.44502e-10	-1.46554
103230478	chr14:103230478:C:T	6.74131e-21	-4.44502e-10	-1.48156
103230494	chr14:103230494:T:G	4.96099e-21	-0.326951	-1.46125
103230556	chr14:103230556:T:G	1.42002e-21	-1.61963	-1.41952
103230708	chr14:103230708:G:A	4.17343e-21	-0.48439	-1.47668
103230863	chr14:103230863:G:A	4.26281e-21	-0.465006	-1.47488
103231040	chr14:103231040:G:A	6.82589e-21	-4.44502e-10	-1.46909
103231072	chr14:103231072:C:T	4.41759e-21	-0.433395	-1.47082
103231195	chr14:103231195:C:T	4.69815e-21	-0.370521	-1.47212
103231196	chr14:103231196:G:A	6.73372e-21	-4.44502e-10	-1.48268
103231296	chr14:103231296:A:G	5.31397e-21	-0.251054	-1.46842
103231343	chr14:103231343:A:G	4.49907e-21	-0.423942	-1.462
103231567	chr14:103231567:G:A	1.32951e-20	-0.515744	-0.286672
103231767	chr14:103231767:G:A	2.82508e-21	-0.921307	-1.42997
103231821	chr14:103231821:C:T	1.13153e-20	-0.432576	-0.531079
103232058	chr14:103232058:G:A	2.34785e-20	-0.233725	-4.62281e-10
103232063	chr14:103232063:T:C	7.44857e-21	-4.44502e-10	-1.38179
103232332	chr14:103232332:G:T	6.83496e-21	-4.44502e-10	-1.46776
103232415	chr14:103232415:T:C	7.69748e-21	-4.44502e-10	-1.34892
103232458	chr14:103232458:A:G	7.43581e-21	-4.44502e-10	-1.3835
103232475	chr14:103232475:T:A	3.19804e-20	-4.44502e-10	0.0753129
103232575	chr14:103232575:G:A	8.91358e-21	-4.44502e-10	-1.20223
103232610	chr14:103232610:G:C	7.13789e-21	-4.44502e-10	-1.42439
103232824	chr14:103232824:C:T	1.09428e-21	-1.88803	-1.41168
103232830	chr14:103232830:C:T	2.87214e-21	-0.851137	-1.48362
103232907	chr14:103232907:C:T	1.8873e-20	-0.452081	-4.62281e-10
103232984	chr14:103232984:G:A	7.09392e-21	-4.44502e-10	-1.43057
103233246	chr14:103233246:C:T	9.17196e-21	-1.17366	-4.62281e-10
103233306	chr14:103233306:T:C	7.07111e-21	-4.44502e-10	-1.43379
103233803	chr14:103233803:A:G	5.84514e-20	1.66455	-0.986166
103233949	chr14:103233949:T:C	8.28579e-21	-4.44502e-10	-1.27527
103233984	chr14:103233984:T:C	5.88288e-20	0.68482	-4.62281e-10
103234047	chr14:103234047:C:T	1.06122e-21	-1.93194	-1.39845
103234243	chr14:103234243:A:G	7.06033e-21	-4.44502e-10	-1.43532
103234274	chr14:103234274:C:T	2.15511e-20	-4.44502e-10	-0.319386
103234284	chr14:103234284:C:G	1.04882e-20	-1.03956	-4.62281e-10
103234323	chr14:103234323:G:A	6.98797e-21	-4.44502e-10	-1.44562
103234381	chr14:103234381:C:T	9.25405e-21	-4.44502e-10	-1.16475
103234557	chr14:103234557:G:A	2.56985e-20	-0.143379	-4.62281e-10
103234662	chr14:103234662:A:G	2.28576e-20	-0.260526	-4.62281e-10
103234775	chr14:103234775:G:A	8.42882e-21	-4.44502e-10	-1.25815
103234998	chr14:103234998:G:T	7.32158e-22	-2.2408	-1.46077
103235116	chr14:103235116:C:T	6.92315e-21	-4.44502e-10	-1.45494
103235199	chr14:103235199:C:T	7.95806e-21	-4.44502e-10	-1.31563
103235408	chr14:103235408:A:G	8.17202e-21	-4.44502e-10	-1.28909
103235621	chr14:103235621:G:T	8.43678e-21	-4.44502e-10	-1.25721
103235838	chr14:103235838:G:A	8.61583e-21	-4.44502e-10	-1.23621
103235939	chr14:103235939:C:T	1.30827e-20	-4.44502e-10	-0.818518
103236252	chr14:103236252:C:T	2.06822e-20	0.642835	-1.00337
103236968	chr14:103236968:G:A	7.74689e-21	-4.44502e-10	-1.34252
103237254	chr14:103237254:C:T	9.40826e-21	-4.44502e-10	-1.14822
103237632	chr14:103237632:G:T	7.34631e-21	-4.44502e-10	-1.39561
103237664	chr14:103237664:A:G	1.46383e-21	-1.68886	-1.31989
103237790	chr14:103237790:G:A	2.62905e-20	-4.44502e-10	-0.120602
103237797	chr14:103237797:C:A	1.70683e-20	-0.552587	-4.62281e-10
103237840	chr14:103237840:A:G	1.85284e-20	-0.470505	-4.62281e-10
103237910	chr14:103237910:C:T	6.72409e-21	-4.44502e-10	-1.48411
103237979	chr14:103237979:A:G	2.08965e-20	-4.44502e-10	-0.350231
103238064	chr14:103238064:G:A	8.36792e-21	-4.44502e-10	-1.26541
103238395	chr14:103238395:C:G	2.49661e-21	-1.16258	-1.3123
103238485	chr14:103238485:G:A	2.40139e-21	-2.04681	-0.46695
103238801	chr14:103238801:A:AT	2.30269e-20	-4.44502e-10	-0.253149
103238898	chr14:103238898:C:T	7.91182e-20	-4.44502e-10	0.981132
103238910	chr14:103238910:C:A	2.00717e-20	-0.390501	-4.62281e-10
103239040	chr14:103239040:T:C	2.02344e-20	-0.382427	-4.62281e-10
103239055	chr14:103239055:T:G	2.3101e-20	-0.249936	-4.62281e-10
103239125	chr14:103239125:G:A	7.21764e-21	-4.44502e-10	-1.41328
103239482	chr14:103239482:G:A	8.23785e-21	-4.44502e-10	-1.28107
103239505	chr14:103239505:G:A	8.61265e-22	-2.06762	-1.47155
103239540	chr14:103239540:G:A	2.06627e-20	-4.44502e-10	-0.361483
103239632	chr14:103239632:G:A	8.15266e-20	-4.44502e-10	1.01112
103239846	chr14:103239846:T:C	6.78297e-21	-4.44502e-10	-1.4754
103240041	chr14:103240041:C:T	1.87061e-20	-0.460959	-4.62281e-10
103240375	chr14:103240375:C:T	7.53162e-21	-4.44502e-10	-1.3707
103240636	chr14:103240636:A:G	6.7233e-21	-4.44502e-10	-1.48423
103240779	chr14:103240779:G:A	1.97298e-20	-4.44502e-10	-0.407681
103240947	chr14:103240947:T:G	1.00667e-20	-4.44502e-10	-1.08058
103241080	chr14:103241080:C:T	8.8055e-21	0.264473	-1.47891
103241175	chr14:103241175:G:A	7.28733e-21	-4.44502e-10	-1.40367
103241315	chr14:103241315:A:G	1.31316e-20	-4.44502e-10	-0.814789
103241341	chr14:103241341:G:T	2.29453e-20	-4.44502e-10	-0.256698
103241443	chr14:103241443:G:A	8.36026e-22	-2.11413	-1.45478
103241485	chr14:103241485:C:T	1.95744e-20	-0.415589	-4.62281e-10
103241942	chr14:103241942:G:A	1.89563e-21	-2.00367	-0.746594
103242132	chr14:103242132:C:T	6.82731e-20	-4.44502e-10	0.833705
103242141	chr14:103242141:G:A	1.3901e-20	-4.44502e-10	-0.757851
103242190	chr14:103242190:C:T	7.7785e-21	-4.44502e-10	-1.33845
103242410	chr14:103242410:G:A	1.09443e-20	-4.44502e-10	-0.996989
103242674	chr14:103242674:G:C	7.49595e-21	-4.44502e-10	-1.37545
103242814	chr14:103242814:A:T	7.2238e-21	-4.44502e-10	-1.41243
103242872	chr14:103242872:G:A	2.24852e-20	-4.44502e-10	-0.276955
103242887	chr14:103242887:C:T	9.72784e-21	-4.44502e-10	-1.11482
103243129	chr14:103243129:C:T	8.10876e-21	-4.44502e-10	-1.29687
103243157	chr14:103243157:C:T	5.69625e-21	-0.172543	-1.47746
103243252	chr14:103243252:C:T	9.78015e-22	-2.22449	-1.18755
103243637	chr14:103243637:A:G	8.96572e-22	-2.05192	-1.44707
103243822	chr14:103243822:G:A	3.32653e-20	-4.44502e-10	0.114702
103243825	chr14:103243825:C:T	1.60224e-20	-4.44502e-10	-0.615824
103243884	chr14:103243884:A:G	1.86598e-20	-0.463439	-4.62281e-10
103244137	chr14:103244137:A:G	2.87616e-21	-1.88432	-0.449037
103244928	chr14:103244928:A:G	2.25842e-20	-4.44502e-10	-0.272562
103245000	chr14:103245000:A:G	1.71708e-21	-1.44596	-1.40322
103245223	chr14:103245223:A:T	6.72443e-21	-4.44502e-10	-1.48406
103245838	chr14:103245838:C:G	7.68312e-21	-4.44502e-10	-1.35078
103245973	chr14:103245973:T:C	3.40365e-21	-0.759094	-1.40587
103246145	chr14:103246145:C:CT	3.29647e-21	-0.789797	-1.40716
103246180	chr14:103246180:T:C	1.07278e-19	-4.44502e-10	1.28561
103246397	chr14:103246397:G:A	9.56981e-20	-4.44502e-10	1.17139
103246633	chr14:103246633:G:A	3.50898e-21	-0.749166	-1.38532
103246793	chr14:103246793:C:T	3.38383e-21	-0.754879	-1.41592
103246853	chr14:103246853:T:A	3.40577e-21	-0.767516	-1.39682
103246873	chr14:103246873:C:G	2.71385e-20	-0.0888588	-4.62281e-10
103246879	chr14:103246879:C:T	1.11717e-21	-1.81682	-1.4622
103246971	chr14:103246971:G:A	3.87233e-21	-2.03596	-4.62281e-10
103247247	chr14:103247247:GA:G	7.45238e-21	-1.38128	-4.62281e-10
103247388	chr14:103247388:T:C	3.51338e-21	-0.763232	-1.37
103247670	chr14:103247670:G:A	1.71879e-21	-1.97323	-0.874958
103247778	chr14:103247778:G:A	7.64238e-22	-2.19821	-1.46048
103248330	chr14:103248330:C:T	4.10334e-21	-0.617106	-1.3609
103248464	chr14:103248464:G:A	4.21576e-21	-0.562734	-1.38825
103248706	chr14:103248706:G:A	8.22876e-22	-2.19355	-1.39121
103249076	chr14:103249076:T:C	4.595e-21	-0.504887	-1.35995
103249116	chr14:103249116:G:A	1.62138e-21	-1.75045	-1.15608
103249128	chr14:103249128:G:A	1.72559e-21	-1.55016	-1.29408
103249200	chr14:103249200:T:C	6.76663e-21	-4.44502e-10	-1.47781
103249296	chr14:103249296:C:T	1.64963e-21	-1.56161	-1.32765
103249336	chr14:103249336:A:G	1.6417e-21	-1.58494	-1.30914
103249378	chr14:103249378:G:A	1.6974e-21	-1.55944	-1.30127
103249407	chr14:103249407:T:C	1.42232e-21	-1.62446	-1.41306
103249439	chr14:103249439:C:A	3.30369e-20	-4.44502e-10	0.107815
103249647	chr14:103249647:G:A	1.58902e-21	-1.59706	-1.32963
103250002	chr14:103250002:T:C	6.87375e-21	-4.44502e-10	-1.4621
103250013	chr14:103250013:C:T	9.95296e-21	-4.44502e-10	-1.09194
103250057	chr14:103250057:G:A	5.16908e-21	-0.343021	-1.4041
103250140	chr14:103250140:T:C	7.02397e-21	-4.44502e-10	-1.44048
103250203	chr14:103250203:A:G	4.16384e-20	-4.44502e-10	0.339211
103250371	chr14:103250371:G:C	2.56839e-21	-1.26046	-1.18608
103250438	chr14:103250438:A:G	1.54679e-21	-1.58291	-1.37071
103250548	chr14:103250548:A:G	1.69436e-21	-1.42273	-1.43977
103250633	chr14:103250633:G:A	2.61894e-20	-0.124456	-4.62281e-10
103250687	chr14:103250687:G:T	3.86799e-21	-0.565877	-1.4712
103250905	chr14:103250905:T:C	4.09347e-21	-1.61582	-0.364602
103251588	chr14:103251588:G:C	3.14881e-21	-2.24279	-4.62281e-10
103251660	chr14:103251660:T:C	3.58847e-21	-1.09443	-1.01766
103251661	chr14:103251661:A:G	6.69265e-21	-0.300776	-1.18803
103251701	chr14:103251701:T:C	1.47345e-20	-4.44502e-10	-0.699623
103251726	chr14:103251726:T:C	1.18884e-20	-4.44502e-10	-0.914251
103251779	chr14:103251779:C:A	8.61896e-22	-2.06038	-1.47805
103251980	chr14:103251980:A:C	9.65923e-21	-4.44502e-10	-1.1219
103251987	chr14:103251987:T:C	1.36874e-20	-4.44502e-10	-0.773333
103252255	chr14:103252255:A:G	1.09307e-20	-4.44502e-10	-0.998239
103252460	chr14:103252460:G:A	1.39282e-21	-2.1878	-0.870682
103252604	chr14:103252604:A:G	9.33829e-22	-1.98453	-1.47374
103252718	chr14:103252718:T:C	9.98614e-21	0.376357	-1.46497
103252754	chr14:103252754:A:T	1.19141e-20	-4.44502e-10	-0.91209
103253018	chr14:103253018:G:A	1.19026e-20	-4.44502e-10	-0.913058
103253184	chr14:103253184:C:T	5.14384e-20	1.69107	-1.1405
103253199	chr14:103253199:G:A	7.9812e-21	-4.44502e-10	-1.31272
103253224	chr14:103253224:G:A	6.95934e-21	-4.44502e-10	-1.44973
103253274	chr14:103253274:AAAG:A	7.20902e-21	-4.44502e-10	-1.41448
103253598	chr14:103253598:G:A	6.74963e-21	-4.44502e-10	-1.48032
103253651	chr14:103253651:A:C	4.19292e-19	3.96754	-1.31879
103253661	chr14:103253661:T:TGGAACTCCTG	1.17213e-20	-4.44502e-10	-0.928399
103253840	chr14:103253840:A:G	1.84931e-20	-4.44502e-10	-0.472413
103254000	chr14:103254000:C:A	1.04447e-20	-4.44502e-10	-1.04372
103254130	chr14:103254130:A:G	9.49867e-21	-0.59954	-0.53912
103254466	chr14:103254466:G:A	7.36818e-22	-2.21605	-1.47918
103254544	chr14:103254544:G:A	1.43334e-20	0.627158	-1.35437
103254664	chr14:103254664:C:T	4.89843e-19	4.22369	-1.41942
103254675	chr14:103254675:T:C	3.18126e-19	3.84944	-1.4768
103254743	chr14:103254743:G:C	2.66451e-19	3.66235	-1.46697
103254822	chr14:103254822:C:A	3.28348e-19	3.83486	-1.4306
103254908	chr14:103254908:T:A	4.02339e-19	4.06913	-1.46164
103255022	chr14:103255022:AT:A	3.34316e-20	1.09168	-0.971989
103255107	chr14:103255107:C:T	8.0854e-21	-4.44502e-10	-1.29975
103255208	chr14:103255208:C:A	8.69563e-19	4.84694	-1.46876
103255251	chr14:103255251:T:C	4.82702e-19	4.22808	-1.4385
103255259	chr14:103255259:T:C	5.23734e-19	4.33991	-1.46874
103255331	chr14:103255331:T:C	5.75726e-19	4.43017	-1.46435
103255369	chr14:103255369:T:C	6.62692e-19	4.57078	-1.46428
103255422	chr14:103255422:G:A	5.94613e-19	4.46155	-1.46345
103255505	chr14:103255505:T:C	7.14291e-19	4.6311	-1.44962
103255585	chr14:103255585:A:AGCC	7.88164e-21	-4.44502e-10	-1.32527
103255588	chr14:103255588:TCG:T	7.87597e-21	-4.44502e-10	-1.32599
103255649	chr14:103255649:C:T	8.55574e-21	-4.44502e-10	-1.24321
103256000	chr14:103256000:G:C	8.04605e-21	-4.44502e-10	-1.30463
103256178	chr14:103256178:T:A	1.01555e-20	-4.44502e-10	-1.0718
103256191	chr14:103256191:G:A	5.72911e-19	4.44162	-1.4807
103256255	chr14:103256255:C:T	6.06588e-19	4.49712	-1.47908
103256393	chr14:103256393:C:T	4.5829e-19	4.215	-1.47731
103256457	chr14:103256457:C:T	6.81222e-21	-4.44502e-10	-1.47109
103256588	chr14:103256588:C:T	7.36483e-21	-4.44502e-10	-1.3931
103256652	chr14:103256652:G:T	6.07676e-19	4.49852	-1.47869
103256896	chr14:103256896:C:A	7.00946e-21	-4.44502e-10	-1.44255
103256942	chr14:103256942:C:T	5.0791e-19	4.26763	-1.42714
103257150	chr14:103257150:A:AT	4.3319e-19	4.14707	-1.4657
103257184	chr14:103257184:T:A	5.96168e-19	4.42535	-1.42464
103257419	chr14:103257419:T:C	1.04571e-21	-2.18012	-1.165
103257428	chr14:103257428:G:A	6.76698e-21	-4.44502e-10	-1.47776
103257504	chr14:103257504:C:T	5.09978e-19	4.30298	-1.45843
103257741	chr14:103257741:C:G	4.48587e-19	4.16888	-1.45259
103257835	chr14:103257835:C:A	9.62066e-21	-4.44502e-10	-1.1259
103257915	chr14:103257915:AC:A	3.21709e-21	-2.22133	-4.62281e-10
103257965	chr14:103257965:C:T	6.78099e-21	-4.44502e-10	-1.47569
103258075	chr14:103258075:T:A	5.24714e-19	4.3375	-1.46445
103258080	chr14:103258080:A:G	7.21881e-21	-4.44502e-10	-1.41312
103258199	chr14:103258199:C:T	1.82924e-19	3.27379	-1.45452
103258224	chr14:103258224:G:A	4.25177e-19	4.12595	-1.46326
103258229	chr14:103258229:C:T	6.78368e-21	-4.44502e-10	-1.47529
103258235	chr14:103258235:T:G	3.69559e-19	3.99797	-1.47547
103258436	chr14:103258436:C:T	4.80157e-19	4.24197	-1.45766
103258661	chr14:103258661:G:A	9.62066e-21	-4.44502e-10	-1.1259
103258812	chr14:103258812:G:T	6.07173e-19	4.46429	-1.44528
103258850	chr14:103258850:G:A	2.30539e-19	3.48181	-1.4312
103259083	chr14:103259083:A:G	5.17494e-19	4.31754	-1.45835
103259633	chr14:103259633:A:G	3.29305e-19	3.88768	-1.4805
103259711	chr14:103259711:A:T	5.64493e-19	4.42381	-1.47769
103259797	chr14:103259797:G:A	1.63745e-18	5.48371	-1.47262
103259965	chr14:103259965:C:T	6.19024e-21	-1.56684	-4.62281e-10
103260020	chr14:103260020:T:C	4.44214e-19	4.17708	-1.47058
103260175	chr14:103260175:C:T	9.58175e-21	-4.44502e-10	-1.12995
103260839	chr14:103260839:G:T	1.50588e-21	-1.89967	-1.08076
103261017	chr14:103261017:A:G	1.30866e-20	-0.81822	-4.62281e-10
103261124	chr14:103261124:C:T	3.88808e-20	-4.44502e-10	0.270689
103261439	chr14:103261439:T:G	3.38676e-20	0.132648	-4.62281e-10
103261527	chr14:103261527:A:C	1.11644e-21	-2.22967	-1.04999
103261742	chr14:103261742:T:C	1.23397e-21	-2.19004	-0.989528
103261923	chr14:103261923:A:G	1.36692e-21	-2.16876	-0.908492
103262006	chr14:103262006:A:G	6.7315e-21	-4.44502e-10	-1.48301
103262041	chr14:103262041:T:C	7.11603e-21	-4.44502e-10	-1.42746
103262365	chr14:103262365:C:T	6.84945e-21	-4.44502e-10	-1.46564
103262366	chr14:103262366:G:A	7.5524e-22	-2.23918	-1.43135
103263069	chr14:103263069:T:C	1.24086e-21	-2.19961	-0.974395
103263456	chr14:103263456:T:C	1.88972e-20	-0.4508	-4.62281e-10
103263501	chr14:103263501:T:C	1.70414e-20	-4.44502e-10	-0.554165
103263966	chr14:103263966:GT:G	7.13843e-21	-4.44502e-10	-1.42432
103264190	chr14:103264190:C:T	7.15886e-21	-4.44502e-10	-1.42146
103264549	chr14:103264549:C:T	5.99225e-21	-1.59934	-4.62281e-10
103264678	chr14:103264678:T:C	9.24076e-21	-4.44502e-10	-1.16619
103264909	chr14:103264909:A:C	6.72336e-21	-4.44502e-10	-1.48422
103265446	chr14:103265446:T:C	6.82959e-21	-4.44502e-10	-1.46855
103265460	chr14:103265460:T:C	7.30728e-22	-2.22003	-1.48349
103265485	chr14:103265485:T:C	5.08341e-21	-1.76383	-4.62281e-10
103265539	chr14:103265539:G:A	7.12195e-21	-4.44502e-10	-1.42663
103265778	chr14:103265778:T:C	4.44122e-20	-4.44502e-10	0.403704
103265806	chr14:103265806:GCT:G	1.02915e-20	-4.44502e-10	-1.0585
103266375	chr14:103266375:G:A	7.27723e-21	-4.44502e-10	-1.40506
103266414	chr14:103266414:A:G	1.79665e-21	-2.17063	-0.633261
103266486	chr14:103266486:T:C	7.3342e-22	-2.2284	-1.47145
103266513	chr14:103266513:G:A	6.51817e-21	-1.51522	-4.62281e-10
103266970	chr14:103266970:A:G	9.75328e-21	-4.44502e-10	-1.11221
103267150	chr14:103267150:C:T	5.86227e-21	-1.62127	-4.62281e-10
103267252	chr14:103267252:T:C	8.01894e-21	-4.44502e-10	-1.308
103267281	chr14:103267281:C:T	6.73537e-21	-4.44502e-10	-1.48244
103267285	chr14:103267285:A:G	9.92841e-21	-4.44502e-10	-1.09441
103267427	chr14:103267427:A:G	7.05413e-21	-4.44502e-10	-1.4362
103267594	chr14:103267594:C:T	6.75985e-21	-4.44502e-10	-1.47881
103268182	chr14:103268182:T:C	6.76141e-21	-4.44502e-10	-1.47858
103268344	chr14:103268344:G:A	8.58617e-22	-2.10595	-1.43629
103268384	chr14:103268384:A:C	9.3575e-21	-4.44502e-10	-1.15363
103268419	chr14:103268419:G:A	8.63457e-22	-2.10282	-1.4338
103268618	chr14:103268618:A:G	6.90524e-21	-4.44502e-10	-1.45753
103268660	chr14:103268660:G:A	8.27087e-22	-2.13572	-1.44394
103268827	chr14:103268827:G:A	1.03274e-20	-4.44502e-10	-1.05501
103268959	chr14:103268959:A:G	1.21761e-21	-2.09171	-1.10121
103269377	chr14:103269377:G:A	1.37799e-21	-2.23057	-0.838616
103269450	chr14:103269450:G:C	7.17142e-21	-4.44502e-10	-1.41971
103269563	chr14:103269563:T:C	3.34403e-21	-2.18263	-4.62281e-10
103269661	chr14:103269661:G:A	8.4364e-21	-4.44502e-10	-1.25726
103269759	chr14:103269759:G:A	9.72309e-21	-4.44502e-10	-1.11531
103269926	chr14:103269926:C:G	1.04568e-20	-4.44502e-10	-1.04256
103269960	chr14:103269960:A:G	7.42013e-21	-4.44502e-10	-1.38561
103270284	chr14:103270284:A:G	8.20209e-22	-2.13467	-1.45333
103270394	chr14:103270394:C:T	6.84071e-21	-4.44502e-10	-1.46692
103270395	chr14:103270395:G:A	1.47907e-21	-2.10735	-0.891046
103270655	chr14:103270655:C:T	7.69428e-21	-4.44502e-10	-1.34933
103270795	chr14:103270795:C:T	7.85073e-21	-4.44502e-10	-1.3292
103271573	chr14:103271573:TG:T	6.72469e-21	-4.44502e-10	-1.48402
103271669	chr14:103271669:A:G	7.80614e-22	-2.2194	-1.41809
103271707	chr14:103271707:C:T	7.44266e-21	-4.44502e-10	-1.38258
103271993	chr14:103271993:T:C	1.55568e-21	-2.18266	-0.765233
103272124	chr14:103272124:G:A	7.83873e-21	-4.44502e-10	-1.33073
103272213	chr14:103272213:G:A	3.17084e-21	-2.23581	-4.62281e-10
103272234	chr14:103272234:G:A	3.46958e-20	0.156808	-4.62281e-10
103272340	chr14:103272340:G:A	7.95132e-22	-2.21448	-1.40458
103272341	chr14:103272341:C:T	8.80398e-21	-4.44502e-10	-1.21461
103272406	chr14:103272406:G:A	6.90542e-21	-4.44502e-10	-1.4575
103272407	chr14:103272407:C:T	8.26777e-21	-1.27745	-4.62281e-10
103272455	chr14:103272455:G:A	6.90765e-21	-4.44502e-10	-1.45718
103272468	chr14:103272468:T:A	9.05576e-21	-4.44502e-10	-1.18641
103272703	chr14:103272703:G:T	6.8151e-21	-4.44502e-10	-1.47067
103272869	chr14:103272869:G:A	6.8088e-21	-4.44502e-10	-1.4716
103272972	chr14:103272972:G:A	2.06961e-20	-4.44502e-10	-0.359867
103273275	chr14:103273275:C:T	6.7316e-21	-4.44502e-10	-1.483
103273530	chr14:103273530:A:G	1.24198e-20	-4.44502e-10	-0.87052
103273864	chr14:103273864:C:T	6.72335e-21	-4.44502e-10	-1.48422
103274012	chr14:103274012:C:T	1.22224e-20	-4.44502e-10	-0.886539
103274080	chr14:103274080:G:T	4.22623e-21	-1.9485	-4.62281e-10
103274101	chr14:103274101:C:T	7.16246e-22	-2.23941	-1.48413
103274797	chr14:103274797:T:G	6.87778e-21	-4.44502e-10	-1.46152
103274861	chr14:103274861:C:CT	7.73792e-22	-2.19422	-1.45204
103274940	chr14:103274940:T:C	6.75794e-21	-4.44502e-10	-1.47909
103275384	chr14:103275384:A:G	3.27833e-20	-4.44502e-10	0.100107
103276498	chr14:103276498:T:G	6.98538e-21	-1.44599	-4.62281e-10
103276897	chr14:103276897:T:C	1.06928e-21	-2.22875	-1.09408
103277608	chr14:103277608:G:A	7.50147e-21	-4.44502e-10	-1.37471
103278372	chr14:103278372:G:A	7.71624e-21	-4.44502e-10	-1.34648
103278542	chr14:103278542:T:TTTTTC	1.01585e-20	-4.44502e-10	-1.0715
103279174	chr14:103279174:G:A	7.34954e-22	-2.22784	-1.46992
103279368	chr14:103279368:G:C	8.59819e-22	-2.22053	-1.32031
103279448	chr14:103279448:G:A	7.70341e-22	-2.21604	-1.4347
103279516	chr14:103279516:A:G	7.8294e-22	-2.21541	-1.4191
103279627	chr14:103279627:T:C	7.75113e-21	-4.44502e-10	-1.34197
103279777	chr14:103279777:C:G	8.34123e-22	-2.23324	-1.33795
103279856	chr14:103279856:T:G	2.6144e-21	-2.22768	-0.201097
103280492	chr14:103280492:T:C	1.21317e-20	-4.44502e-10	-0.893991
103280617	chr14:103280617:G:A	8.52524e-21	-4.44502e-10	-1.24678
103280835	chr14:103280835:C:G	8.13786e-22	-2.24108	-1.35479
103281092	chr14:103281092:T:C	7.08008e-21	-4.44502e-10	-1.43253
103281130	chr14:103281130:T:C	1.00714e-21	-2.22358	-1.15911
103281326	chr14:103281326:G:A	8.04044e-22	-2.23522	-1.37269
103281337	chr14:103281337:C:T	8.20053e-22	-2.23148	-1.35672
103281921	chr14:103281921:C:T	1.04621e-20	-4.44502e-10	-1.04206
103281941	chr14:103281941:A:G	8.3038e-22	-2.23747	-1.33822
103281985	chr14:103281985:A:T	8.20647e-22	-2.23803	-1.34945
103282085	chr14:103282085:A:G	8.34502e-22	-2.23522	-1.33552
103282241	chr14:103282241:C:T	8.03669e-22	-2.23623	-1.37215
103282417	chr14:103282417:C:T	7.92272e-22	-2.2322	-1.39046
103282502	chr14:103282502:C:T	6.97933e-21	-4.44502e-10	-1.44686
103282533	chr14:103282533:C:G	8.98148e-21	-4.44502e-10	-1.19465
103282614	chr14:103282614:T:C	8.00281e-22	-2.23697	-1.37564
103282646	chr14:103282646:A:G	8.04345e-22	-2.2354	-1.37214
103282997	chr14:103282997:TG:T	7.90461e-22	-2.22644	-1.39851
103283558	chr14:103283558:C:T	8.00505e-22	-2.21881	-1.39351
103284113	chr14:103284113:G:A	6.90801e-21	-4.44502e-10	-1.45713
103284483	chr14:103284483:A:G	7.03504e-21	-4.44502e-10	-1.43891
103284579	chr14:103284579:G:A	8.17844e-22	-2.21139	-1.3795
103284688	chr14:103284688:G:A	9.10016e-22	-2.0001	-1.484
103284899	chr14:103284899:C:A	7.24881e-21	-4.44502e-10	-1.40897
103284989	chr14:103284989:T:G	7.32733e-21	-4.44502e-10	-1.3982
103285254	chr14:103285254:G:A	1.08665e-21	-2.1278	-1.17891
103285374	chr14:103285374:C:T	7.1791e-21	-4.44502e-10	-1.41864
103285375	chr14:103285375:G:A	9.67018e-22	-1.94255	-1.4808
103285404	chr14:103285404:G:A	8.21407e-21	-4.44502e-10	-1.28396
103285423	chr14:103285423:A:G	8.73531e-22	-2.04245	-1.48257
103285426	chr14:103285426:CAG:C	8.82453e-22	-2.13635	-1.37851
103285672	chr14:103285672:C:T	6.72751e-21	-4.44502e-10	-1.48361
103285809	chr14:103285809:T:A	6.72678e-21	-4.44502e-10	-1.48371
103286211	chr14:103286211:C:T	6.72721e-21	-4.44502e-10	-1.48365
103286280	chr14:103286280:T:C	7.2697e-21	-4.44502e-10	-1.4061
103286473	chr14:103286473:G:C	6.72718e-21	-4.44502e-10	-1.48366
103286499	chr14:103286499:A:G	9.61438e-22	-1.94637	-1.48277
103286529	chr14:103286529:G:C	9.29564e-22	-1.98158	-1.48127
103286622	chr14:103286622:A:G	7.04479e-21	-1.43752	-4.62281e-10
103286690	chr14:103286690:T:C	7.85653e-21	-4.44502e-10	-1.32847
103286787	chr14:103286787:T:C	6.99638e-21	-4.44502e-10	-1.44442
103286878	chr14:103286878:T:C	6.7365e-21	-4.44502e-10	-1.48227
103286925	chr14:103286925:C:T	8.12285e-22	-2.22685	-1.37087
103286973	chr14:103286973:T:C	6.97846e-21	-4.44502e-10	-1.44698
103287001	chr14:103287001:G:A	9.14868e-22	-2.10135	-1.37744
103287132	chr14:103287132:C:T	8.97145e-22	-2.14171	-1.35664
103287224	chr14:103287224:G:A	6.72869e-21	-4.44502e-10	-1.48343
103287440	chr14:103287440:A:C	6.72683e-21	-4.44502e-10	-1.48371
103287539	chr14:103287539:C:T	6.72644e-21	-4.44502e-10	-1.48376
103287558	chr14:103287558:T:C	6.97895e-21	-4.44502e-10	-1.44691
103288176	chr14:103288176:C:A	7.37869e-22	-2.21297	-1.48083
103288189	chr14:103288189:A:G	7.44773e-21	-1.3819	-4.62281e-10
103288405	chr14:103288405:C:T	6.84752e-21	-4.44502e-10	-1.46592
103288420	chr14:103288420:A:G	7.08898e-21	-4.44502e-10	-1.43127
103288889	chr14:103288889:A:C	1.29396e-21	-2.2411	-0.891002
103288962	chr14:103288962:C:T	1.53239e-20	-0.660399	-4.62281e-10
103289290	chr14:103289290:G:C	8.42055e-21	-4.44502e-10	-1.25914
103289311	chr14:103289311:T:C	8.37318e-21	-4.44502e-10	-1.26478
103289611	chr14:103289611:A:G	7.14278e-22	-2.24206	-1.48423
103289621	chr14:103289621:C:T	8.01192e-22	-2.148	-1.46346
103289675	chr14:103289675:T:C	3.14909e-21	-2.2427	-4.62281e-10
103289696	chr14:103289696:G:A	1.02388e-20	-1.06363	-4.62281e-10
103289869	chr14:103289869:G:A	7.91079e-22	-2.14189	-1.48228
103289919	chr14:103289919:G:A	2.66805e-21	-1.14453	-1.26393
103290193	chr14:103290193:G:C	8.36015e-22	-2.12528	-1.44364
103290369	chr14:103290369:C:G	7.28911e-21	-4.44502e-10	-1.40343
103290496	chr14:103290496:C:T	6.74157e-21	-4.44502e-10	-1.48152
103290573	chr14:103290573:C:G	1.20322e-21	-2.15031	-1.05449
103290743	chr14:103290743:C:A	2.69728e-20	-4.44502e-10	-0.0949822
103290757	chr14:103290757:A:G	5.86622e-21	-1.72924	0.108643
103290807	chr14:103290807:G:A	6.72782e-21	-4.44502e-10	-1.48356
103290865	chr14:103290865:C:G	9.15535e-21	-1.17547	-4.62281e-10
103291146	chr14:103291146:A:G	1.41288e-20	-4.44502e-10	-0.741597
103291405	chr14:103291405:C:T	9.02947e-22	-2.02725	-1.46465
103291858	chr14:103291858:C:A	7.04847e-21	-4.44502e-10	-1.437
103292030	chr14:103292030:C:T	3.1827e-21	-2.23208	-4.62281e-10
103292100	chr14:103292100:C:T	1.98316e-21	-1.53981	-1.16531
103292124	chr14:103292124:T:C	8.47541e-21	-4.44502e-10	-1.25264
103292442	chr14:103292442:C:T	2.19697e-20	-4.44502e-10	-0.300145
103292495	chr14:103292495:AG:A	9.43436e-21	-4.44502e-10	-1.14545
103292569	chr14:103292569:G:GACTTTCAATCGACAGGGGCTGCATCTGAA	1.75614e-20	-4.44502e-10	-0.524107
103292631	chr14:103292631:C:T	6.75379e-21	-4.44502e-10	-1.47971
103292728	chr14:103292728:C:T	1.99481e-20	-4.44502e-10	-0.396675
103293129	chr14:103293129:C:T	1.29978e-21	-2.14041	-0.98721
103293533	chr14:103293533:GGCAAGACTGT:G	9.98155e-21	-4.44502e-10	-1.08907
103293737	chr14:103293737:G:A	9.52458e-21	-4.44502e-10	-1.13593
103293841	chr14:103293841:C:T	7.27978e-21	-1.40471	-4.62281e-10
103294081	chr14:103294081:C:T	7.93685e-21	-4.44502e-10	-1.31829
103294253	chr14:103294253:C:T	8.80197e-21	-4.44502e-10	-1.21484
103294390	chr14:103294390:C:T	1.00493e-20	-4.44502e-10	-1.0823
103294427	chr14:103294427:C:T	7.46118e-21	-4.44502e-10	-1.3801
103294449	chr14:103294449:T:C	7.49384e-21	-4.44502e-10	-1.37573
103294530	chr14:103294530:C:T	7.50739e-21	-4.44502e-10	-1.37392
103294803	chr14:103294803:AAGACAGACATAT:A	9.68176e-22	-1.97214	-1.45001
103295169	chr14:103295169:A:G	6.88479e-21	-4.44502e-10	-1.4605
103295267	chr14:103295267:C:T	1.01123e-20	-4.44502e-10	-1.07606
103295382	chr14:103295382:T:C	7.46911e-21	-4.44502e-10	-1.37904
103295460	chr14:103295460:T:C	1.61123e-21	-1.61934	-1.29347
103295654	chr14:103295654:T:G	6.79704e-21	-4.44502e-10	-1.47332
103296359	chr14:103296359:C:T	1.06856e-21	-2.24234	-1.08116
103296464	chr14:103296464:T:A	2.5409e-20	-4.44502e-10	-0.154706
103296499	chr14:103296499:G:A	9.53492e-22	-2.09632	-1.34112
103296515	chr14:103296515:C:T	2.75727e-20	-4.44502e-10	-0.0729858
103296624	chr14:103296624:T:A	7.29038e-21	-4.44502e-10	-1.40325
103296996	chr14:103296996:G:C	2.12328e-20	-4.44502e-10	-0.334265
103297034	chr14:103297034:C:T	9.405e-22	-1.99904	-1.45212
103297198	chr14:103297198:C:T	1.53444e-20	-4.44502e-10	-0.659063
103297260	chr14:103297260:C:A	2.42438e-20	-4.44502e-10	-0.20165
103297297	chr14:103297297:C:T	2.01859e-21	-1.93169	-0.755722
103297425	chr14:103297425:AG:A	1.93844e-21	-1.98039	-0.74754
103297649	chr14:103297649:C:T	1.69008e-20	-4.44502e-10	-0.562452
103297826	chr14:103297826:T:C	1.03136e-21	-2.22601	-1.13292
103297840	chr14:103297840:G:A	7.03489e-21	-4.44502e-10	-1.43893
103297965	chr14:103297965:G:A	3.35308e-21	-2.17993	-4.62281e-10
103297971	chr14:103297971:A:G	1.8402e-21	-2.2363	-0.543644
103298083	chr14:103298083:C:T	1.76334e-21	-1.51217	-1.31043
103298136	chr14:103298136:C:T	1.59075e-21	-1.55134	-1.37426
103298154	chr14:103298154:G:A	6.79633e-21	-4.44502e-10	-1.47343
103298166	chr14:103298166:G:A	1.65795e-21	-1.55637	-1.32786
103298481	chr14:103298481:A:C	9.35562e-22	-2.00293	-1.45349
103298585	chr14:103298585:G:A	1.70229e-21	-1.52082	-1.33702
103298846	chr14:103298846:G:A	1.50868e-21	-1.63581	-1.34277
103298897	chr14:103298897:C:T	3.95531e-21	-0.987191	-1.02756
103299064	chr14:103299064:C:T	1.01505e-20	-4.44502e-10	-1.07228
103299423	chr14:103299423:T:C	8.5982e-21	-4.44502e-10	-1.23826
103299445	chr14:103299445:A:G	1.04084e-20	-4.44502e-10	-1.04719
103299677	chr14:103299677:G:A	1.62586e-20	-4.44502e-10	-0.601187
103300074	chr14:103300074:AAAAAAAAAGAAAGAAAG:A	1.549e-20	-4.44502e-10	-0.649616
103300946	chr14:103300946:C:T	1.57214e-20	-4.44502e-10	-0.63479
103301450	chr14:103301450:A:C	1.83249e-20	-1.15202	0.67047
103301943	chr14:103301943:T:C	6.75008e-21	-4.44502e-10	-1.48026
103302138	chr14:103302138:A:G	2.07283e-21	-1.62576	-1.03513
103302593	chr14:103302593:C:T	1.64753e-21	-2.07005	-0.820479
103303151	chr14:103303151:C:G	1.10762e-21	-2.09885	-1.18874
103303183	chr14:103303183:T:A	7.67675e-21	-4.44502e-10	-1.35161
103303258	chr14:103303258:T:G	1.13925e-21	-2.08817	-1.17127
103303330	chr14:103303330:C:G	7.66921e-21	-4.44502e-10	-1.3526
103303372	chr14:103303372:G:A	1.27813e-21	-1.84812	-1.29629
103303625	chr14:103303625:G:A	1.10932e-21	-2.10629	-1.17977
103304007	chr14:103304007:G:A	8.28128e-22	-2.11895	-1.45945
103304091	chr14:103304091:T:G	1.17454e-21	-2.08206	-1.14687
103304224	chr14:103304224:T:C	1.31702e-21	-2.11583	-0.998605
103304310	chr14:103304310:T:C	7.19766e-21	-4.44502e-10	-1.41605
103304467	chr14:103304467:T:C	1.11789e-21	-2.09387	-1.1845
103304532	chr14:103304532:G:C	1.12388e-21	-2.08739	-1.18564
103304552	chr14:103304552:T:C	1.12899e-21	-2.08743	-1.18105
103304655	chr14:103304655:GA:G	6.63888e-21	-1.49687	-4.62281e-10
103304885	chr14:103304885:C:T	1.47777e-21	-1.87747	-1.12181
103304973	chr14:103304973:C:T	1.15226e-21	-2.07958	-1.1685
103305127	chr14:103305127:G:A	1.13458e-21	-2.08167	-1.18188
103305146	chr14:103305146:T:C	1.1532e-21	-2.06865	-1.17861
103305608	chr14:103305608:T:C	1.00652e-21	-2.08684	-1.29647
103305629	chr14:103305629:C:T	7.9402e-21	-4.44502e-10	-1.31787
103306449	chr14:103306449:C:A	1.30545e-21	-2.12318	-1.00008
103306496	chr14:103306496:T:A	7.67731e-21	-4.44502e-10	-1.35154
103306605	chr14:103306605:T:G	1.7621e-21	-2.15205	-0.671259
103306654	chr14:103306654:G:A	7.85153e-21	-4.44502e-10	-1.3291
103306949	chr14:103306949:C:G	8.35691e-21	-4.44502e-10	-1.26672
103306961	chr14:103306961:A:G	8.33798e-21	-4.44502e-10	-1.26899
103307159	chr14:103307159:C:T	3.44958e-21	-2.15156	-4.62281e-10
103307164	chr14:103307164:G:A	6.78853e-21	-4.44502e-10	-1.47458
103307790	chr14:103307790:T:C	1.1639e-21	-1.91051	-1.32752
103307791	chr14:103307791:C:T	7.85384e-21	-4.44502e-10	-1.32881
103307803	chr14:103307803:A:G	7.33452e-21	-4.44502e-10	-1.39722
103307822	chr14:103307822:G:T	1.25411e-21	-1.92438	-1.239
103307928	chr14:103307928:C:CA	9.68901e-21	-4.44502e-10	-1.11882
103308029	chr14:103308029:T:C	6.77372e-21	-4.44502e-10	-1.47676
103308177	chr14:103308177:T:C	6.66962e-21	-1.49225	-4.62281e-10
103308249	chr14:103308249:A:C	8.09062e-21	-4.44502e-10	-1.29911
103308598	chr14:103308598:C:T	7.33017e-21	-4.44502e-10	-1.39781
103309072	chr14:103309072:C:G	8.12835e-22	-2.19735	-1.39969
103309129	chr14:103309129:T:G	1.21891e-21	-1.87541	-1.31644
103309155	chr14:103309155:G:C	3.42408e-21	-2.15898	-4.62281e-10
103309178	chr14:103309178:C:G	1.14096e-21	-1.97336	-1.28458
103309611	chr14:103309611:C:T	1.2169e-21	-1.8946	-1.29891
103310212	chr14:103310212:G:A	7.42847e-21	-4.44502e-10	-1.38449
103310216	chr14:103310216:G:A	7.7346e-21	-4.44502e-10	-1.34411
103310434	chr14:103310434:C:T	7.71636e-22	-2.18042	-1.46864
103310480	chr14:103310480:G:A	1.32445e-20	-4.44502e-10	-0.806232
103310481	chr14:103310481:C:A	1.19122e-21	-2.14954	-1.0653
103310635	chr14:103310635:T:C	1.14478e-21	-1.9448	-1.3098
103310867	chr14:103310867:A:T	7.86728e-22	-2.15977	-1.46991
103311006	chr14:103311006:C:T	3.56641e-21	-2.11825	-4.62281e-10
103311269	chr14:103311269:A:G	1.18636e-21	-1.9685	-1.25042
103311455	chr14:103311455:T:C	6.9537e-21	-4.44502e-10	-1.45054
103311636	chr14:103311636:C:T	6.93425e-21	-1.45334	-4.62281e-10
103311650	chr14:103311650:C:T	1.73874e-20	-4.44502e-10	-0.534065
103311767	chr14:103311767:G:A	9.54112e-21	-4.44502e-10	-1.1342
103311909	chr14:103311909:C:T	7.34794e-21	-4.44502e-10	-1.39539
103311965	chr14:103311965:C:T	1.07366e-21	-1.91454	-1.4042
103312314	chr14:103312314:T:C	7.83955e-21	-4.44502e-10	-1.33063
103312398	chr14:103312398:C:T	1.59602e-20	-4.44502e-10	-0.619714
103312763	chr14:103312763:G:A	7.46721e-21	-4.44502e-10	-1.37929
103312850	chr14:103312850:A:G	7.15132e-21	-4.44502e-10	-1.42251
103313004	chr14:103313004:GCA:G	8.37517e-21	-1.26454	-4.62281e-10
103313009	chr14:103313009:T:C	7.24831e-21	-4.44502e-10	-1.40904
103313028	chr14:103313028:A:G	3.37219e-21	-2.24304	0.0687941
103313116	chr14:103313116:T:C	1.10118e-20	-4.44502e-10	-0.99084
103313329	chr14:103313329:G:A	6.95991e-21	-4.44502e-10	-1.44965
103313999	chr14:103313999:C:T	1.07574e-20	-4.44502e-10	-1.01422
103314260	chr14:103314260:G:A	6.81836e-21	-4.44502e-10	-1.47019
103314570	chr14:103314570:G:T	7.53852e-21	-1.36978	-4.62281e-10
103315372	chr14:103315372:C:T	7.31878e-22	-2.23167	-1.47029
103315373	chr14:103315373:A:G	7.48779e-22	-2.21783	-1.46129
103315607	chr14:103315607:T:G	3.59498e-17	7.10007	-4.62281e-10
103315762	chr14:103315762:C:G	7.3926e-22	-2.20786	-1.48405
103316253	chr14:103316253:G:A	7.25714e-22	-2.24046	-1.46995
103316504	chr14:103316504:A:G	8.69546e-22	-2.24196	-1.28764
103316625	chr14:103316625:G:A	7.83938e-22	-2.18189	-1.45135
103316726	chr14:103316726:GTCT:G	8.67434e-22	-2.24218	-1.28985
103316876	chr14:103316876:G:A	9.03342e-21	-4.44502e-10	-1.18888
103316887	chr14:103316887:G:A	8.60272e-21	-4.44502e-10	-1.23773
103316933	chr14:103316933:A:G	7.2747e-21	-4.44502e-10	-1.40541
103317260	chr14:103317260:A:G	2.85839e-21	-2.23618	-0.103373
103317451	chr14:103317451:G:A	7.36312e-22	-2.23412	-1.46179
103317484	chr14:103317484:T:C	2.32712e-20	-4.44502e-10	-0.242596
103317510	chr14:103317510:C:T	1.50797e-21	-2.23783	-0.74122
103317585	chr14:103317585:G:A	7.01752e-21	-4.44502e-10	-1.4414
103318063	chr14:103318063:C:T	7.25053e-22	-2.23783	-1.4735
103318534	chr14:103318534:A:AT	1.64423e-21	-2.24007	-0.652464
103318581	chr14:103318581:A:G	2.33436e-21	-2.23113	-0.310942
103318635	chr14:103318635:A:G	7.20624e-22	-2.23678	-1.48067
103318694	chr14:103318694:C:A	6.99104e-21	-4.44502e-10	-1.44518
103319857	chr14:103319857:T:C	7.23735e-22	-2.22893	-1.48421
103319873	chr14:103319873:T:C	9.89872e-22	-2.15372	-1.24627
103320016	chr14:103320016:T:C	8.91599e-21	-4.44502e-10	-1.20196
103320066	chr14:103320066:T:C	2.13198e-21	-2.22668	-0.406075
103320175	chr14:103320175:G:C	1.23179e-20	-4.44502e-10	-0.878755
103320369	chr14:103320369:T:C	7.56625e-21	-4.44502e-10	-1.36611
103320446	chr14:103320446:C:T	1.37477e-21	-2.23048	-0.841047
103320647	chr14:103320647:G:T	8.6801e-22	-2.24175	-1.28961
103320793	chr14:103320793:G:C	7.86815e-21	-1.32699	-4.62281e-10
103320794	chr14:103320794:G:T	7.81874e-21	-1.33329	-4.62281e-10
103320796	chr14:103320796:T:C	7.94276e-21	-1.31755	-4.62281e-10
103320841	chr14:103320841:T:C	7.77237e-22	-2.22801	-1.41381
103320856	chr14:103320856:A:C	8.86349e-21	-4.44502e-10	-1.20787
103321084	chr14:103321084:A:G	7.32766e-21	-4.44502e-10	-1.39815
103321527	chr14:103321527:C:T	7.21521e-22	-2.23249	-1.48372
103322049	chr14:103322049:G:A	3.94698e-21	-2.01686	-4.62281e-10
103322158	chr14:103322158:G:A	7.27174e-22	-2.22452	-1.48388
103322221	chr14:103322221:G:A	1.23677e-20	-4.44502e-10	-0.874725
103323174	chr14:103323174:C:T	8.9192e-21	-4.44502e-10	-1.2016
103323231	chr14:103323231:C:T	7.228e-22	-2.23023	-1.4842
103323463	chr14:103323463:G:A	9.50742e-22	-2.21894	-1.22138
103323579	chr14:103323579:T:G	9.31813e-21	-4.44502e-10	-1.15785
103323580	chr14:103323580:C:A	9.31813e-21	-4.44502e-10	-1.15785
103323581	chr14:103323581:A:G	8.8795e-21	-4.44502e-10	-1.20607
103323611	chr14:103323611:C:T	1.01352e-21	-2.21316	-1.16322
103323639	chr14:103323639:G:A	1.23263e-20	-4.44502e-10	-0.878077
103323717	chr14:103323717:G:A	7.22392e-22	-2.23092	-1.48408
103323928	chr14:103323928:G:C	7.46303e-21	-4.44502e-10	-1.37985
103323945	chr14:103323945:C:T	7.75846e-22	-2.23591	-1.4077
103324203	chr14:103324203:A:G	8.91847e-21	-4.44502e-10	-1.20169
103324256	chr14:103324256:G:A	7.98103e-22	-2.21157	-1.40376
103324259	chr14:103324259:C:T	6.79567e-21	-4.44502e-10	-1.47353
103324556	chr14:103324556:T:C	1.21509e-20	-4.44502e-10	-0.892409
103324708	chr14:103324708:T:C	7.2351e-22	-2.22975	-1.48371
103324938	chr14:103324938:CTT:C	7.30849e-21	-1.40077	-4.62281e-10
103325007	chr14:103325007:G:T	3.52275e-21	-2.13057	-4.62281e-10
103325074	chr14:103325074:T:C	7.50302e-21	-4.44502e-10	-1.37451
103325187	chr14:103325187:A:G	1.7015e-20	-4.44502e-10	-0.555716
103325373	chr14:103325373:C:A	5.95304e-21	-1.60591	-4.62281e-10
103325580	chr14:103325580:C:T	1.63553e-21	-2.22042	-0.677421
103325584	chr14:103325584:C:T	6.93873e-21	-4.44502e-10	-1.45269
103325815	chr14:103325815:G:A	4.94695e-21	-2.23693	0.445886
103325853	chr14:103325853:A:G	7.2672e-22	-2.22482	-1.48421
103325895	chr14:103325895:G:A	1.19974e-21	-2.23038	-0.977322
103325918	chr14:103325918:C:T	1.89394e-21	-2.22305	-0.528101
103326005	chr14:103326005:G:A	7.75953e-21	-4.44502e-10	-1.34089
103326281	chr14:103326281:G:T	6.77347e-21	-4.44502e-10	-1.4768
103326361	chr14:103326361:G:A	1.83284e-21	-2.22112	-0.56282
103327323	chr14:103327323:G:A	8.86677e-22	-2.23771	-1.27237
103327388	chr14:103327388:TTTC:T	3.5037e-21	-2.13599	-4.62281e-10
103327575	chr14:103327575:T:C	1.39015e-21	-2.20139	-0.859009
103328081	chr14:103328081:T:C	7.14499e-22	-2.24214	-1.48385
103328575	chr14:103328575:C:T	3.1718e-21	-2.23551	-4.62281e-10
103328583	chr14:103328583:A:G	1.39538e-21	-2.20601	-0.850634
103328593	chr14:103328593:C:T	9.43936e-21	-4.44502e-10	-1.14492
103328599	chr14:103328599:G:A	7.2603e-22	-2.23673	-1.47324
103328774	chr14:103328774:T:C	1.26018e-20	-4.44502e-10	-0.855969
103329014	chr14:103329014:G:A	8.23864e-22	-2.24191	-1.34165
103329194	chr14:103329194:G:A	8.33785e-21	-4.44502e-10	-1.26901
103329513	chr14:103329513:C:T	7.63468e-21	-1.35711	-4.62281e-10
103329682	chr14:103329682:G:A	7.8488e-21	-4.44502e-10	-1.32945
103330278	chr14:103330278:G:C	1.23064e-20	-4.44502e-10	-0.879692
103330683	chr14:103330683:T:C	9.08185e-21	-4.44502e-10	-1.18353
103330705	chr14:103330705:G:A	1.1725e-21	-2.2403	-0.990367
103330758	chr14:103330758:A:G	7.17699e-22	-2.23751	-1.48401
103330776	chr14:103330776:A:G	8.06365e-22	-2.23587	-1.36916
103330935	chr14:103330935:C:T	9.44374e-21	-1.14446	-4.62281e-10
103330992	chr14:103330992:T:C	1.26373e-20	-4.44502e-10	-0.853155
103331103	chr14:103331103:CT:C	8.69342e-21	-4.44502e-10	-1.22724
103331406	chr14:103331406:G:A	6.73612e-21	-4.44502e-10	-1.48233
103331472	chr14:103331472:C:T	8.93315e-21	-4.44502e-10	-1.20004
103331984	chr14:103331984:AAAAAT:A	7.18049e-22	-2.24174	-1.47928
103333041	chr14:103333041:C:G	7.73772e-21	-1.3437	-4.62281e-10
103333238	chr14:103333238:CATT:C	6.90712e-21	-1.45726	-4.62281e-10
103333734	chr14:103333734:C:T	7.25451e-22	-2.23526	-1.47551
103333885	chr14:103333885:C:A	8.65156e-21	-4.44502e-10	-1.23207
103333977	chr14:103333977:A:C	1.08298e-21	-2.23976	-1.07034
103334348	chr14:103334348:C:G	6.15194e-21	-1.57304	-4.62281e-10
103334539	chr14:103334539:C:T	6.95762e-21	-4.44502e-10	-1.44997
103334792	chr14:103334792:G:C	8.30076e-21	-4.44502e-10	-1.27346
103334896	chr14:103334896:G:T	1.96566e-20	-4.44502e-10	-0.411398
103335237	chr14:103335237:G:T	1.1003e-21	-2.19268	-1.10155
103335410	chr14:103335410:C:T	7.52355e-21	-4.44502e-10	-1.37177
103336181	chr14:103336181:T:C	8.6552e-21	-4.44502e-10	-1.23165
103336358	chr14:103336358:G:A	3.46295e-21	-2.14769	-4.62281e-10
103336970	chr14:103336970:T:C	1.34227e-20	-4.44502e-10	-0.792866
103337083	chr14:103337083:T:C	7.36555e-21	-4.44502e-10	-1.393
103337313	chr14:103337313:A:G	1.26221e-20	-4.44502e-10	-0.854363
103337465	chr14:103337465:G:A	1.01472e-20	-4.44502e-10	-1.07261
103337711	chr14:103337711:T:G	1.42211e-20	-4.44502e-10	-0.735083
103337804	chr14:103337804:C:T	7.41903e-21	-4.44502e-10	-1.38576
103339033	chr14:103339033:C:T	9.20707e-21	-4.44502e-10	-1.16984
103339415	chr14:103339415:C:T	6.76794e-21	-4.44502e-10	-1.47761
103339610	chr14:103339610:ATTG:A	1.24318e-21	-2.24177	-0.93037
103339882	chr14:103339882:G:A	1.24198e-21	-2.23964	-0.933469
103339923	chr14:103339923:A:G	7.08982e-21	-4.44502e-10	-1.43115
103340019	chr14:103340019:C:T	1.80241e-20	-4.44502e-10	-0.4981
103340042	chr14:103340042:A:G	7.49336e-21	-4.44502e-10	-1.37579
103340322	chr14:103340322:A:G	8.0458e-21	-4.44502e-10	-1.30466
103340513	chr14:103340513:G:A	3.1603e-21	-2.23914	-4.62281e-10
103340522	chr14:103340522:T:A	6.85966e-21	-4.44502e-10	-1.46415
103341636	chr14:103341636:A:G	7.01527e-21	-1.44172	-4.62281e-10
103341688	chr14:103341688:C:G	6.81177e-21	-4.44502e-10	-1.47116
103341816	chr14:103341816:A:G	1.04132e-21	-2.24218	-1.10714
103341970	chr14:103341970:G:GT	6.98677e-21	-1.44579	-4.62281e-10
103342311	chr14:103342311:CAG:C	9.26393e-21	-4.44502e-10	-1.16368
103342556	chr14:103342556:G:C	1.13927e-20	-4.44502e-10	-0.956839
103342975	chr14:103342975:T:C	7.09634e-21	-1.43023	-4.62281e-10
103343041	chr14:103343041:C:G	1.12304e-20	-4.44502e-10	-0.97119
103343109	chr14:103343109:G:A	7.68751e-21	-4.44502e-10	-1.35021
103343114	chr14:103343114:GTC:G	7.25927e-21	-1.40753	-4.62281e-10
103343410	chr14:103343410:G:A	6.23144e-21	-1.5602	-4.62281e-10
103343504	chr14:103343504:A:C	1.21564e-21	-2.23667	-0.957869
103343840	chr14:103343840:T:C	8.27396e-22	-2.19509	-1.38419
103344361	chr14:103344361:T:C	7.80617e-21	-4.44502e-10	-1.3349
103344482	chr14:103344482:A:G	7.27826e-21	-4.44502e-10	-1.40492
103344576	chr14:103344576:A:G	1.76761e-21	-2.23826	-0.581923
103344687	chr14:103344687:A:T	1.10373e-20	-4.44502e-10	-0.988531
103344844	chr14:103344844:A:G	7.66112e-22	-2.18729	-1.46894
103344912	chr14:103344912:A:C	8.58911e-22	-2.24026	-1.30164
103344983	chr14:103344983:G:GA	6.79185e-21	-4.44502e-10	-1.47409
103345199	chr14:103345199:A:G	1.10747e-20	-4.44502e-10	-0.985146
103345576	chr14:103345576:G:A	1.5784e-20	-4.44502e-10	-0.630813
103345597	chr14:103345597:AGT:A	1.89696e-20	-4.44502e-10	-0.446975
103345683	chr14:103345683:C:G	7.23968e-21	-4.44502e-10	-1.41023
103345764	chr14:103345764:A:G	1.17335e-20	-4.44502e-10	-0.927364
103345794	chr14:103345794:A:G	6.87271e-21	-4.44502e-10	-1.46225
103345944	chr14:103345944:T:C	6.56393e-21	-1.50822	-4.62281e-10
103346088	chr14:103346088:C:T	1.03242e-21	-2.22096	-1.13695
103346102	chr14:103346102:T:C	3.33132e-21	-2.18644	-4.62281e-10
103346159	chr14:103346159:G:A	7.79132e-21	-4.44502e-10	-1.3368
103346223	chr14:103346223:G:A	6.73175e-21	-4.44502e-10	-1.48298
103346298	chr14:103346298:A:G	7.71434e-21	-4.44502e-10	-1.34673
103346447	chr14:103346447:A:G	5.95607e-21	-1.6054	-4.62281e-10
103346656	chr14:103346656:A:G	6.81057e-21	-4.44502e-10	-1.47134
103346749	chr14:103346749:A:G	5.10046e-21	-1.76048	-4.62281e-10
103346902	chr14:103346902:A:G	1.71366e-21	-2.22781	-0.623368
103347078	chr14:103347078:CTATG:C	7.0039e-21	-4.44502e-10	-1.44334
103347328	chr14:103347328:A:G	7.0562e-21	-4.44502e-10	-1.4359
103347370	chr14:103347370:T:C	4.95049e-21	-1.79032	-4.62281e-10
103347550	chr14:103347550:A:G	2.49467e-21	-2.12885	-0.346804
103348042	chr14:103348042:T:G	6.79973e-21	-4.44502e-10	-1.47293
103348073	chr14:103348073:A:G	8.54627e-21	-4.44502e-10	-1.24432
103348092	chr14:103348092:A:G	2.11319e-20	-4.44502e-10	-0.339026
103348154	chr14:103348154:A:T	2.09492e-20	-4.44502e-10	-0.347713
103348164	chr14:103348164:A:T	9.58122e-21	-4.44502e-10	-1.13001
103348753	chr14:103348753:G:T	3.22487e-21	-1.78868	-0.430243
103348863	chr14:103348863:C:T	6.83082e-21	-4.44502e-10	-1.46837
103349786	chr14:103349786:TGA:T	7.88376e-21	-4.44502e-10	-1.32501
103349788	chr14:103349788:A:ATTT	7.88376e-21	-4.44502e-10	-1.32501
103350979	chr14:103350979:A:G	1.81612e-21	-1.72859	-1.06452
103351126	chr14:103351126:A:C	8.41964e-21	-4.44502e-10	-1.25924
103351174	chr14:103351174:G:A	8.07564e-21	-4.44502e-10	-1.30096
103351294	chr14:103351294:C:T	1.49494e-21	-2.10671	-0.88101
103351322	chr14:103351322:C:T	5.00145e-21	-1.78008	-4.62281e-10
103351349	chr14:103351349:G:A	9.30201e-21	-0.777806	-0.381774
103351355	chr14:103351355:T:C	7.41067e-21	-0.918396	-0.468495
103351447	chr14:103351447:G:A	7.02489e-21	-4.44502e-10	-1.44035
103351567	chr14:103351567:T:C	5.61852e-21	-1.07101	-0.592737
103351732	chr14:103351732:AG:A	2.37228e-21	-2.19646	-0.329502
103352424	chr14:103352424:G:A	7.65044e-21	-4.44502e-10	-1.35505
103352464	chr14:103352464:A:C	7.47948e-21	-4.44502e-10	-1.37765
103352591	chr14:103352591:A:G	6.72588e-21	-4.44502e-10	-1.48385
103352691	chr14:103352691:G:T	7.33312e-21	-4.44502e-10	-1.39741
103352733	chr14:103352733:G:A	7.24592e-21	-4.44502e-10	-1.40937
103352744	chr14:103352744:C:T	4.75472e-21	-1.83067	-4.62281e-10
103352892	chr14:103352892:T:G	7.23598e-21	-4.44502e-10	-1.41074
103352920	chr14:103352920:G:A	7.1974e-20	0.886494	-4.62281e-10
103352990	chr14:103352990:A:C	3.26833e-21	-2.20553	-4.62281e-10
103353853	chr14:103353853:G:A	7.20731e-21	-4.44502e-10	-1.41472
103353879	chr14:103353879:G:A	7.50381e-21	-4.44502e-10	-1.3744
103353957	chr14:103353957:C:T	7.05735e-21	-4.44502e-10	-1.43574
103354507	chr14:103354507:A:T	7.60378e-21	-4.44502e-10	-1.36117
103355061	chr14:103355061:T:C	7.36108e-22	-2.21856	-1.47763
103355171	chr14:103355171:C:T	7.06679e-21	-4.44502e-10	-1.4344
103355291	chr14:103355291:C:T	1.73661e-20	-4.44502e-10	-0.53529
103355295	chr14:103355295:T:C	1.03982e-20	-4.44502e-10	-1.04818
103355491	chr14:103355491:C:T	2.84954e-21	-1.23709	-1.10556
103355882	chr14:103355882:A:C	8.21041e-21	-4.44502e-10	-1.28441
103355948	chr14:103355948:A:G	7.34979e-21	-4.44502e-10	-1.39514
103355953	chr14:103355953:G:C	9.20307e-21	-4.44502e-10	-1.17027
103356147	chr14:103356147:AG:A	3.13038e-21	-1.17986	-1.06879
103356236	chr14:103356236:T:C	6.96917e-21	-4.44502e-10	-1.44832
103356350	chr14:103356350:G:A	9.4492e-21	-2.23559	1.09171
103356425	chr14:103356425:C:G	1.08177e-21	-1.87246	-1.43875
103356575	chr14:103356575:G:A	8.94413e-21	-4.44502e-10	-1.19881
103356782	chr14:103356782:C:A	7.06567e-21	-4.44502e-10	-1.43456
103356812	chr14:103356812:C:T	2.44912e-21	-1.78223	-0.711852
103356813	chr14:103356813:C:T	2.55379e-21	-1.75944	-0.692792
103356906	chr14:103356906:T:C	2.4239e-21	-1.09774	-1.40669
103357153	chr14:103357153:C:A	3.50357e-21	-2.13603	-4.62281e-10
103357415	chr14:103357415:A:T	7.18328e-21	-4.44502e-10	-1.41805
103357664	chr14:103357664:G:A	8.87259e-21	-4.44502e-10	-1.20684
103357748	chr14:103357748:G:A	1.03911e-20	-4.44502e-10	-1.04886
103358589	chr14:103358589:C:T	2.13566e-21	-1.33266	-1.29838
103358777	chr14:103358777:C:T	3.46779e-20	0.156292	-4.62281e-10
103358889	chr14:103358889:C:T	6.75252e-21	-4.44502e-10	-1.4799
103358981	chr14:103358981:T:C	1.92132e-21	-2.22306	-0.513741
103359013	chr14:103359013:G:A	2.2695e-21	-1.13929	-1.43096
103359214	chr14:103359214:C:T	7.33668e-21	-4.44502e-10	-1.39692
103359639	chr14:103359639:G:A	7.71655e-21	-1.61071	0.264268
103359896	chr14:103359896:T:C	1.25855e-21	-1.87979	-1.28005
103360259	chr14:103360259:C:T	9.19485e-21	-4.44502e-10	-1.17117
103360635	chr14:103360635:C:A	7.14689e-21	-4.44502e-10	-1.42313
103360984	chr14:103360984:C:T	4.17547e-21	-0.525885	-1.4347
103361940	chr14:103361940:C:A	8.49513e-21	-4.44502e-10	-1.25032
103362301	chr14:103362301:T:C	4.83424e-20	-4.44502e-10	0.488499
103362644	chr14:103362644:C:T	1.08849e-20	-4.44502e-10	-1.00244
103362789	chr14:103362789:C:A	2.30262e-21	-1.34821	-1.20756
103362844	chr14:103362844:G:A	6.7341e-21	-4.44502e-10	-1.48263
103362991	chr14:103362991:A:C	9.81636e-21	-4.44502e-10	-1.10576
103363234	chr14:103363234:A:G	1.01533e-20	-4.44502e-10	-1.07201
103363644	chr14:103363644:G:A	9.89666e-21	-4.44502e-10	-1.09761
103364791	chr14:103364791:CT:C	3.20415e-20	0.0772207	-4.62281e-10
103365121	chr14:103365121:C:T	3.41175e-20	0.139998	-4.62281e-10
103365301	chr14:103365301:G:A	6.81513e-21	-4.44502e-10	-1.47067
103365499	chr14:103365499:C:T	8.44816e-21	-4.44502e-10	-1.25586
103365852	chr14:103365852:T:C	1.09911e-20	-4.44502e-10	-0.992727
103366046	chr14:103366046:G:A	1.22249e-21	-1.77138	-1.41754
103366106	chr14:103366106:A:C	7.52337e-21	-4.44502e-10	-1.3718
103366127	chr14:103366127:C:A	9.92163e-21	-4.44502e-10	-1.09509
103366166	chr14:103366166:G:T	1.18396e-21	-1.81023	-1.41072
103366173	chr14:103366173:A:G	9.82895e-21	-4.44502e-10	-1.10448
103366706	chr14:103366706:G:A	1.3212e-21	-1.69127	-1.42
103367048	chr14:103367048:G:A	5.19509e-21	-2.24138	0.499285
103367332	chr14:103367332:A:T	6.04654e-21	-2.22886	0.638533
103367367	chr14:103367367:G:A	2.23964e-20	-0.28091	-4.62281e-10
103367545	chr14:103367545:T:G	2.32724e-21	-1.33134	-1.21379
103367597	chr14:103367597:G:A	3.53022e-20	-4.44502e-10	0.174134
103367611	chr14:103367611:G:A	2.94899e-20	-0.00576295	-4.62281e-10
103367814	chr14:103367814:G:C	4.15508e-21	-2.2431	0.27762
103367965	chr14:103367965:T:C	1.19678e-20	-4.44502e-10	-0.907595
103367979	chr14:103367979:G:A	4.28022e-21	-2.24067	0.304861
103368417	chr14:103368417:G:A	8.08468e-21	-4.44502e-10	-1.29984
103368491	chr14:103368491:G:A	7.14098e-21	-4.44502e-10	-1.42396
103369152	chr14:103369152:G:A	7.85777e-21	0.150718	-1.47903
103369238	chr14:103369238:G:A	5.04098e-21	-2.24235	0.470143
103369415	chr14:103369415:A:G	7.52134e-21	-4.44502e-10	-1.37207
103370048	chr14:103370048:A:G	6.75071e-21	-4.44502e-10	-1.48016
103370600	chr14:103370600:C:A	2.999e-20	0.0110538	-4.62281e-10
103370629	chr14:103370629:A:G	6.80578e-21	-4.44502e-10	-1.47204
103370728	chr14:103370728:G:C	3.81231e-20	-4.44502e-10	0.251009
103370754	chr14:103370754:C:T	8.44312e-21	-4.44502e-10	-1.25646
103371466	chr14:103371466:C:T	1.07569e-20	-4.44502e-10	-1.01427
103372572	chr14:103372572:A:C	4.54692e-21	-2.24312	0.367762
103372645	chr14:103372645:A:T	9.22545e-21	-4.44502e-10	-1.16785
103373407	chr14:103373407:G:A	9.51844e-21	-4.44502e-10	-1.13658
103373934	chr14:103373934:G:A	1.13805e-20	-4.44502e-10	-0.957905
103373949	chr14:103373949:AGTT:A	3.62865e-20	0.201634	-4.62281e-10
103374157	chr14:103374157:G:A	3.47181e-20	0.157451	-4.62281e-10
103374245	chr14:103374245:T:C	8.20974e-21	-4.44502e-10	-1.28449
103374255	chr14:103374255:G:T	8.26396e-20	-4.44502e-10	1.02468
103374681	chr14:103374681:A:G	1.24911e-21	-2.09473	-1.07266
103374959	chr14:103374959:C:T	1.32787e-21	-2.0826	-1.02363
103374988	chr14:103374988:G:A	1.1242e-20	-4.44502e-10	-0.97015
103375336	chr14:103375336:G:A	1.11428e-21	-2.07588	-1.20572
103376016	chr14:103376016:G:A	7.01958e-20	0.861478	-4.62281e-10
103376120	chr14:103376120:A:T	8.32003e-21	-4.44502e-10	-1.27114
103376281	chr14:103376281:A:C	8.51889e-21	-4.44502e-10	-1.24752
103376313	chr14:103376313:A:G	1.25069e-21	-2.07691	-1.08921
103376365	chr14:103376365:A:G	1.97012e-21	-1.26889	-1.44283
103376430	chr14:103376430:T:C	5.28022e-20	-4.44502e-10	0.576742
103376796	chr14:103376796:G:A	1.10116e-21	-1.88512	-1.40833
103377007	chr14:103377007:G:A	6.41715e-21	-2.08981	0.55897
103378293	chr14:103378293:G:A	4.75076e-21	-2.10409	0.272588
103378493	chr14:103378493:C:T	3.53889e-20	-4.44502e-10	0.176588
103378517	chr14:103378517:G:A	2.08187e-21	-1.21419	-1.44236
103378561	chr14:103378561:T:C	4.57919e-21	-2.12734	0.259046
103379025	chr14:103379025:C:A	4.23485e-21	-2.13305	0.186582
103379196	chr14:103379196:G:A	1.32876e-20	-4.44502e-10	-0.802977
103379734	chr14:103379734:TC:T	4.99046e-21	-2.10841	0.326125
103379870	chr14:103379870:G:A	1.17586e-20	-4.44502e-10	-0.925228
103380379	chr14:103380379:G:A	1.27168e-21	-2.0849	-1.06457
103380404	chr14:103380404:A:G	6.72781e-21	-4.44502e-10	-1.48356
103380462	chr14:103380462:C:T	9.29336e-22	-2.22402	-1.23908
103380678	chr14:103380678:G:T	7.00738e-21	-4.44502e-10	-1.44285
103380718	chr14:103380718:G:A	8.68323e-22	-2.22773	-1.30327
103380754	chr14:103380754:G:T	1.68643e-20	-4.44502e-10	-0.564614
103380833	chr14:103380833:AAACCATCTT:A	1.12581e-20	-4.44502e-10	-0.968722
103380937	chr14:103380937:C:T	1.21967e-21	-2.11063	-1.0806
103380950	chr14:103380950:T:A	1.21698e-21	-2.1002	-1.09324
103381081	chr14:103381081:T:G	6.75273e-21	-4.44502e-10	-1.47986
103381423	chr14:103381423:C:T	1.9564e-21	-1.25353	-1.46518
103382079	chr14:103382079:C:T	1.13926e-20	-4.44502e-10	-0.95685
103382093	chr14:103382093:G:A	3.51821e-21	-2.13186	-4.62281e-10
103382445	chr14:103382445:C:G	3.83829e-21	-2.04478	-4.62281e-10
103382679	chr14:103382679:G:A	1.09175e-20	-4.44502e-10	-0.999445
103383012	chr14:103383012:G:A	1.00735e-19	-4.44502e-10	1.22268
103383108	chr14:103383108:T:C	7.21551e-21	-4.44502e-10	-1.41358
103383116	chr14:103383116:T:C	6.97673e-21	-4.44502e-10	-1.44723
103383378	chr14:103383378:C:T	1.91814e-20	-0.316577	-0.119295
103383547	chr14:103383547:G:T	3.25801e-21	-2.20869	-4.62281e-10
103384087	chr14:103384087:A:G	1.44593e-21	-2.22306	-0.798001
103384096	chr14:103384096:C:T	2.15022e-20	-0.5002	0.178543
103384117	chr14:103384117:C:T	7.34041e-21	-4.44502e-10	-1.39642
103384626	chr14:103384626:C:T	1.70312e-21	-2.23192	-0.625434
103384752	chr14:103384752:A:C	6.89292e-21	-4.44502e-10	-1.45932
103384935	chr14:103384935:A:G	5.82919e-21	-0.294705	-1.33223
103385827	chr14:103385827:C:G	1.09073e-19	-0.428135	1.73035
103386270	chr14:103386270:G:T	1.14897e-20	-1.81364	0.865278
103386439	chr14:103386439:C:T	4.47926e-21	-1.89035	-4.62281e-10
103387023	chr14:103387023:A:C	4.32524e-21	-0.885957	-1.03939
103387030	chr14:103387030:T:G	1.93532e-19	1.05643	0.819198
103387894	chr14:103387894:G:A	6.82338e-21	-4.44502e-10	-1.46946
103389016	chr14:103389016:A:C	6.77692e-21	-4.44502e-10	-1.47629
103389504	chr14:103389504:A:G	8.66651e-21	-4.44502e-10	-1.23034
103390045	chr14:103390045:G:A	9.02451e-21	-2.0933	0.903435
103390170	chr14:103390170:C:T	7.48184e-21	-4.44502e-10	-1.37733
103390988	chr14:103390988:G:A	3.5083e-20	-0.652638	0.820543
103391200	chr14:103391200:G:A	6.80069e-21	-4.44502e-10	-1.47279
103391613	chr14:103391613:G:A	4.0153e-20	-0.722013	1.0249
103391648	chr14:103391648:G:A	6.88495e-21	-4.44502e-10	-1.46047
103391663	chr14:103391663:C:T	6.72429e-21	-4.44502e-10	-1.48408
103391957	chr14:103391957:T:G	6.9007e-21	-4.44502e-10	-1.45819
103392307	chr14:103392307:G:A	7.46192e-21	-4.44502e-10	-1.38
103392336	chr14:103392336:G:A	2.66464e-19	0.968651	1.22678
103392895	chr14:103392895:C:T	1.7937e-20	-1.87787	1.37492
103393625	chr14:103393625:C:T	7.35837e-20	1.58231	-0.673697
103393869	chr14:103393869:G:A	4.59074e-20	1.00847	-0.571658
103393972	chr14:103393972:T:G	5.98256e-20	1.19586	-0.49424
103395366	chr14:103395366:T:TC	8.11097e-20	1.03958	-0.0335864
103395369	chr14:103395369:A:G	2.56206e-20	-1.94948	1.80306
103395807	chr14:103395807:G:A	2.67188e-19	1.18033	1.01781
103395856	chr14:103395856:G:A	8.82336e-20	1.14643	-0.0562485
103395889	chr14:103395889:A:T	6.72485e-21	-4.44502e-10	-1.484
103395985	chr14:103395985:G:A	2.49294e-19	1.16061	0.968213
103396344	chr14:103396344:G:A	6.78884e-21	-1.93916	0.464629
103397139	chr14:103397139:G:A	1.93744e-21	-2.0594	-0.669037
103397475	chr14:103397475:C:T	7.08298e-21	-4.44502e-10	-1.43212
103399140	chr14:103399140:T:A	3.03249e-20	-0.657043	0.679203
103399556	chr14:103399556:G:A	9.40034e-21	-4.44502e-10	-1.14907
103399756	chr14:103399756:A:G	9.89026e-21	-4.44502e-10	-1.09826
103399763	chr14:103399763:G:A	7.95353e-21	-1.90942	0.593225
103400010	chr14:103400010:C:G	9.63557e-21	-4.44502e-10	-1.12435
103400765	chr14:103400765:C:T	3.44105e-20	-0.580044	0.728594
103401511	chr14:103401511:A:G	9.7454e-21	-4.44502e-10	-1.11302
103402477	chr14:103402477:G:A	1.21889e-21	-2.0662	-1.12567
103402514	chr14:103402514:T:C	5.36e-20	1.18174	-0.590005
103403018	chr14:103403018:A:T	7.4334e-21	-4.44502e-10	-1.38383
103403512	chr14:103403512:G:C	4.99119e-20	1.1507	-0.630256
103403746	chr14:103403746:C:T	1.04509e-20	-4.44502e-10	-1.04312
103404117	chr14:103404117:T:C	1.96284e-20	-4.44502e-10	-0.412832
103404379	chr14:103404379:T:G	1.66346e-20	-0.578325	-4.62281e-10
103404700	chr14:103404700:G:T	1.00655e-20	-4.44502e-10	-1.08069
103405382	chr14:103405382:G:A	5.87114e-21	-1.94193	0.32217
103405760	chr14:103405760:TTTTGTA:T	3.12888e-21	-1.78566	-0.463471
103405796	chr14:103405796:A:G	1.16643e-21	-2.08509	-1.15077
103406363	chr14:103406363:T:G	7.20154e-21	-4.44502e-10	-1.41552
103406988	chr14:103406988:T:C	2.88074e-20	0.7515	-0.78068
103407060	chr14:103407060:C:T	1.87979e-20	-1.79544	1.33937
103407335	chr14:103407335:T:C	1.04509e-20	-4.44502e-10	-1.04312
103407731	chr14:103407731:T:C	1.63582e-20	-1.88452	1.28944
103407878	chr14:103407878:T:C	1.10101e-20	-0.633538	-0.357463
103408083	chr14:103408083:G:A	3.93975e-20	1.24525	-0.961355
103408680	chr14:103408680:A:G	6.8029e-21	-4.44502e-10	-1.47246
103408716	chr14:103408716:G:A	6.73875e-21	-4.44502e-10	-1.48194
103408741	chr14:103408741:A:G	6.76806e-21	-4.44502e-10	-1.4776
103409045	chr14:103409045:G:A	9.37652e-21	-4.44502e-10	-1.1516
103410117	chr14:103410117:A:G	4.92283e-20	1.15242	-0.645767
103410457	chr14:103410457:G:A	5.19869e-20	1.21527	-0.654093
103410538	chr14:103410538:T:C	6.92448e-21	-4.44502e-10	-1.45475
103410588	chr14:103410588:T:C	1.36027e-20	-1.83632	1.05678
103410763	chr14:103410763:CTT:C	8.56072e-21	-4.44502e-10	-1.24263
103410900	chr14:103410900:T:C	1.04509e-20	-4.44502e-10	-1.04312
103411057	chr14:103411057:G:A	1.32088e-20	-1.85657	1.04764
103411175	chr14:103411175:A:G	9.73868e-20	-4.44502e-10	1.18888
103411199	chr14:103411199:G:A	3.28958e-20	-0.650401	0.753936
103411531	chr14:103411531:A:G	1.21294e-20	-0.653373	-0.240803
103411547	chr14:103411547:T:C	3.84851e-20	1.0178	-0.757345
103411811	chr14:103411811:G:T	2.24445e-20	-0.674961	0.396194
103412029	chr14:103412029:A:G	5.11123e-21	-2.17712	0.418747
103412112	chr14:103412112:A:G	7.11596e-21	-4.44502e-10	-1.42747
103412144	chr14:103412144:G:A	3.31597e-20	-0.520593	0.632117
103412185	chr14:103412185:T:G	3.37097e-21	-2.17461	-4.62281e-10
103412437	chr14:103412437:C:G	4.61651e-20	-1.4597	1.90211
103412545	chr14:103412545:T:C	3.31413e-20	1.44496	-1.33399
103412687	chr14:103412687:G:A	7.12869e-21	-0.379155	-1.04653
103412850	chr14:103412850:T:C	3.31621e-20	-0.599765	0.711361
103412858	chr14:103412858:CTTTCTTTCTTTTT:C	8.02163e-21	-4.44502e-10	-1.30767
103413242	chr14:103413242:T:C	3.21774e-20	-0.588464	0.669919
103413319	chr14:103413319:T:A	1.2766e-20	-0.706863	-0.136164
103414107	chr14:103414107:T:G	8.11269e-21	-4.44502e-10	-1.29638
103414501	chr14:103414501:AG:A	1.41324e-19	1.01372	0.547531
103414957	chr14:103414957:G:GCCTGGC	7.49375e-21	-4.44502e-10	-1.37574
103414969	chr14:103414969:T:C	1.37486e-20	-0.787335	0.01846
103415224	chr14:103415224:TAACA:T	1.54865e-19	1.19663	0.456117
103415416	chr14:103415416:T:G	2.95807e-21	-1.51912	-0.786154
103415486	chr14:103415486:G:C	1.31923e-20	-0.674154	-0.136027
103415661	chr14:103415661:GA:G	8.46207e-21	-4.44502e-10	-1.25422
103415863	chr14:103415863:C:A	3.14587e-20	-0.569699	0.628565
103415897	chr14:103415897:C:T	8.79252e-21	-1.88165	0.665745
103416944	chr14:103416944:T:C	8.57327e-21	-4.44502e-10	-1.24116
103417012	chr14:103417012:A:T	7.89316e-21	-1.86987	0.546052
103417175	chr14:103417175:A:G	3.07829e-20	-0.536483	0.573631
103417208	chr14:103417208:A:AG	7.18737e-21	-4.44502e-10	-1.41749
103417217	chr14:103417217:GTTATACAACAAC:G	7.23759e-21	-4.44502e-10	-1.41052
103417270	chr14:103417270:TGAG:T	3.11383e-19	1.13291	1.2183
103417711	chr14:103417711:A:G	6.73677e-21	-4.44502e-10	-1.48223
103417903	chr14:103417903:C:T	7.49222e-20	-1.86298	2.78962
103417969	chr14:103417969:T:C	1.12082e-20	-4.44502e-10	-0.973167
103418314	chr14:103418314:G:A	2.26823e-19	0.770128	1.26423
103418954	chr14:103418954:A:G	6.89459e-21	-1.92024	0.461163
103419133	chr14:103419133:G:A	7.47052e-21	-4.44502e-10	-1.37885
103419989	chr14:103419989:TAAGAAA:T	1.47933e-20	-0.557359	-0.138275
103420274	chr14:103420274:C:T	7.38435e-21	-4.44502e-10	-1.39045
103420334	chr14:103420334:G:A	1.27873e-20	-1.94935	1.10799
103420420	chr14:103420420:A:G	2.69889e-20	0.908649	-1.00303
103421278	chr14:103421278:A:G	3.41436e-19	1.08656	1.35679
103421987	chr14:103421987:G:A	3.54678e-19	1.18116	1.30024
103422678	chr14:103422678:T:C	1.04761e-20	-4.44502e-10	-1.04072
103422681	chr14:103422681:T:A	3.15353e-21	-2.24129	-4.62281e-10
103422691	chr14:103422691:G:A	2.2428e-20	-4.44502e-10	-0.279499
103422844	chr14:103422844:A:G	1.29955e-20	-0.711048	-0.114157
103423754	chr14:103423754:A:G	7.72026e-20	1.69588	-0.739259
103424062	chr14:103424062:G:A	2.79018e-20	-1.94108	1.87996
103424337	chr14:103424337:A:G	1.16009e-20	-1.95584	1.01711
103425009	chr14:103425009:C:T	1.03325e-19	0.801765	0.446308
103425215	chr14:103425215:C:T	8.3549e-21	-4.44502e-10	-1.26696
103425372	chr14:103425372:G:A	2.8165e-20	-0.642945	0.591216
103425663	chr14:103425663:G:A	1.03764e-20	-1.89309	0.842807
103426481	chr14:103426481:T:A	2.99963e-19	1.05047	1.26337
103426673	chr14:103426673:C:T	1.02659e-21	-1.8946	-1.46896
103427091	chr14:103427091:T:C	2.74699e-20	-0.653769	0.57705
103427138	chr14:103427138:G:A	1.4977e-20	-0.683239	-5.33549e-05
103427255	chr14:103427255:A:T	6.87176e-21	-4.44502e-10	-1.46239
103427886	chr14:103427886:T:C	3.15687e-19	1.13937	1.22557
103428369	chr14:103428369:A:G	7.72953e-21	-4.44502e-10	-1.34476
103428683	chr14:103428683:T:C	3.44072e-20	1.05667	-0.908213
103428965	chr14:103428965:A:G	1.13111e-19	1.90786	-0.569296
103429099	chr14:103429099:G:A	1.18882e-20	-4.44502e-10	-0.914262
103429157	chr14:103429157:C:T	3.32431e-20	-4.44502e-10	0.114035
103429456	chr14:103429456:C:T	3.19634e-21	-1.75283	-0.474979
103429503	chr14:103429503:C:T	1.77119e-21	-2.21184	-0.606319
103429771	chr14:103429771:A:T	6.97324e-21	-4.44502e-10	-1.44773
103430409	chr14:103430409:G:A	1.89377e-20	-0.448657	-4.62281e-10
103430622	chr14:103430622:A:G	8.9558e-21	-4.44502e-10	-1.19751
103430889	chr14:103430889:T:G	7.34685e-21	-4.44502e-10	-1.39554
103431388	chr14:103431388:G:T	6.73517e-21	-4.44502e-10	-1.48247
103431562	chr14:103431562:C:T	4.6928e-20	1.42349	-0.964686
103431952	chr14:103431952:C:G	8.05999e-21	-1.3029	-4.62281e-10
103432543	chr14:103432543:G:A	6.72467e-21	-4.44502e-10	-1.48403
103432552	chr14:103432552:TGAA:T	1.49342e-20	-0.708928	0.0227742
103432914	chr14:103432914:T:G	5.07338e-19	1.52458	1.31478
103432931	chr14:103432931:G:C	1.04069e-20	-4.44502e-10	-1.04734
103433007	chr14:103433007:A:G	4.66585e-19	1.58371	1.17192
103434144	chr14:103434144:A:G	2.95514e-20	-0.679684	0.676003
103434748	chr14:103434748:A:G	8.52258e-21	-1.7803	0.533208
103435087	chr14:103435087:G:A	1.43522e-20	-0.775238	0.0493308
103435121	chr14:103435121:T:C	6.81477e-21	-4.44502e-10	-1.47072
103435631	chr14:103435631:A:G	1.42524e-20	-0.813317	0.0804299
103435703	chr14:103435703:C:T	9.60349e-21	-1.59953	0.471848
103435918	chr14:103435918:T:C	6.83673e-21	-4.44502e-10	-1.4675
103436090	chr14:103436090:C:T	1.14591e-20	-0.779685	-0.171346
103436617	chr14:103436617:T:TAA	2.98388e-20	-0.763065	0.769065
103436717	chr14:103436717:A:G	1.42819e-20	-0.873401	0.142583
103437426	chr14:103437426:G:T	4.42809e-19	1.63567	1.06765
103437548	chr14:103437548:A:G	3.38603e-20	0.132433	-4.62281e-10
103437617	chr14:103437617:T:C	6.73451e-21	-4.44502e-10	-1.48257
103437724	chr14:103437724:T:G	3.8105e-20	-0.756147	1.00668
103438074	chr14:103438074:A:C	7.16507e-21	-4.44502e-10	-1.42059
103438505	chr14:103438505:C:A	9.65653e-21	-1.68593	0.563758
103439505	chr14:103439505:T:G	6.97507e-21	-4.44502e-10	-1.44747
103439789	chr14:103439789:T:C	1.26881e-20	-0.689785	-0.159361
103440927	chr14:103440927:G:A	1.02956e-20	-4.44502e-10	-1.05809
103441504	chr14:103441504:T:A	3.85965e-20	-0.656872	0.920223
103441805	chr14:103441805:A:G	9.24668e-21	-1.73769	0.57214
103441844	chr14:103441844:TAAC:T	4.22469e-20	1.33593	-0.982208
103441988	chr14:103441988:T:C	1.02229e-20	-4.44502e-10	-1.06518
103442096	chr14:103442096:C:T	8.81379e-21	-1.77594	0.562446
103442523	chr14:103442523:C:CAAT	5.36445e-20	1.58587	-0.9933
103442596	chr14:103442596:G:A	6.72415e-21	-4.44502e-10	-1.48411
103442837	chr14:103442837:T:C	1.03363e-20	-4.44502e-10	-1.05415
103442866	chr14:103442866:G:A	5.0293e-20	1.5324	-1.00435
103444215	chr14:103444215:G:A	9.47158e-21	-4.44502e-10	-1.14151
103444553	chr14:103444553:C:T	1.13478e-20	-4.44502e-10	-0.96079
103444561	chr14:103444561:G:A	3.2289e-20	-4.44502e-10	0.0849144
103444646	chr14:103444646:G:A	1.55729e-20	-0.639055	-0.00522155
103445529	chr14:103445529:A:G	7.24366e-21	-4.44502e-10	-1.40968
103445857	chr14:103445857:A:T	4.78031e-19	1.60356	1.1763
103445858	chr14:103445858:C:T	4.93063e-19	1.62903	1.1818
103446675	chr14:103446675:T:G	6.94196e-21	-4.44502e-10	-1.45223
103446920	chr14:103446920:T:TA	7.86334e-21	-4.44502e-10	-1.3276
103447173	chr14:103447173:A:T	3.29393e-21	-2.19773	-4.62281e-10
103447854	chr14:103447854:A:G	1.02111e-20	-4.44502e-10	-1.06633
103448504	chr14:103448504:T:G	3.24054e-21	-2.21407	-4.62281e-10
103448505	chr14:103448505:A:G	3.24377e-21	-2.21307	-4.62281e-10
103449299	chr14:103449299:G:A	2.73849e-20	-0.601941	0.52212
103449571	chr14:103449571:A:G	6.73387e-21	-1.73106	0.248395
103449943	chr14:103449943:AG:A	8.96046e-21	-2.09419	0.897202
103450305	chr14:103450305:A:G	9.64228e-21	-4.44502e-10	-1.12365
103450579	chr14:103450579:C:T	8.49279e-21	-2.10895	0.858353
103451378	chr14:103451378:AG:A	1.409e-19	-4.44502e-10	1.55824
103451594	chr14:103451594:G:A	9.89781e-21	-4.44502e-10	-1.0975
103451682	chr14:103451682:A:G	7.63455e-21	-4.44502e-10	-1.35713
103451692	chr14:103451692:C:G	4.49174e-20	1.36997	-0.954958
103452338	chr14:103452338:C:T	9.17442e-21	-4.44502e-10	-1.17339
103452557	chr14:103452557:C:T	1.66475e-20	-4.44502e-10	-0.577554
103452714	chr14:103452714:G:A	7.73035e-21	-4.44502e-10	-1.34466
103452760	chr14:103452760:C:T	1.49701e-20	-1.71123	1.02748
103452897	chr14:103452897:A:G	6.8305e-21	-4.44502e-10	-1.46841
103453268	chr14:103453268:G:A	7.73992e-21	-4.44502e-10	-1.34342
103454223	chr14:103454223:G:C	6.76757e-21	-4.44502e-10	-1.47767
103454505	chr14:103454505:C:T	2.76522e-20	-0.525852	0.455746
103454590	chr14:103454590:G:A	5.23967e-20	1.37859	-0.80956
103454934	chr14:103454934:T:C	6.92849e-21	-4.44502e-10	-1.45417
103455047	chr14:103455047:G:A	2.07529e-20	-0.357126	-4.62281e-10
103455118	chr14:103455118:G:A	7.6112e-21	-4.44502e-10	-1.36019
103455126	chr14:103455126:T:C	6.72468e-21	-4.44502e-10	-1.48403
103455150	chr14:103455150:T:G	4.27152e-21	-1.93784	-4.62281e-10
103455454	chr14:103455454:C:T	6.73851e-21	-4.44502e-10	-1.48197
103455579	chr14:103455579:T:C	2.32958e-20	-0.603009	0.361472
103455640	chr14:103455640:A:G	7.82018e-21	-1.85533	0.522231
103456053	chr14:103456053:A:G	9.49427e-20	-0.620262	1.78372
103456671	chr14:103456671:T:C	4.64339e-20	1.3861	-0.937883
103456762	chr14:103456762:A:G	6.93673e-21	-1.76708	0.314104
103457077	chr14:103457077:A:G	4.93714e-19	1.48332	1.32882
103457084	chr14:103457084:G:A	8.33491e-22	-2.22979	-1.34216
103457138	chr14:103457138:A:G	4.94877e-20	1.41329	-0.901376
103457674	chr14:103457674:A:G	2.58034e-20	-4.44502e-10	-0.139306
103458140	chr14:103458140:A:G	4.98153e-20	1.41135	-0.892842
103458144	chr14:103458144:A:C	1.00577e-20	-0.72295	-0.358524
103458315	chr14:103458315:C:T	1.14887e-20	-4.44502e-10	-0.948446
103458645	chr14:103458645:A:G	8.17583e-21	-4.44502e-10	-1.28863
103459403	chr14:103459403:T:C	6.10692e-21	-1.80672	0.226329
103459454	chr14:103459454:G:A	3.38087e-21	-2.17168	-4.62281e-10
103459907	chr14:103459907:C:T	8.94309e-22	-2.22707	-1.27445
103460370	chr14:103460370:C:T	7.80819e-21	-4.44502e-10	-1.33464
103460647	chr14:103460647:G:C	7.33551e-21	-4.44502e-10	-1.39708
103461468	chr14:103461468:A:G	1.02579e-20	-0.663493	-0.398267
103461613	chr14:103461613:A:G	7.82835e-21	-4.44502e-10	-1.33206
103461707	chr14:103461707:G:A	6.86621e-21	-4.44502e-10	-1.4632
103461775	chr14:103461775:A:G	7.183e-21	-1.82248	0.404384
103461914	chr14:103461914:T:G	4.69261e-20	1.41981	-0.961052
103463089	chr14:103463089:C:T	7.37497e-21	-4.44502e-10	-1.39172
103463198	chr14:103463198:G:A	4.109e-19	1.41845	1.21008
103463539	chr14:103463539:A:G	7.06166e-21	-4.44502e-10	-1.43513
103463695	chr14:103463695:C:T	6.50765e-21	-1.84657	0.329741
103463743	chr14:103463743:C:T	1.03934e-20	-4.44502e-10	-1.04864
103464227	chr14:103464227:T:C	5.17542e-20	1.35282	-0.796128
103464742	chr14:103464742:G:A	2.62252e-21	-1.42911	-0.996567
103464914	chr14:103464914:G:A	1.05146e-20	-4.44502e-10	-1.03705
103465284	chr14:103465284:C:T	6.8686e-21	-1.82063	0.357782
103465469	chr14:103465469:A:G	1.03934e-20	-4.44502e-10	-1.04864
103465542	chr14:103465542:A:G	6.7088e-21	-1.75131	0.264919
103466188	chr14:103466188:C:T	1.02345e-20	-4.44502e-10	-1.06405
103466551	chr14:103466551:C:T	6.88421e-21	-4.44502e-10	-1.46058
103466726	chr14:103466726:C:T	9.93103e-21	-4.44502e-10	-1.09415
103466821	chr14:103466821:A:G	6.17763e-19	1.63386	1.40244
103466834	chr14:103466834:A:G	1.26116e-20	-4.44502e-10	-0.855194
103467543	chr14:103467543:C:T	7.19008e-21	-4.44502e-10	-1.41711
103467763	chr14:103467763:A:ACGTAAAGC	2.83263e-20	-4.44502e-10	-0.046022
103468388	chr14:103468388:A:G	7.46405e-21	-4.44502e-10	-1.37971
103468868	chr14:103468868:A:G	7.11964e-21	-4.44502e-10	-1.42695
103469528	chr14:103469528:C:T	2.4494e-20	-0.553891	0.362509
103469629	chr14:103469629:T:C	1.47175e-21	-2.06284	-0.940515
103469911	chr14:103469911:A:G	7.41525e-21	-4.44502e-10	-1.38627
103469967	chr14:103469967:A:G	6.98029e-21	-4.44502e-10	-1.44672
103470274	chr14:103470274:T:TATGAGAC	1.02155e-20	-4.44502e-10	-1.06591
103470334	chr14:103470334:A:G	1.24554e-20	-4.44502e-10	-0.867655
103470749	chr14:103470749:G:A	1.86667e-20	-0.531815	0.0687452
103471035	chr14:103471035:T:C	7.36311e-21	-1.80428	0.41095
103471816	chr14:103471816:CAAT:C	5.11573e-19	1.5305	1.31718
103472746	chr14:103472746:G:A	1.02934e-20	-4.44502e-10	-1.05831
103472789	chr14:103472789:C:T	1.06161e-20	-4.44502e-10	-1.02744
103472938	chr14:103472938:G:A	2.64218e-19	1.2825	0.904467
103473215	chr14:103473215:A:G	1.43332e-20	-4.44502e-10	-0.727233
103473435	chr14:103473435:A:G	6.8258e-21	-4.44502e-10	-1.4691
103473540	chr14:103473540:T:C	2.67734e-20	-4.44502e-10	-0.102404
103474099	chr14:103474099:G:A	2.87462e-19	1.28065	0.99063
103474153	chr14:103474153:C:T	8.44737e-21	-4.44502e-10	-1.25596
103474574	chr14:103474574:G:A	3.87323e-20	1.26573	-0.998873
103475042	chr14:103475042:C:A	7.74445e-21	-4.44502e-10	-1.34283
103475055	chr14:103475055:A:G	7.69908e-21	-4.44502e-10	-1.34871
103475467	chr14:103475467:TA:T	6.79642e-21	-4.44502e-10	-1.47341
103475761	chr14:103475761:A:T	1.03912e-20	-4.44502e-10	-1.04885
103475770	chr14:103475770:C:T	1.13719e-20	-4.44502e-10	-0.958661
103476332	chr14:103476332:A:G	6.82306e-21	-1.83803	0.368525
103476425	chr14:103476425:G:A	9.30477e-21	-0.713449	-0.445835
103476511	chr14:103476511:ATATTTAC:A	9.38006e-21	-0.699116	-0.452109
103476526	chr14:103476526:A:G	9.38842e-21	-0.701543	-0.448792
103476654	chr14:103476654:A:G	3.37492e-20	1.12402	-0.994875
103476803	chr14:103476803:T:C	9.27365e-21	-0.712042	-0.450592
103476854	chr14:103476854:T:C	2.98132e-20	-4.44502e-10	0.00513961
103476900	chr14:103476900:T:G	1.02066e-20	-4.44502e-10	-1.06678
103477010	chr14:103477010:G:A	7.40431e-21	-4.44502e-10	-1.38775
103477638	chr14:103477638:T:C	1.48022e-19	-4.44502e-10	1.60755
103477800	chr14:103477800:C:T	1.1523e-19	1.12818	0.228937
103478163	chr14:103478163:C:T	3.24892e-20	-4.44502e-10	0.0910973
103478524	chr14:103478524:T:G	6.69793e-21	-1.89657	0.408561
103478575	chr14:103478575:G:A	1.01446e-20	-0.661942	-0.410925
103478647	chr14:103478647:C:G	1.53679e-20	-0.657528	-4.62281e-10
103478694	chr14:103478694:C:T	6.83399e-21	-1.84937	0.381472
103479077	chr14:103479077:A:G	9.5312e-20	0.920256	0.247088
103479326	chr14:103479326:C:T	1.19189e-20	-4.44502e-10	-0.911685
103479332	chr14:103479332:T:A	2.45182e-20	-4.44502e-10	-0.190393
103479900	chr14:103479900:A:C	3.1502e-21	-2.24235	-4.62281e-10
103480113	chr14:103480113:G:C	6.05378e-21	-1.87275	0.283622
103480170	chr14:103480170:C:T	6.80831e-21	-4.44502e-10	-1.47167
103480299	chr14:103480299:A:G	7.4193e-21	-4.44502e-10	-1.38573
103480661	chr14:103480661:C:A	8.50812e-21	-4.44502e-10	-1.24879
103480952	chr14:103480952:A:G	1.17319e-20	-0.661219	-0.26628
103481504	chr14:103481504:C:T	2.42765e-20	-4.44502e-10	-0.2003
103482062	chr14:103482062:A:G	8.5278e-21	-2.036	0.789525
103482257	chr14:103482257:A:T	7.73643e-21	-4.44502e-10	-1.34387
103482289	chr14:103482289:G:A	2.38981e-19	1.1716	0.914972
103482320	chr14:103482320:T:A	6.76215e-21	-4.44502e-10	-1.47847
103483013	chr14:103483013:C:T	6.72331e-21	-4.44502e-10	-1.48423
103483502	chr14:103483502:T:G	6.7308e-21	-4.44502e-10	-1.48312
103483683	chr14:103483683:T:C	8.42226e-21	-4.44502e-10	-1.25893
103483805	chr14:103483805:C:T	3.22499e-21	-2.21888	-4.62281e-10
103484031	chr14:103484031:A:G	3.45627e-20	1.17423	-1.02127
103484165	chr14:103484165:T:C	7.32756e-21	-4.44502e-10	-1.39817
103484167	chr14:103484167:T:TC	6.7559e-21	-4.44502e-10	-1.47939
103484429	chr14:103484429:T:TC	3.4729e-21	-2.14482	-4.62281e-10
103484766	chr14:103484766:AATT:A	6.74566e-21	-4.44502e-10	-1.48091
103484793	chr14:103484793:C:T	3.84271e-21	-1.77098	-0.272652
103485144	chr14:103485144:C:T	2.26719e-19	1.23013	0.80377
103485854	chr14:103485854:C:G	7.50936e-21	-4.44502e-10	-1.37366
103486116	chr14:103486116:A:C	2.01536e-19	1.003	0.913156
103486215	chr14:103486215:C:G	6.74923e-21	-4.44502e-10	-1.48038
103486228	chr14:103486228:C:T	9.29318e-20	-4.44502e-10	1.14206
103486284	chr14:103486284:C:T	2.96353e-20	1.01954	-1.02038
103486319	chr14:103486319:G:C	6.80405e-21	-1.85545	0.38316
103486549	chr14:103486549:A:T	1.22834e-20	-0.643144	-0.238416
103486695	chr14:103486695:T:C	2.33298e-19	1.08477	0.977739
103486817	chr14:103486817:T:C	1.30511e-20	-0.655726	-0.165217
103487102	chr14:103487102:T:A	6.85975e-21	-4.44502e-10	-1.46414
103487329	chr14:103487329:T:A	2.25823e-20	0.572469	-0.845112
103487431	chr14:103487431:C:A	7.32936e-21	-4.44502e-10	-1.39792
103487883	chr14:103487883:C:T	8.95339e-21	-4.44502e-10	-1.19778
103487980	chr14:103487980:A:G	5.60531e-21	-1.96949	0.303393
103488067	chr14:103488067:T:C	6.90322e-21	-1.86888	0.411056
103488732	chr14:103488732:G:A	3.04299e-20	-0.534012	0.559625
103488910	chr14:103488910:T:C	7.73561e-21	-1.94553	0.601553
103489158	chr14:103489158:A:G	6.95894e-21	-4.44502e-10	-1.44978
103489455	chr14:103489455:A:G	4.2399e-20	-0.627523	0.984838
103489782	chr14:103489782:A:G	8.6081e-21	-4.44502e-10	-1.23711
103489845	chr14:103489845:C:T	7.21658e-21	-4.44502e-10	-1.41343
103490082	chr14:103490082:C:T	9.07604e-21	-4.44502e-10	-1.18417
103490093	chr14:103490093:G:A	7.29672e-21	-4.44502e-10	-1.40239
103490376	chr14:103490376:T:C	1.45097e-20	-0.616433	-0.0985588
103490456	chr14:103490456:G:A	3.59406e-20	-4.44502e-10	0.192056
103490473	chr14:103490473:C:T	7.29919e-21	-4.44502e-10	-1.40205
103490496	chr14:103490496:A:G	7.71893e-21	-1.893	0.546865
103490506	chr14:103490506:G:A	1.04081e-20	-4.44502e-10	-1.04723
103490803	chr14:103490803:A:G	7.94777e-21	-4.44502e-10	-1.31692
103492952	chr14:103492952:G:T	1.08615e-19	1.84903	-0.551032
103493095	chr14:103493095:A:G	1.26695e-20	-0.677697	-0.172914
103493319	chr14:103493319:A:G	7.25057e-21	-4.44502e-10	-1.40873
103493689	chr14:103493689:A:G	2.58943e-19	1.37595	0.790842
103493764	chr14:103493764:A:G	4.57138e-21	-1.87	-4.62281e-10
103493800	chr14:103493800:G:A	9.94559e-20	-4.44502e-10	1.2099
103493961	chr14:103493961:G:A	1.56953e-20	-0.565908	-0.0705419
103494817	chr14:103494817:A:G	6.73126e-21	-4.44502e-10	-1.48305
103495219	chr14:103495219:C:G	2.27932e-19	1.10112	0.938119
103495792	chr14:103495792:AC:A	1.11538e-20	-0.661732	-0.3163
103495982	chr14:103495982:C:T	1.02146e-20	-4.44502e-10	-1.06599
103496222	chr14:103496222:A:G	3.28651e-20	1.08156	-0.978957
103496242	chr14:103496242:G:A	7.25759e-21	-1.84099	0.433225
103496991	chr14:103496991:A:G	1.03737e-20	-4.44502e-10	-1.05054
103497083	chr14:103497083:G:A	6.1542e-21	-1.92835	0.35567
103497570	chr14:103497570:C:T	7.60286e-21	-4.44502e-10	-1.36129
103497647	chr14:103497647:A:G	2.75129e-20	-4.44502e-10	-0.0751575
103498088	chr14:103498088:G:A	3.0215e-20	-0.525333	0.54386
103498303	chr14:103498303:A:G	1.03981e-20	-4.44502e-10	-1.04819
103499087	chr14:103499087:G:A	7.27262e-21	-4.44502e-10	-1.40569
103499191	chr14:103499191:G:A	3.15538e-20	1.09554	-1.03366
103499983	chr14:103499983:G:A	1.03934e-20	-4.44502e-10	-1.04864
103500414	chr14:103500414:C:T	7.40857e-21	-4.44502e-10	-1.38717
103501006	chr14:103501006:T:C	2.78071e-20	0.903584	-0.968102
103501483	chr14:103501483:G:C	6.34468e-21	-1.89435	0.352151
103501557	chr14:103501557:C:G	6.12819e-21	-1.57691	-4.62281e-10
103501592	chr14:103501592:C:G	3.6965e-20	1.10872	-0.888564
103501927	chr14:103501927:G:A	8.0751e-21	-4.44502e-10	-1.30103
103502280	chr14:103502280:C:G	1.03934e-20	-4.44502e-10	-1.04864
103502504	chr14:103502504:G:C	7.13857e-21	-4.44502e-10	-1.4243
103503355	chr14:103503355:G:A	7.1298e-21	-4.44502e-10	-1.42553
103503572	chr14:103503572:A:G	3.21185e-20	-0.508614	0.588234
103504171	chr14:103504171:G:T	7.09486e-21	-1.87704	0.446603
103504655	chr14:103504655:G:T	2.72778e-19	2.21885	-4.62281e-10
103504865	chr14:103504865:T:G	1.16448e-20	-0.547119	-0.387832
103505037	chr14:103505037:C:T	1.06387e-20	-0.595075	-0.430237
103505253	chr14:103505253:C:T	6.83733e-21	-4.44502e-10	-1.46741
103505368	chr14:103505368:G:T	7.05014e-21	-4.44502e-10	-1.43676
103505885	chr14:103505885:G:A	1.76308e-20	-0.520165	-4.62281e-10
103505938	chr14:103505938:G:A	4.4934e-20	-0.581934	0.997317
103505977	chr14:103505977:C:T	7.48367e-21	-4.44502e-10	-1.37709
103506042	chr14:103506042:T:C	6.90495e-21	-1.9202	0.462629
103506516	chr14:103506516:G:A	1.16051e-20	-4.44502e-10	-0.938366
103506653	chr14:103506653:T:C	1.35185e-19	1.00127	0.515568
103506717	chr14:103506717:T:G	9.20324e-21	-4.44502e-10	-1.17026
103506773	chr14:103506773:G:A	7.2712e-21	-4.44502e-10	-1.40589
103506834	chr14:103506834:C:T	8.69935e-21	-4.44502e-10	-1.22656
103507201	chr14:103507201:A:G	3.46696e-20	-4.44502e-10	0.156053
103507733	chr14:103507733:G:C	6.72997e-21	-4.44502e-10	-1.48324
103507898	chr14:103507898:C:T	4.22115e-21	-1.97216	0.022452
103508702	chr14:103508702:G:A	6.78725e-21	-1.92842	0.453654
103508760	chr14:103508760:C:T	1.03934e-20	-4.44502e-10	-1.04864
103509025	chr14:103509025:A:G	6.80774e-21	-4.44502e-10	-1.47175
103509039	chr14:103509039:C:T	1.01682e-20	-2.22256	1.15201
103510895	chr14:103510895:C:T	7.9823e-21	-4.44502e-10	-1.31258
103511178	chr14:103511178:G:A	1.36768e-20	-0.675176	-0.0989318
103511268	chr14:103511268:C:T	2.59676e-20	0.904256	-1.03722
103511851	chr14:103511851:A:G	7.05897e-21	-4.44502e-10	-1.43551
103511880	chr14:103511880:G:A	1.01506e-20	-0.615833	-0.456446
103512790	chr14:103512790:C:T	2.6999e-20	0.954647	-1.04866
103512794	chr14:103512794:G:A	6.76248e-21	-4.44502e-10	-1.47842
103512841	chr14:103512841:G:A	1.23946e-20	-4.44502e-10	-0.872549
103512923	chr14:103512923:T:C	7.15709e-21	-4.44502e-10	-1.42171
103513237	chr14:103513237:A:G	1.04062e-20	-4.44502e-10	-1.04741
103513503	chr14:103513503:C:T	2.59699e-20	-4.44502e-10	-0.132874
103513563	chr14:103513563:G:A	8.39024e-22	-2.12156	-1.44376
103513616	chr14:103513616:T:C	6.7283e-21	-4.44502e-10	-1.48349
103513995	chr14:103513995:A:G	6.72834e-21	-4.44502e-10	-1.48348
103514334	chr14:103514334:C:T	3.15509e-21	-2.24079	-4.62281e-10
103514417	chr14:103514417:GC:G	6.7425e-21	-4.44502e-10	-1.48138
103514617	chr14:103514617:T:A	7.90263e-21	-4.44502e-10	-1.32261
103514631	chr14:103514631:G:A	7.74318e-21	-1.84963	0.506629
103514887	chr14:103514887:C:CAG	7.14024e-21	-4.44502e-10	-1.42406
103515200	chr14:103515200:C:T	7.58478e-21	-4.44502e-10	-1.36367
103515325	chr14:103515325:G:A	1.31063e-20	-0.72703	-0.0896903
103515346	chr14:103515346:G:T	3.35326e-21	-2.17988	-4.62281e-10
103515495	chr14:103515495:A:G	7.22314e-21	-4.44502e-10	-1.41252
103515512	chr14:103515512:T:G	4.06702e-19	1.32747	1.2908
103515605	chr14:103515605:A:G	3.43645e-20	-0.615467	0.762681
103515634	chr14:103515634:A:G	9.88598e-21	-1.86038	0.761686
103515901	chr14:103515901:C:T	7.65924e-21	-4.44502e-10	-1.3539
103515918	chr14:103515918:T:G	3.32554e-21	-2.18818	-4.62281e-10
103515942	chr14:103515942:T:C	6.75538e-21	-4.44502e-10	-1.47947
103517168	chr14:103517168:G:A	1.49003e-20	-4.44502e-10	-0.688427
103517724	chr14:103517724:G:A	7.14455e-21	-4.44502e-10	-1.42346
103517957	chr14:103517957:G:T	4.93673e-21	-0.915471	-0.877636
103518444	chr14:103518444:A:G	8.43276e-21	-4.44502e-10	-1.25769
103518489	chr14:103518489:T:C	8.29733e-21	-4.44502e-10	-1.27388
103519482	chr14:103519482:G:A	7.8215e-21	-4.44502e-10	-1.33293
103519933	chr14:103519933:C:T	2.52362e-20	-4.44502e-10	-0.161531
103520803	chr14:103520803:T:C	1.17792e-20	-1.58661	0.663133
103521597	chr14:103521597:G:T	1.192e-20	-4.44502e-10	-0.911595
103521843	chr14:103521843:G:T	2.89052e-20	1.29683	-1.32262
103521954	chr14:103521954:G:C	6.87042e-21	-4.44502e-10	-1.46259
103523244	chr14:103523244:T:A	1.14205e-20	-1.11613	0.16173
103523259	chr14:103523259:AC:A	4.98965e-20	1.74213	-1.22199
103523318	chr14:103523318:G:A	7.69598e-21	-4.44502e-10	-1.34911
103523555	chr14:103523555:A:C	5.13184e-20	1.26855	-0.72031
103523689	chr14:103523689:C:T	2.33223e-20	-4.44502e-10	-0.240399
103524239	chr14:103524239:A:G	7.58124e-21	-4.44502e-10	-1.36413
103524408	chr14:103524408:G:A	9.05773e-21	-1.45784	0.271646
103524462	chr14:103524462:T:C	1.63652e-19	0.725179	0.982753
103524540	chr14:103524540:T:A	9.77479e-21	-1.11	-4.62281e-10
103525064	chr14:103525064:G:A	2.04866e-19	1.25239	0.680158
103525141	chr14:103525141:T:A	2.06507e-21	-1.2627	-1.40194
103525412	chr14:103525412:A:G	2.67928e-19	1.4386	0.762305
103525903	chr14:103525903:C:T	6.75788e-21	-4.44502e-10	-1.4791
103526136	chr14:103526136:C:T	6.04787e-21	-1.33483	-0.255274
103526255	chr14:103526255:G:A	6.19878e-20	1.45091	-0.713785
103526781	chr14:103526781:G:A	3.49176e-21	-2.13941	-4.62281e-10
103527538	chr14:103527538:C:A	7.57973e-21	-4.44502e-10	-1.36433
103528078	chr14:103528078:G:T	7.26875e-21	-4.44502e-10	-1.40623
103528624	chr14:103528624:T:C	1.37476e-19	1.18711	0.346529
103528640	chr14:103528640:A:T	7.47024e-21	-4.44502e-10	-1.37888
103529068	chr14:103529068:C:A	2.11239e-20	-4.44502e-10	-0.339406
103529868	chr14:103529868:T:C	7.0229e-21	-1.55329	0.11266
103530507	chr14:103530507:G:A	1.1389e-20	-4.44502e-10	-0.957159
103530911	chr14:103530911:C:A	1.433e-21	-1.66326	-1.36679
103531078	chr14:103531078:T:C	6.99393e-21	-4.44502e-10	-1.44477
103531188	chr14:103531188:T:A	6.2648e-21	-0.745036	-0.809829
103531424	chr14:103531424:C:T	6.92647e-21	-4.44502e-10	-1.45446
103531430	chr14:103531430:G:A	5.11585e-21	-1.75747	-4.62281e-10
103532573	chr14:103532573:T:A	7.35851e-21	-4.44502e-10	-1.39395
103533171	chr14:103533171:A:G	7.32609e-21	-0.688866	-0.709503
103533413	chr14:103533413:C:T	1.22552e-21	-1.7155	-1.47094
103533914	chr14:103533914:A:G	7.79168e-21	-4.44502e-10	-1.33675
103534036	chr14:103534036:A:G	7.98988e-21	-4.44502e-10	-1.31164
103534043	chr14:103534043:G:A	1.26116e-20	-0.855196	-4.62281e-10
103534235	chr14:103534235:G:A	7.46683e-21	-4.44502e-10	-1.37934
103534465	chr14:103534465:AG:A	8.84768e-21	-0.823534	-0.386121
103535040	chr14:103535040:C:T	7.03838e-21	-4.44502e-10	-1.43843
103535180	chr14:103535180:G:A	8.65681e-21	-0.279702	-0.951763
103535201	chr14:103535201:C:T	1.29661e-20	-4.44502e-10	-0.827469
103535267	chr14:103535267:T:G	1.05992e-20	-4.44502e-10	-1.02903
103535510	chr14:103535510:C:T	3.43251e-21	-2.15652	-4.62281e-10
103535546	chr14:103535546:G:C	7.06274e-21	-4.44502e-10	-1.43498
103535562	chr14:103535562:G:A	6.93997e-21	-4.44502e-10	-1.45251
103536274	chr14:103536274:T:C	6.28055e-20	1.01019	-0.25996
103536346	chr14:103536346:C:T	6.74934e-21	-4.44502e-10	-1.48037
103536372	chr14:103536372:T:A	6.90505e-21	-4.44502e-10	-1.45756
103536406	chr14:103536406:G:A	1.23532e-20	-4.44502e-10	-0.875898
103536696	chr14:103536696:C:A	1.5578e-20	-4.44502e-10	-0.643951
103536733	chr14:103536733:A:G	1.40342e-19	1.17221	0.382066
103536757	chr14:103536757:C:T	8.08286e-20	1.27334	-0.270817
103536788	chr14:103536788:C:T	9.94166e-21	-4.44502e-10	-1.09308
103536803	chr14:103536803:T:A	6.92151e-21	-4.44502e-10	-1.45518
103536883	chr14:103536883:A:G	7.82375e-21	-4.44502e-10	-1.33265
103537536	chr14:103537536:C:T	5.92267e-21	-1.61102	-4.62281e-10
103537610	chr14:103537610:C:T	2.06817e-20	-4.44502e-10	-0.36056
103537862	chr14:103537862:C:T	1.7946e-20	-4.44502e-10	-0.502446
103537886	chr14:103537886:C:G	2.99959e-21	-1.77355	-0.51778
103537974	chr14:103537974:C:A	1.00057e-20	-1.66473	0.578075
103538363	chr14:103538363:G:A	6.74528e-21	-4.44502e-10	-1.48097
103538473	chr14:103538473:T:A	2.72231e-20	0.557849	-0.643594
103538596	chr14:103538596:C:T	7.05371e-21	-4.44502e-10	-1.43626
103538631	chr14:103538631:C:T	1.13844e-19	-0.863842	2.20886
103538896	chr14:103538896:C:T	6.89891e-21	-4.44502e-10	-1.45845
103539504	chr14:103539504:G:A	8.50255e-21	-4.44502e-10	-1.24944
103540005	chr14:103540005:C:T	5.57069e-21	-1.56694	-0.105349
103540016	chr14:103540016:G:A	6.73797e-21	-4.44502e-10	-1.48205
103540077	chr14:103540077:C:G	4.60777e-21	-1.62876	-0.233308
103540364	chr14:103540364:C:T	6.72781e-21	-4.44502e-10	-1.48356
103540379	chr14:103540379:T:C	5.53711e-21	-1.6035	-0.0748325
103540905	chr14:103540905:G:A	1.23221e-19	1.42417	-4.62281e-10
103541218	chr14:103541218:A:G	5.03306e-21	-0.315673	-1.45811
103541259	chr14:103541259:G:A	7.74065e-22	-2.24217	-1.40374
103541414	chr14:103541414:C:T	4.93795e-20	1.47361	-0.963884
103541503	chr14:103541503:C:T	4.74563e-21	-1.90115	0.0685664
103541523	chr14:103541523:G:A	2.47337e-21	-1.01769	-1.46654
103541799	chr14:103541799:CAGG:C	5.48298e-20	-1.15872	1.77315
103543039	chr14:103543039:C:T	8.68084e-21	-4.44502e-10	-1.22869
103543282	chr14:103543282:ATGGGTGAGGGAGCAG:A	3.23609e-20	-4.44502e-10	0.0871413
103543423	chr14:103543423:A:T	8.95229e-22	-2.03748	-1.46301
103543602	chr14:103543602:C:T	2.64989e-21	-1.1171	-1.2982
103543648	chr14:103543648:G:A	7.88338e-22	-2.17002	-1.45762
103543851	chr14:103543851:T:C	1.77809e-20	-0.511686	-4.62281e-10
103543861	chr14:103543861:G:A	2.46403e-20	1.22382	-1.40924
103544004	chr14:103544004:T:G	6.75484e-21	-4.44502e-10	-1.47955
103544350	chr14:103544350:G:A	6.98128e-21	-4.44502e-10	-1.44658
103544497	chr14:103544497:G:A	8.44563e-21	-4.44502e-10	-1.25616
103544502	chr14:103544502:C:T	6.86516e-21	-4.44502e-10	-1.46335
103544528	chr14:103544528:C:T	9.4208e-21	-4.44502e-10	-1.14689
103544952	chr14:103544952:A:G	8.95981e-22	-2.03778	-1.46186
103545092	chr14:103545092:G:A	1.60002e-21	-1.47488	-1.44492
103545157	chr14:103545157:C:T	4.36248e-21	-1.8009	-0.115865
103545657	chr14:103545657:G:A	4.05564e-21	-1.79968	-0.190025
103545795	chr14:103545795:G:A	8.31472e-21	-4.44502e-10	-1.27178
103545852	chr14:103545852:C:T	8.56794e-22	-2.11162	-1.43275
103545857	chr14:103545857:A:C	8.74252e-22	-2.08338	-1.44082
103546084	chr14:103546084:C:T	3.35689e-20	-4.44502e-10	0.123789
103546136	chr14:103546136:C:T	2.84731e-21	-1.64825	-0.69519
103546550	chr14:103546550:G:A	6.58265e-21	-1.50537	-4.62281e-10
103546645	chr14:103546645:G:T	3.88916e-20	-4.44502e-10	0.270966
103546736	chr14:103546736:GAC:G	3.77506e-20	-1.49215	1.73334
103547284	chr14:103547284:C:A	6.72692e-21	-4.44502e-10	-1.48369
103547324	chr14:103547324:C:T	6.76756e-21	-4.44502e-10	-1.47767
103547426	chr14:103547426:G:A	6.72613e-21	-4.44502e-10	-1.48381
103547515	chr14:103547515:C:T	7.54426e-21	-4.44502e-10	-1.36902
103548353	chr14:103548353:T:C	3.23697e-20	1.56653	-1.47912
103548913	chr14:103548913:G:A	9.82489e-22	-2.12423	-1.28325
103548933	chr14:103548933:C:T	8.08354e-21	-4.44502e-10	-1.29998
103549708	chr14:103549708:T:G	7.05959e-21	-4.44502e-10	-1.43542
103550656	chr14:103550656:T:C	1.48447e-20	-4.44502e-10	-0.69217
103550775	chr14:103550775:C:T	9.76181e-21	-4.44502e-10	-1.11133
103551218	chr14:103551218:CAG:C	8.98493e-22	-2.22685	-1.26999
103551236	chr14:103551236:G:A	7.01707e-21	-4.44502e-10	-1.44146
103551456	chr14:103551456:G:A	1.43024e-21	-1.60147	-1.4305
103551503	chr14:103551503:G:A	7.17901e-21	-4.44502e-10	-1.41865
103551616	chr14:103551616:A:G	8.24912e-22	-2.09944	-1.48284
103552118	chr14:103552118:G:A	8.01112e-22	-2.22405	-1.38752
103552548	chr14:103552548:GAC:G	3.85952e-21	-2.03927	-4.62281e-10
103553436	chr14:103553436:C:T	9.19472e-21	-4.44502e-10	-1.17118
103553551	chr14:103553551:C:T	6.94441e-21	-4.44502e-10	-1.45187
103554117	chr14:103554117:T:C	2.67048e-21	-1.21996	-1.18759
103554646	chr14:103554646:C:T	8.1986e-21	-4.44502e-10	-1.28585
103554931	chr14:103554931:C:T	7.18477e-21	-0.288998	-1.12885
103555423	chr14:103555423:G:A	1.36519e-20	-4.44502e-10	-0.775931
103555759	chr14:103555759:G:A	8.35839e-21	-4.44502e-10	-1.26654
103556323	chr14:103556323:G:A	3.23834e-20	-4.44502e-10	0.0878363
103556413	chr14:103556413:C:T	9.2906e-21	0.320822	-1.48163
103556607	chr14:103556607:C:T	9.07296e-21	0.2907	-1.47521
103557285	chr14:103557285:C:T	8.37141e-21	-4.44502e-10	-1.26499
103557970	chr14:103557970:G:A	9.06797e-21	-4.44502e-10	-1.18506
103558713	chr14:103558713:T:C	8.97158e-21	-4.44502e-10	-1.19575
103560748	chr14:103560748:A:G	9.40411e-21	-4.44502e-10	-1.14866
103561220	chr14:103561220:C:T	2.93938e-21	-1.28654	-1.02507
103561514	chr14:103561514:A:G	8.18343e-21	-4.44502e-10	-1.2877
103561658	chr14:103561658:C:T	2.31398e-21	-1.97533	-0.57551
103561704	chr14:103561704:C:A	9.94644e-21	-4.44502e-10	-1.0926
103561711	chr14:103561711:G:A	9.73146e-21	-4.44502e-10	-1.11445
103561732	chr14:103561732:A:T	5.49826e-21	-0.271032	-1.41435
103561966	chr14:103561966:A:G	6.75959e-21	-4.44502e-10	-1.47885
103561997	chr14:103561997:T:C	3.08715e-20	-4.44502e-10	0.0400209
103562469	chr14:103562469:G:A	5.58573e-20	-1.84409	2.47708
103562786	chr14:103562786:C:A	6.81211e-21	-4.44502e-10	-1.47111
103562805	chr14:103562805:G:A	3.61767e-21	-2.10398	-4.62281e-10
103562909	chr14:103562909:G:A	9.83476e-21	0.321174	-1.42506
103563009	chr14:103563009:T:C	6.84783e-21	-4.44502e-10	-1.46588
103563024	chr14:103563024:A:G	9.74365e-21	-4.44502e-10	-1.1132
103563112	chr14:103563112:G:A	2.28686e-21	-1.96166	-0.600976
103563184	chr14:103563184:G:A	7.74889e-21	-4.44502e-10	-1.34226
103563516	chr14:103563516:AAGCGGCG:A	6.74382e-21	-4.44502e-10	-1.48118
103563535	chr14:103563535:A:G	7.21466e-21	-4.44502e-10	-1.4137
103564237	chr14:103564237:C:A	8.10391e-21	-4.44502e-10	-1.29746
103564564	chr14:103564564:T:C	1.72479e-21	-1.87328	-0.971426
103564970	chr14:103564970:C:T	6.73047e-21	-4.44502e-10	-1.48317
103565014	chr14:103565014:C:T	2.32554e-21	-1.9459	-0.599962
103565124	chr14:103565124:T:A	6.72337e-21	-4.44502e-10	-1.48422
103566173	chr14:103566173:G:A	7.97752e-21	-4.44502e-10	-1.31318
103566601	chr14:103566601:T:C	6.72585e-21	-4.44502e-10	-1.48385
103566928	chr14:103566928:C:G	1.74795e-21	-1.89753	-0.933841
103567394	chr14:103567394:T:A	7.00669e-21	-4.44502e-10	-1.44295
103567717	chr14:103567717:A:T	8.12276e-21	-4.44502e-10	-1.29514
103568048	chr14:103568048:A:G	8.24173e-21	-4.44502e-10	-1.2806
103568232	chr14:103568232:G:A	1.03977e-20	0.328474	-1.3767
103568512	chr14:103568512:T:C	1.90786e-21	-1.7551	-0.988728
103568631	chr14:103568631:A:G	1.25235e-20	-4.44502e-10	-0.862207
103568955	chr14:103568955:G:A	1.88876e-21	-1.87532	-0.878577
103569524	chr14:103569524:T:A	3.4637e-21	-2.14747	-4.62281e-10
103569687	chr14:103569687:G:C	1.4642e-21	-1.52508	-1.48343
103569857	chr14:103569857:G:C	9.32533e-21	-4.44502e-10	-1.15708
103570002	chr14:103570002:G:A	1.05476e-20	0.357952	-1.39187
103570844	chr14:103570844:T:A	7.21941e-21	-4.44502e-10	-1.41304
103570917	chr14:103570917:G:A	8.49744e-21	-4.44502e-10	-1.25005
103571269	chr14:103571269:T:C	8.73793e-21	-1.22214	-4.62281e-10
103571723	chr14:103571723:A:G	6.75876e-21	-4.44502e-10	-1.47897
103571862	chr14:103571862:T:C	8.1932e-21	-4.44502e-10	-1.28651
103572347	chr14:103572347:A:C	7.08668e-21	-4.44502e-10	-1.43159
103572522	chr14:103572522:G:A	8.42181e-21	-1.25899	-4.62281e-10
103572794	chr14:103572794:TC:T	6.80217e-21	-4.44502e-10	-1.47257
103572861	chr14:103572861:C:T	3.08005e-20	-4.44502e-10	0.0377187
103573424	chr14:103573424:G:T	8.92496e-21	-4.44502e-10	-1.20096
103573728	chr14:103573728:T:C	1.54438e-21	-1.87643	-1.07876
103574136	chr14:103574136:A:G	3.75967e-21	-2.06548	-4.62281e-10
103574641	chr14:103574641:A:C	7.39999e-21	-4.44502e-10	-1.38833
103574964	chr14:103574964:C:A	6.88267e-21	-4.44502e-10	-1.4608
103575037	chr14:103575037:C:T	1.46043e-21	-1.97618	-1.0349
103575313	chr14:103575313:A:G	1.40834e-20	-4.44502e-10	-0.744817
103575441	chr14:103575441:C:A	9.33778e-21	-4.44502e-10	-1.15574
103575645	chr14:103575645:G:A	6.75808e-21	-4.44502e-10	-1.47907
103576238	chr14:103576238:G:A	8.4677e-21	-4.44502e-10	-1.25355
103576416	chr14:103576416:A:G	1.46771e-21	-1.94524	-1.06087
103577047	chr14:103577047:G:A	9.10405e-21	-4.44502e-10	-1.18109
103577556	chr14:103577556:G:A	3.33287e-21	-2.18598	-4.62281e-10
103577878	chr14:103577878:G:T	1.1641e-20	0.480711	-1.41599
103578326	chr14:103578326:T:C	1.00408e-20	-4.44502e-10	-1.08316
103578665	chr14:103578665:T:C	9.98514e-21	-4.44502e-10	-1.08871
103578886	chr14:103578886:C:T	4.93922e-21	-1.7926	-4.62281e-10
103579254	chr14:103579254:C:T	7.67434e-20	-4.44502e-10	0.950657
103579757	chr14:103579757:G:A	1.15041e-20	0.51371	-1.46082
103579829	chr14:103579829:G:A	1.54731e-20	-4.44502e-10	-0.650707
103581091	chr14:103581091:C:T	1.71389e-21	-1.85203	-0.999016
103581397	chr14:103581397:A:G	1.63207e-21	-1.93524	-0.964721
103581420	chr14:103581420:C:T	1.10809e-20	0.44133	-1.42592
103581741	chr14:103581741:G:A	7.10472e-21	-4.44502e-10	-1.42905
103581922	chr14:103581922:C:T	6.83229e-21	-4.44502e-10	-1.46815
103582101	chr14:103582101:C:T	6.85488e-21	-4.44502e-10	-1.46485
103582234	chr14:103582234:T:C	7.97238e-21	0.13284	-1.44667
103582290	chr14:103582290:C:T	6.85824e-21	-4.44502e-10	-1.46436
103582497	chr14:103582497:G:A	1.80215e-21	-1.34361	-1.45722
103582700	chr14:103582700:T:C	9.33955e-21	-4.44502e-10	-1.15555
103583230	chr14:103583230:G:A	8.26105e-21	-4.44502e-10	-1.27826
103583417	chr14:103583417:T:C	3.57817e-21	-2.11496	-4.62281e-10
103583456	chr14:103583456:T:C	1.85888e-21	-1.324	-1.44584
103583563	chr14:103583563:AAAAG:A	2.47728e-20	-4.44502e-10	-0.180063
103584020	chr14:103584020:A:G	4.92475e-20	-1.94018	2.44723
103584409	chr14:103584409:T:C	2.94327e-20	-4.44502e-10	-0.0077038
103584546	chr14:103584546:G:A	1.2139e-21	-2.03646	-1.15951
103584862	chr14:103584862:A:G	8.6726e-21	-4.44502e-10	-1.22964
103584993	chr14:103584993:C:T	7.14083e-21	-4.44502e-10	-1.42398
103584999	chr14:103584999:A:G	6.99065e-21	-4.44502e-10	-1.44524
103585304	chr14:103585304:C:A	9.28727e-21	-4.44502e-10	-1.16117
103585306	chr14:103585306:C:T	1.30111e-20	0.654743	-1.47875
103585374	chr14:103585374:G:A	6.78524e-21	-4.44502e-10	-1.47506
103586121	chr14:103586121:G:A	6.82109e-21	-4.44502e-10	-1.46979
103586616	chr14:103586616:C:T	2.58699e-20	-4.44502e-10	-0.136731
103586716	chr14:103586716:C:G	3.39497e-21	-2.16751	-4.62281e-10
103587071	chr14:103587071:A:G	1.49592e-20	-4.44502e-10	-0.684484
103587427	chr14:103587427:C:T	9.05982e-21	-1.67101	0.48505
103587513	chr14:103587513:T:C	6.03115e-21	-1.7752	0.182323
103587650	chr14:103587650:G:C	1.25077e-21	-2.17356	-0.992494
103587680	chr14:103587680:T:G	8.71096e-21	-4.44502e-10	-1.22523
103587950	chr14:103587950:GC:G	9.8098e-21	-4.44502e-10	-1.10643
103588017	chr14:103588017:C:G	4.59601e-21	-1.56616	-0.29846
103588088	chr14:103588088:T:C	2.79839e-21	-1.24667	-1.1141
103588235	chr14:103588235:C:T	2.48956e-21	-1.58474	-0.892961
103588482	chr14:103588482:T:A	1.05557e-19	-4.44502e-10	1.26944
103588484	chr14:103588484:T:A	1.2756e-21	-1.76913	-1.37726
103588626	chr14:103588626:T:G	7.15417e-21	-4.44502e-10	-1.42212
103589073	chr14:103589073:G:A	6.75529e-21	-4.44502e-10	-1.47949
103589601	chr14:103589601:G:GA	7.52827e-21	-4.44502e-10	-1.37115
103589733	chr14:103589733:C:G	3.67429e-21	-2.08845	-4.62281e-10
103589783	chr14:103589783:G:A	3.44661e-21	-2.15242	-4.62281e-10
103589863	chr14:103589863:G:A	1.38285e-20	-4.44502e-10	-0.763083
103589898	chr14:103589898:A:C	1.35871e-21	-2.20963	-0.873647
103589949	chr14:103589949:C:T	3.96922e-21	-2.01124	-4.62281e-10
103590125	chr14:103590125:C:T	1.04759e-20	-4.44502e-10	-1.04073
103590146	chr14:103590146:A:G	4.97211e-21	-1.78597	-4.62281e-10
103590408	chr14:103590408:C:T	6.87225e-21	-4.44502e-10	-1.46232
103590409	chr14:103590409:C:G	6.87225e-21	-4.44502e-10	-1.46232
103590625	chr14:103590625:T:C	6.77435e-21	-4.44502e-10	-1.47667
103590847	chr14:103590847:G:C	6.78937e-21	-4.44502e-10	-1.47445
103591028	chr14:103591028:G:A	6.78454e-21	-4.44502e-10	-1.47516
103591541	chr14:103591541:G:A	7.47628e-21	-4.44502e-10	-1.37808
103592063	chr14:103592063:C:T	1.50569e-21	-2.00957	-0.970991
103592125	chr14:103592125:A:G	1.08955e-20	-4.44502e-10	-1.00146
103592308	chr14:103592308:G:A	6.80722e-21	-4.44502e-10	-1.47183
103592557	chr14:103592557:C:G	6.79047e-21	-4.44502e-10	-1.47429
103592847	chr14:103592847:C:T	7.48135e-21	-4.44502e-10	-1.3774
103593268	chr14:103593268:G:A	6.85924e-21	-4.44502e-10	-1.46421
103593729	chr14:103593729:A:T	3.22017e-21	-1.95145	-0.268923
103594044	chr14:103594044:C:T	3.07602e-21	-1.96769	-0.298484
103594047	chr14:103594047:G:A	3.12013e-21	-1.97804	-0.273892
103594050	chr14:103594050:A:C	3.06197e-21	-1.96545	-0.305304
103594055	chr14:103594055:G:A	3.07388e-21	-1.9583	-0.30857
103594165	chr14:103594165:G:T	8.85199e-22	-2.13777	-1.37399
103594172	chr14:103594172:C:T	5.96785e-20	-4.44502e-10	0.699161
103594174	chr14:103594174:G:A	1.97106e-20	-4.44502e-10	-0.408653
103594452	chr14:103594452:A:G	6.72482e-21	-4.44502e-10	-1.48401
103594651	chr14:103594651:G:A	7.58478e-21	-4.44502e-10	-1.36367
103594947	chr14:103594947:G:A	3.82505e-21	-2.05478	0.00654516
103595015	chr14:103595015:G:A	4.99072e-21	-0.301939	-1.48029
103595309	chr14:103595309:G:A	1.24861e-20	-1.25449	0.389299
103596029	chr14:103596029:G:A	5.9524e-21	-0.127366	-1.47865
103596047	chr14:103596047:G:C	6.74954e-21	-4.44502e-10	-1.48034
103596677	chr14:103596677:G:A	5.87721e-21	-0.181985	-1.43674
103596854	chr14:103596854:C:T	1.38615e-21	-2.03624	-1.02704
103596922	chr14:103596922:C:A	6.76222e-21	-4.44502e-10	-1.47846
103596968	chr14:103596968:T:C	6.7247e-21	-4.44502e-10	-1.48402
103597386	chr14:103597386:T:C	6.00354e-21	-2.11082	0.513357
103597387	chr14:103597387:C:G	4.07173e-20	-4.44502e-10	0.316841
103597515	chr14:103597515:G:A	6.74676e-21	-4.44502e-10	-1.48075
103598178	chr14:103598178:C:T	2.13483e-20	-4.44502e-10	-0.32884
103598988	chr14:103598988:A:T	7.15131e-21	-4.44502e-10	-1.42251
103599069	chr14:103599069:G:A	4.29121e-21	-1.93324	-4.62281e-10
103599823	chr14:103599823:T:TA	6.76506e-21	-4.44502e-10	-1.47804
103600085	chr14:103600085:G:A	6.94148e-21	-1.97924	0.526946
103600308	chr14:103600308:G:A	6.30223e-21	-0.199853	-1.34905
```
