## Supplementary material for "Characterization of shared and ancestry-specific signals driving complex traits using multi-ancestry fine-mapping": susiex_nc2.cs80.cs

```
CS_ID	SNP	BP	REF_ALLELE	ALT_ALLELE	REF_FRQ	BETA	SE	-LOG10P	CS_PIP	OVRL_PIP
1	chr14:103099033:A:G	103099033	G,G	A,A	1,1	-inf,-inf	inf,inf	19.8198,3.17428	0.573375	0.573375
1	chr14:103098707:G:A	103098707	A,A	G,G	1,1	-inf,-inf	inf,inf	20.1208,2.47709	0.312542	0.312542
2	chr14:102591686:A:G	102591686	G,G	A,A	1,1	-inf,-inf	inf,inf	11.5382,1.11882	0.133658	0.133658
2	chr14:102603552:G:A	102603552	A,A	G,G	1,1	-inf,-inf	inf,inf	11.1041,1.13116	0.0534208	0.0534208
2	chr14:102620019:T:C	102620019	C,C	T,T	1,1	-inf,-inf	inf,inf	10.952,1.27677	0.0482008	0.0482008
2	chr14:102595890:T:C	102595890	C,C	T,T	1,1	-inf,-inf	inf,inf	10.9668,1.19268	0.0434433	0.0434433
2	chr14:102618726:G:A	102618726	A,A	G,G	1,1	-inf,-inf	inf,inf	10.8799,1.24845	0.0397844	0.0397844
2	chr14:102594128:G:A	102594128	A,A	G,G	1,1	-inf,-inf	inf,inf	10.8614,1.2065	0.0357044	0.0357044
2	chr14:102657067:A:C	102657067	C,C	A,A	1,1	inf,inf	inf,inf	10.7284,1.20592	0.0318418	0.0318418
2	chr14:102642505:C:T	102642505	T,T	C,C	1,1	-inf,-inf	inf,inf	10.7543,1.19549	0.0313473	0.0313473
2	chr14:102653463:C:T	102653463	T,T	C,C	1,1	inf,inf	inf,inf	10.7227,1.17762	0.0301172	0.0301172
2	chr14:102616985:T:C	102616985	C,C	T,T	1,1	-inf,-inf	inf,inf	10.7809,1.2	0.0296137	0.0296137
2	chr14:102655447:T:A	102655447	A,A	T,T	1,1	inf,inf	inf,inf	10.6875,1.17719	0.0279384	0.0279384
2	chr14:102661951:G:A	102661951	A,A	G,G	1,1	inf,inf	inf,inf	10.6662,1.17999	0.0267786	0.0267786
2	chr14:102592432:G:A	102592432	A,A	G,G	1,1	-inf,-inf	inf,inf	11.6172,0.292739	0.0255828	0.0255828
2	chr14:102670106:A:G	102670106	G,G	A,A	1,1	inf,inf	inf,inf	10.6731,1.17418	0.025469	0.025469
2	chr14:102634045:C:T	102634045	T,T	C,C	1,1	-inf,-inf	inf,inf	10.638,1.24571	0.0236103	0.0236103
2	chr14:102652486:G:GTT	102652486	GTT,GTT	G,G	1,1	inf,inf	inf,inf	10.6103,1.15392	0.0227467	0.0227467
2	chr14:102662309:C:T	102662309	T,T	C,C	1,1	inf,inf	inf,inf	10.612,1.12743	0.0219356	0.0219356
2	chr14:102662414:A:G	102662414	G,G	A,A	1,1	inf,inf	inf,inf	10.5863,1.113	0.0202323	0.0202323
2	chr14:102650195:C:T	102650195	T,T	C,C	1,1	inf,inf	inf,inf	10.7043,1.00757	0.0194062	0.0194062
2	chr14:102639455:T:G	102639455	G,G	T,T	1,1	-inf,-inf	inf,inf	10.486,1.14633	0.0159199	0.0159199
2	chr14:102663104:G:A	102663104	A,A	G,G	1,1	inf,inf	inf,inf	10.3441,1.1041	0.0121807	0.0121807
2	chr14:102648608:A:G	102648608	G,G	A,A	1,1	inf,inf	inf,inf	10.324,1.12409	0.0121111	0.0121111
2	chr14:102607196:G:A	102607196	A,A	G,G	1,1	-inf,-inf	inf,inf	9.69385,0.350052	0.0114376	0.0114376
2	chr14:102605524:G:A	102605524	A,A	G,G	1,1	-inf,-inf	inf,inf	9.6831,0.355665	0.0112846	0.0112846
2	chr14:102611736:A:G	102611736	G,G	A,A	1,1	-inf,-inf	inf,inf	9.60437,0.423999	0.00996677	0.00996677
2	chr14:102605479:A:T	102605479	T,T	A,A	1,1	-inf,-inf	inf,inf	9.58854,0.408694	0.00960666	0.00960666
2	chr14:102594360:GAT:G	102594360	G,G	GAT,GAT	1,1	-inf,-inf	inf,inf	9.55564,0.474229	0.00948771	0.00948771
2	chr14:102630015:T:C	102630015	C,C	T,T	1,1	-inf,-inf	inf,inf	9.45222,0.555629	0.0082693	0.0082693
2	chr14:102667048:T:C	102667048	C,C	T,T	1,1	inf,inf	inf,inf	9.36734,0.541631	0.00759082	0.00759082
2	chr14:102684070:A:G	102684070	G,G	A,A	1,1	inf,inf	inf,inf	9.3605,0.525739	0.00739586	0.00739586
```
