## Supplementary material for "Characterization of shared and ancestry-specific signals driving complex traits using multi-ancestry fine-mapping": susiex_nc2.cs80.snp

```
BP	SNP	PIP(CS1)	LogBF(CS1,Pop1)	LogBF(CS1,Pop2)	PIP(CS2)	LogBF(CS2,Pop1)	LogBF(CS2,Pop2)
101548235	chr14:101548235:G:C	5.21755e-20	-4.44502e-10	-0.903462	1.6681e-10	-4.44502e-10	-0.909124
101548672	chr14:101548672:G:A	5.67723e-20	-4.44502e-10	-0.819026	1.75687e-10	-4.44502e-10	-0.857275
101548856	chr14:101548856:G:A	7.47278e-21	-1.8961	-0.950708	2.41999e-11	-1.90387	-0.935757
101549219	chr14:101549219:A:G	4.99619e-20	-0.0320454	-0.914769	3.42953e-10	0.677453	-0.865835
101549344	chr14:101549344:G:A	3.76585e-21	-2.06183	-1.47027	1.81928e-11	-1.6459	-1.47905
101549475	chr14:101549475:A:G	1.10745e-19	0.53887	-0.689718	8.30556e-10	1.39602	-0.699902
101549944	chr14:101549944:G:A	1.95673e-19	0.133149	0.285221	1.46949e-09	0.904843	0.36185
101550967	chr14:101550967:G:A	7.87638e-20	-4.44502e-10	-0.491621	2.78031e-10	-4.44502e-10	-0.398245
101550971	chr14:101550971:T:TTA	7.8832e-20	-4.44502e-10	-0.490756	2.78296e-10	-4.44502e-10	-0.397292
101550976	chr14:101550976:A:AATT	3.51827e-20	-4.44502e-10	-1.29752	1.15679e-10	-4.44502e-10	-1.27515
101551361	chr14:101551361:C:A	2.92452e-20	-4.44502e-10	-1.48236	9.4094e-11	-4.44502e-10	-1.48168
101552515	chr14:101552515:TGGGGAGGGGTA:T	3.50603e-20	-4.44502e-10	-1.30101	1.15629e-10	-4.44502e-10	-1.27559
101552580	chr14:101552580:T:A	4.6543e-21	-1.95217	-1.36811	2.4658e-11	-1.42392	-1.39696
101552609	chr14:101552609:A:G	2.23079e-19	0.728288	-0.178835	1.78154e-09	1.54202	-0.0827613
101552626	chr14:101552626:G:C	2.30664e-19	0.636464	-0.0535784	1.85427e-09	1.48677	0.0125049
101552820	chr14:101552820:A:C	2.11374e-19	0.602756	-0.107202	1.69417e-09	1.45776	-0.0487846
101552824	chr14:101552824:G:A	1.77577e-19	-4.44502e-10	0.321329	6.29304e-10	-4.44502e-10	0.418638
101552841	chr14:101552841:C:A	4.08639e-19	1.3522	-0.197441	1.11187e-09	1.20148	-0.21366
101552996	chr14:101552996:C:T	4.58343e-21	-1.86489	-1.47074	1.38684e-11	-1.91302	-1.48335
101552999	chr14:101552999:G:A	1.46423e-19	-4.44502e-10	0.128424	5.14377e-10	-4.44502e-10	0.21698
101553345	chr14:101553345:C:T	2.25209e-20	-1.74363	-4.62281e-10	6.71651e-11	-1.81882	-4.62281e-10
101553871	chr14:101553871:G:T	9.14397e-20	-4.44502e-10	-0.342394	3.18414e-10	-4.44502e-10	-0.262624
101554686	chr14:101554686:G:A	1.05143e-19	-4.44502e-10	-0.202757	3.49712e-10	-4.44502e-10	-0.168868
101554805	chr14:101554805:A:G	1.48028e-20	-2.16326	-4.62281e-10	4.87675e-11	-2.13891	-4.62281e-10
101555133	chr14:101555133:C:T	7.37759e-20	-4.44502e-10	-0.557042	2.23708e-10	-4.44502e-10	-0.615633
101556720	chr14:101556720:C:T	3.34694e-20	-4.44502e-10	-1.34744	1.1001e-10	-4.44502e-10	-1.32541
101556742	chr14:101556742:T:C	7.56587e-20	-1.17626	0.644414	2.39742e-10	-0.944088	0.397674
101556819	chr14:101556819:C:T	8.90481e-20	-4.44502e-10	-0.368898	2.8495e-10	-4.44502e-10	-0.373664
101556825	chr14:101556825:C:T	1.43926e-20	-2.19136	-4.62281e-10	4.63588e-11	-2.18957	-4.62281e-10
101558641	chr14:101558641:G:C	1.13716e-19	-4.44502e-10	-0.124371	3.32911e-10	-4.44502e-10	-0.218102
101558821	chr14:101558821:C:T	5.73229e-21	-1.8197	-1.29226	1.63472e-11	-1.93032	-1.3016
101558887	chr14:101558887:C:T	1.63121e-20	-1.20659	-0.859573	9.64675e-11	-0.521115	-0.935655
101559257	chr14:101559257:T:C	4.37626e-20	-4.44502e-10	-1.07929	1.49206e-10	-4.44502e-10	-1.02065
101560608	chr14:101560608:C:T	3.03126e-20	-1.44651	-4.62281e-10	8.91575e-11	-1.53557	-4.62281e-10
101562709	chr14:101562709:A:G	3.8034e-20	-4.44502e-10	-1.21959	1.23954e-10	-4.44502e-10	-1.20607
101562802	chr14:101562802:G:T	6.98359e-20	-4.44502e-10	-0.611926	2.30216e-10	-4.44502e-10	-0.586957
101562940	chr14:101562940:T:G	9.95633e-21	-1.81768	-0.742184	4.42047e-11	-1.40626	-0.830884
101563643	chr14:101563643:C:T	4.07452e-19	-4.44502e-10	1.15185	1.26922e-09	-4.44502e-10	1.12018
101563720	chr14:101563720:C:T	4.86632e-20	-4.44502e-10	-0.973152	1.66071e-10	-4.44502e-10	-0.913564
101564118	chr14:101564118:C:T	1.37083e-20	-2.24008	-4.62281e-10	5.09324e-11	-2.09548	-4.62281e-10
101564190	chr14:101564190:G:C	3.7064e-21	-2.24015	-1.30786	1.17437e-11	-2.24183	-1.32083
101564325	chr14:101564325:T:C	3.44239e-20	-4.44502e-10	-1.31932	1.14777e-10	-4.44502e-10	-1.28298
101564708	chr14:101564708:A:C	1.91951e-19	1.45029	-1.05113	6.31404e-10	1.51572	-1.09375
101565415	chr14:101565415:C:G	8.48724e-20	0.81255	-1.22948	2.82519e-10	0.847554	-1.22978
101565473	chr14:101565473:C:T	1.51003e-20	-0.899652	-1.24371	5.72657e-11	-0.738989	-1.23929
101566204	chr14:101566204:CA:C	9.93995e-19	2.12138	-0.0777243	1.50628e-09	1.62606	-0.334644
101566873	chr14:101566873:G:A	4.24763e-21	-1.9728	-1.43892	1.31143e-11	-1.98189	-1.47039
101566903	chr14:101566903:T:C	1.84685e-19	1.79936	-1.43879	6.25634e-10	1.86765	-1.45486
101567161	chr14:101567161:A:G	8.99314e-20	-4.44502e-10	-0.359027	2.52266e-10	-4.44502e-10	-0.495491
101567200	chr14:101567200:T:A	6.90573e-20	-4.44502e-10	-0.623137	2.20402e-10	-4.44502e-10	-0.630524
101567323	chr14:101567323:T:A	3.14837e-20	-4.44502e-10	-1.4086	1.00426e-10	-4.44502e-10	-1.41655
101567614	chr14:101567614:T:G	2.35583e-20	-0.236384	-1.46221	8.77395e-11	-0.0716206	-1.47998
101567717	chr14:101567717:T:C	5.96719e-21	-2.09658	-0.97522	1.72672e-11	-2.10254	-1.07463
101568188	chr14:101568188:G:A	1.88017e-20	-1.92413	-4.62281e-10	6.01095e-11	-1.92981	-4.62281e-10
101568469	chr14:101568469:G:A	5.88972e-20	0.661725	-1.44401	2.19226e-10	0.822086	-1.45796
101568596	chr14:101568596:C:G	5.97055e-20	0.673688	-1.44234	2.18376e-10	0.816652	-1.45641
101568953	chr14:101568953:C:A	1.39904e-20	-2.2197	-4.62281e-10	4.71135e-11	-2.17342	-4.62281e-10
101569233	chr14:101569233:T:C	5.58733e-21	-1.78174	-1.35583	1.94403e-11	-1.80013	-1.2585
101569331	chr14:101569331:A:G	3.64591e-21	-2.24307	-1.3214	1.159e-11	-2.24329	-1.33255
101569820	chr14:101569820:C:A	3.84816e-21	-2.10528	-1.4052	1.15726e-11	-2.12053	-1.45681
101569979	chr14:101569979:C:T	5.41105e-21	-2.229	-0.940626	1.67618e-11	-2.2333	-0.973571
101570089	chr14:101570089:G:A	1.30755e-19	-4.44502e-10	0.0152484	4.18023e-10	-4.44502e-10	0.00955923
101570126	chr14:101570126:T:G	5.0801e-20	-4.44502e-10	-0.930159	1.54718e-10	-4.44502e-10	-0.98437
101570163	chr14:101570163:G:A	5.11884e-21	-1.75474	-1.4704	1.64259e-11	-1.79466	-1.43246
101570170	chr14:101570170:T:C	1.08783e-19	-4.44502e-10	-0.168724	3.44766e-10	-4.44502e-10	-0.18311
101570283	chr14:101570283:A:G	7.88617e-20	-4.44502e-10	-0.490379	2.70918e-10	-4.44502e-10	-0.424161
101571328	chr14:101571328:A:G	3.17921e-21	-2.21965	-1.48179	1.01537e-11	-2.22549	-1.48265
101571563	chr14:101571563:T:C	3.95617e-21	-2.14877	-1.33402	1.20463e-11	-2.14766	-1.38956
101572911	chr14:101572911:A:G	2.59407e-19	-4.44502e-10	0.700322	7.91276e-10	-4.44502e-10	0.64767
101573248	chr14:101573248:T:C	2.85243e-19	-4.44502e-10	0.795268	8.69163e-10	-4.44502e-10	0.741554
101573266	chr14:101573266:C:T	5.50826e-20	-4.44502e-10	-0.849241	1.82415e-10	-4.44502e-10	-0.819691
101573374	chr14:101573374:A:T	2.86573e-19	-4.44502e-10	0.79992	8.73154e-10	-4.44502e-10	0.746135
101573606	chr14:101573606:T:C	6.76621e-21	-1.53255	-1.41358	2.04221e-11	-1.54874	-1.46062
101573658	chr14:101573658:A:G	3.05188e-20	-4.44502e-10	-1.43973	9.61786e-11	-4.44502e-10	-1.45977
101573778	chr14:101573778:C:G	4.13555e-19	-4.44502e-10	1.16671	1.26617e-09	-4.44502e-10	1.11777
101574081	chr14:101574081:C:T	3.78494e-21	-2.22951	-1.29754	1.25228e-11	-2.22465	-1.27378
101574334	chr14:101574334:G:C	7.49856e-21	-1.40475	-1.43861	2.28738e-11	-1.4213	-1.47468
101574715	chr14:101574715:C:T	3.54242e-21	-2.22858	-1.36468	1.16344e-11	-2.22539	-1.34662
101574750	chr14:101574750:C:T	3.77503e-21	-2.23524	-1.29442	1.24631e-11	-2.23301	-1.2702
101575048	chr14:101575048:C:T	6.42977e-20	-4.44502e-10	-0.69455	2.28106e-10	-4.44502e-10	-0.596167
101575228	chr14:101575228:T:C	2.77377e-19	-4.44502e-10	0.767302	8.45202e-10	-4.44502e-10	0.713599
101575283	chr14:101575283:T:C	2.827e-19	-4.44502e-10	0.786313	8.61284e-10	-4.44502e-10	0.732447
101576081	chr14:101576081:G:A	3.05045e-20	-4.44502e-10	-1.4402	9.62559e-11	-4.44502e-10	-1.45897
101576082	chr14:101576082:G:A	6.86382e-20	-4.44502e-10	-0.629225	2.35695e-10	-4.44502e-10	-0.563436
101576195	chr14:101576195:C:T	8.39037e-20	-4.44502e-10	-0.428405	2.64109e-10	-4.44502e-10	-0.449614
101576258	chr14:101576258:T:C	2.37029e-19	-4.44502e-10	0.610108	7.23707e-10	-4.44502e-10	0.55841
101576407	chr14:101576407:T:C	2.70916e-19	-4.44502e-10	0.743733	8.23904e-10	-4.44502e-10	0.688077
101576478	chr14:101576478:T:C	1.07728e-19	1.25373	-1.43219	2.05864e-10	0.741405	-1.44016
101576488	chr14:101576488:T:C	2.78075e-19	-4.44502e-10	0.769818	8.47249e-10	-4.44502e-10	0.716017
101576938	chr14:101576938:A:G	2.90529e-19	-4.44502e-10	0.813628	8.84234e-10	-4.44502e-10	0.758745
101577029	chr14:101577029:C:T	3.73273e-21	-2.21836	-1.32258	1.23042e-11	-2.21259	-1.30345
101577092	chr14:101577092:C:T	2.57331e-19	-4.44502e-10	0.692289	7.8506e-10	-4.44502e-10	0.639784
101577295	chr14:101577295:C:T	1.41086e-19	-4.44502e-10	0.0912951	4.31838e-10	-4.44502e-10	0.0420743
101577462	chr14:101577462:G:C	1.04241e-19	-4.44502e-10	-0.211373	3.20638e-10	-4.44502e-10	-0.255665
101577464	chr14:101577464:G:A	3.75358e-21	-2.15756	-1.3778	1.19537e-11	-2.18418	-1.36075
101577664	chr14:101577664:C:T	3.45635e-21	-2.2299	-1.38796	1.13652e-11	-2.22589	-1.36953
101577959	chr14:101577959:G:A	4.49661e-21	-2.20757	-1.14718	1.50246e-11	-2.20194	-1.11435
101578050	chr14:101578050:G:A	8.57276e-20	-4.44502e-10	-0.406899	2.64627e-10	-4.44502e-10	-0.447654
101578475	chr14:101578475:T:G	3.013e-20	-4.44502e-10	-1.45255	9.9092e-11	-4.44502e-10	-1.42993
101579265	chr14:101579265:C:G	8.1878e-20	-4.44502e-10	-0.452845	2.47249e-10	-4.44502e-10	-0.51558
101579817	chr14:101579817:C:T	4.05114e-21	-2.2304	-1.22868	1.36967e-11	-2.22693	-1.18189
101579901	chr14:101579901:G:A	3.56463e-21	-2.23535	-1.35166	1.18325e-11	-2.2318	-1.32334
101579916	chr14:101579916:T:C	1.12135e-20	-1.32425	-1.11671	4.16288e-11	-1.06638	-1.2308
101580152	chr14:101580152:C:T	1.64261e-20	-0.991131	-1.06807	4.71367e-11	-1.03682	-1.13611
101581676	chr14:101581676:A:AT	1.58682e-20	-0.851611	-1.24215	4.61641e-11	-0.891659	-1.30212
101581801	chr14:101581801:TG:T	1.71115e-20	-2.01832	-4.62281e-10	6.32761e-11	-1.87847	-4.62281e-10
101582664	chr14:101582664:C:A	1.83855e-20	-0.479962	-1.46655	5.85141e-11	-0.519742	-1.43697
101583321	chr14:101583321:G:A	3.26944e-20	-4.44502e-10	-1.37087	1.02556e-10	-4.44502e-10	-1.39557
101583965	chr14:101583965:TC:T	6.86396e-21	-1.45272	-1.47907	2.1221e-11	-1.48866	-1.48233
101584164	chr14:101584164:A:G	1.51116e-20	-0.763189	-1.37942	4.4777e-11	-0.794126	-1.43016
101584214	chr14:101584214:G:A	1.53245e-19	0.17396	-4.62281e-10	4.72772e-10	0.132635	-4.62281e-10
101584343	chr14:101584343:T:C	2.22831e-20	-1.75424	-4.62281e-10	5.53124e-11	-2.01298	-4.62281e-10
101584659	chr14:101584659:G:A	3.20259e-21	-2.23916	-1.45496	1.02334e-11	-2.23581	-1.46452
101584795	chr14:101584795:G:C	7.83332e-21	-1.31849	-1.4812	2.41158e-11	-1.36278	-1.48033
101585163	chr14:101585163:C:T	4.84412e-20	-4.44502e-10	-0.977725	1.65612e-10	-4.44502e-10	-0.91633
101585753	chr14:101585753:T:C	2.95881e-20	-4.44502e-10	-1.4707	9.6853e-11	-4.44502e-10	-1.45278
101585848	chr14:101585848:G:A	3.23077e-21	-2.23829	-1.44706	1.06771e-11	-2.2388	-1.41908
101586098	chr14:101586098:T:C	6.21163e-20	-0.729066	-4.62281e-10	3.8555e-10	-0.0713054	-4.62281e-10
101586144	chr14:101586144:G:A	3.15344e-20	-4.44502e-10	-1.40699	9.90332e-11	-4.44502e-10	-1.43052
101586438	chr14:101586438:C:T	1.79719e-19	1.50309	-1.16977	3.41128e-10	1.00383	-1.19755
101586702	chr14:101586702:A:G	3.93299e-20	-4.44502e-10	-1.18609	1.38578e-10	-4.44502e-10	-1.09454
101586902	chr14:101586902:C:T	3.3678e-20	-4.44502e-10	-1.34123	1.13319e-10	-4.44502e-10	-1.29577
101587509	chr14:101587509:A:G	3.07695e-20	-4.44502e-10	-1.43155	9.68524e-11	-4.44502e-10	-1.45279
101587718	chr14:101587718:G:T	2.77812e-19	-4.44502e-10	0.768872	8.82004e-10	-4.44502e-10	0.75622
101587759	chr14:101587759:G:A	1.28798e-19	-4.44502e-10	0.00017227	4.07377e-10	-4.44502e-10	-0.0162381
101587792	chr14:101587792:C:G	3.24478e-21	-2.23547	-1.44556	1.03674e-11	-2.23262	-1.45469
101587794	chr14:101587794:G:A	2.93792e-20	-4.44502e-10	-1.47779	9.39969e-11	-4.44502e-10	-1.48271
101588775	chr14:101588775:A:G	3.12137e-20	-4.44502e-10	-1.41722	1.01036e-10	-4.44502e-10	-1.4105
101588993	chr14:101588993:T:C	3.19486e-20	-4.44502e-10	-1.39395	1.01051e-10	-4.44502e-10	-1.41035
101589839	chr14:101589839:C:T	6.02973e-20	-4.44502e-10	-0.758787	2.05105e-10	-4.44502e-10	-0.702453
101590060	chr14:101590060:A:G	5.72476e-20	-4.44502e-10	-0.810689	1.77258e-10	-4.44502e-10	-0.848369
101590556	chr14:101590556:C:T	3.82921e-21	-2.03342	-1.48199	1.23076e-11	-2.03467	-1.48109
101591663	chr14:101591663:G:A	3.5218e-20	-4.44502e-10	-1.29652	1.08426e-10	-4.44502e-10	-1.33991
101591933	chr14:101591933:T:C	1.83728e-20	-1.94721	-4.62281e-10	6.52782e-11	-1.84732	-4.62281e-10
101591949	chr14:101591949:G:C	6.5072e-21	-2.20244	-0.782729	2.33501e-11	-2.2031	-0.672277
101592072	chr14:101592072:A:G	3.71558e-21	-2.14755	-1.39799	1.17442e-11	-2.15017	-1.41245
101592326	chr14:101592326:G:A	3.2292e-21	-2.20219	-1.48365	1.04216e-11	-2.20076	-1.48134
101592371	chr14:101592371:G:A	1.38344e-20	-2.23092	-4.62281e-10	4.48378e-11	-2.22293	-4.62281e-10
101593466	chr14:101593466:T:C	7.40091e-20	-4.44502e-10	-0.553886	2.76351e-10	-4.44502e-10	-0.404307
101593528	chr14:101593528:C:T	2.99912e-20	-4.44502e-10	-1.45717	9.56413e-11	-4.44502e-10	-1.46537
101593964	chr14:101593964:G:T	3.17159e-20	-4.44502e-10	-1.40126	9.95613e-11	-4.44502e-10	-1.4252
101594152	chr14:101594152:T:C	7.32014e-20	-4.44502e-10	-0.56486	2.73839e-10	-4.44502e-10	-0.413437
101594416	chr14:101594416:A:G	1.79942e-20	-1.96802	-4.62281e-10	5.31043e-11	-2.05372	-4.62281e-10
101594543	chr14:101594543:G:A	2.94713e-20	-4.44502e-10	-1.47466	9.43689e-11	-4.44502e-10	-1.47877
101594570	chr14:101594570:T:C	4.49944e-20	-4.44502e-10	-1.05154	1.52671e-10	-4.44502e-10	-0.997693
101595023	chr14:101595023:G:A	7.3979e-20	-4.44502e-10	-0.554294	2.0347e-10	-4.44502e-10	-0.710459
101595502	chr14:101595502:G:C	4.94335e-20	-4.44502e-10	-0.957447	1.66732e-10	-4.44502e-10	-0.909592
101595521	chr14:101595521:G:T	4.70245e-21	-2.19613	-1.11386	1.67088e-11	-2.19862	-1.01142
101595854	chr14:101595854:G:A	4.69176e-20	-4.44502e-10	-1.00968	1.47059e-10	-4.44502e-10	-1.03514
101596214	chr14:101596214:G:A	5.60881e-20	-4.44502e-10	-0.831151	1.8996e-10	-4.44502e-10	-0.779162
101596228	chr14:101596228:C:T	4.52113e-20	-4.44502e-10	-1.04673	1.42045e-10	-4.44502e-10	-1.06983
101596704	chr14:101596704:G:A	9.67502e-20	-4.44502e-10	-0.285942	3.64956e-10	-4.44502e-10	-0.126199
101597070	chr14:101597070:A:G	2.98156e-20	-4.44502e-10	-1.46304	9.52428e-11	-4.44502e-10	-1.46955
101597074	chr14:101597074:C:T	4.01042e-20	-4.44502e-10	-1.16659	1.34817e-10	-4.44502e-10	-1.12206
101597210	chr14:101597210:C:T	3.00312e-20	-4.44502e-10	-1.45584	9.57977e-11	-4.44502e-10	-1.46374
101597261	chr14:101597261:C:G	4.29466e-21	-2.2296	-1.1711	1.45024e-11	-2.22972	-1.12194
101597395	chr14:101597395:T:C	3.16521e-20	-4.44502e-10	-1.40327	1.04285e-10	-4.44502e-10	-1.37885
101597405	chr14:101597405:A:G	5.50542e-20	-4.44502e-10	-0.849757	1.86336e-10	-4.44502e-10	-0.798424
101597475	chr14:101597475:C:T	5.92332e-20	-4.44502e-10	-0.776592	2.02429e-10	-4.44502e-10	-0.71559
101597486	chr14:101597486:C:T	7.28803e-21	-2.24244	-0.629405	2.68e-11	-2.24244	-0.49514
101597619	chr14:101597619:T:A	3.32289e-21	-2.19304	-1.4642	1.08343e-11	-2.19337	-1.44989
101597634	chr14:101597634:G:A	2.93159e-19	-4.44502e-10	0.822639	7.68813e-10	-4.44502e-10	0.618872
101597646	chr14:101597646:A:G	1.92033e-19	0.24119	0.158404	1.86071e-09	1.40778	0.0949615
101598007	chr14:101598007:C:T	4.68476e-20	-4.44502e-10	-1.01118	1.54724e-10	-4.44502e-10	-0.984333
101598579	chr14:101598579:A:T	4.15718e-20	-4.44502e-10	-1.13065	1.39748e-10	-4.44502e-10	-1.08614
101599188	chr14:101599188:A:G	2.37554e-20	-1.69027	-4.62281e-10	5.7759e-11	-1.9697	-4.62281e-10
101599255	chr14:101599255:G:A	6.21545e-20	-4.44502e-10	-0.728452	2.12296e-10	-4.44502e-10	-0.667995
101599686	chr14:101599686:C:T	3.83443e-21	-2.04737	-1.46669	1.17623e-11	-2.10127	-1.45981
101599738	chr14:101599738:T:A	1.65331e-19	-4.44502e-10	0.249876	5.20981e-10	-4.44502e-10	0.229737
101599850	chr14:101599850:A:G	8.14626e-20	-4.44502e-10	-0.457931	2.49601e-10	-4.44502e-10	-0.506112
101600034	chr14:101600034:G:A	1.38619e-20	-2.22893	-4.62281e-10	4.56448e-11	-2.20509	-4.62281e-10
101600504	chr14:101600504:T:C	3.15937e-21	-2.23801	-1.4697	1.02489e-11	-2.23791	-1.4609
101600646	chr14:101600646:A:G	2.99787e-20	-4.44502e-10	-1.45759	9.73988e-11	-4.44502e-10	-1.44716
101600802	chr14:101600802:C:T	3.12151e-20	-4.44502e-10	-1.41717	1.00547e-10	-4.44502e-10	-1.41535
101600810	chr14:101600810:CA:C	8.20489e-20	-4.44502e-10	-0.450759	2.24175e-10	-4.44502e-10	-0.613548
101601124	chr14:101601124:T:C	3.24491e-21	-2.24066	-1.44032	1.05949e-11	-2.2405	-1.42511
101601292	chr14:101601292:G:C	3.01294e-20	-4.44502e-10	-1.45257	9.87119e-11	-4.44502e-10	-1.43377
101601321	chr14:101601321:T:C	6.00866e-21	-1.99637	-1.0685	1.64442e-11	-2.12414	-1.10186
101601605	chr14:101601605:C:T	5.19109e-20	-4.44502e-10	-0.908546	1.86618e-10	-4.44502e-10	-0.796914
101601847	chr14:101601847:G:A	9.09735e-21	-1.92347	-0.726619	1.89364e-11	-2.08367	-1.00122
101601868	chr14:101601868:C:G	3.1826e-21	-2.23895	-1.46142	1.03545e-11	-2.23778	-1.45078
101601978	chr14:101601978:G:T	2.95049e-20	-4.44502e-10	-1.47352	9.51889e-11	-4.44502e-10	-1.47011
101602060	chr14:101602060:A:G	3.14091e-21	-2.23918	-1.47438	1.01843e-11	-2.23812	-1.46701
101602254	chr14:101602254:G:A	3.07944e-20	-4.44502e-10	-1.43074	9.79789e-11	-4.44502e-10	-1.44122
101603185	chr14:101603185:G:A	9.29711e-21	-1.91809	-0.710276	1.92205e-11	-2.08467	-0.985329
101603592	chr14:101603592:G:A	3.70713e-20	-4.44502e-10	-1.24523	1.14722e-10	-4.44502e-10	-1.28347
101603611	chr14:101603611:G:A	4.35294e-20	-4.44502e-10	-1.08464	1.34485e-10	-4.44502e-10	-1.12452
101603801	chr14:101603801:T:C	5.77341e-20	-4.44502e-10	-0.802227	1.90123e-10	-4.44502e-10	-0.778306
101604026	chr14:101604026:A:T	3.53674e-21	-2.24302	-1.35185	1.13899e-11	-2.23133	-1.36192
101604047	chr14:101604047:G:A	3.55749e-21	-2.24285	-1.34617	1.14467e-11	-2.2322	-1.35607
101604693	chr14:101604693:C:T	3.15299e-21	-2.24099	-1.46873	1.01555e-11	-2.23697	-1.47099
101604695	chr14:101604695:C:A	3.15645e-21	-2.24099	-1.46763	1.01658e-11	-2.23697	-1.46997
101604783	chr14:101604783:G:A	3.04922e-20	-4.44502e-10	-1.4406	9.5967e-11	-4.44502e-10	-1.46197
101605044	chr14:101605044:T:TCA	6.8671e-20	-4.44502e-10	-0.628747	2.26806e-10	-4.44502e-10	-0.60188
101605235	chr14:101605235:G:A	3.10004e-21	-2.24277	-1.48389	1.01036e-11	-2.23182	-1.48127
101605326	chr14:101605326:C:T	5.37137e-21	-2.1679	-1.0091	1.42088e-11	-2.223	-1.14911
101605655	chr14:101605655:C:T	3.01381e-20	-4.44502e-10	-1.45228	9.47951e-11	-4.44502e-10	-1.47426
101606071	chr14:101606071:T:C	1.76441e-19	-4.44502e-10	0.314912	5.65812e-10	-4.44502e-10	0.312285
101606550	chr14:101606550:G:A	6.8598e-20	-4.44502e-10	-0.629811	2.26563e-10	-4.44502e-10	-0.602953
101606588	chr14:101606588:G:A	1.40067e-20	-2.21854	-4.62281e-10	4.46919e-11	-2.22618	-4.62281e-10
101606590	chr14:101606590:T:C	3.10288e-21	-2.24201	-1.48373	1.00521e-11	-2.23506	-1.48314
101606629	chr14:101606629:G:A	2.92722e-20	-4.44502e-10	-1.48144	9.38846e-11	-4.44502e-10	-1.48391
101606804	chr14:101606804:A:G	3.6161e-20	-4.44502e-10	-1.27009	1.26885e-10	-4.44502e-10	-1.18269
101607129	chr14:101607129:A:AAAG	6.71817e-21	-1.48168	-1.47158	3.27163e-11	-1.06919	-1.46891
101607418	chr14:101607418:G:A	4.97955e-21	-1.85528	-1.39745	2.22986e-11	-1.54126	-1.38019
101608387	chr14:101608387:T:G	1.37419e-20	-2.23762	-4.62281e-10	4.80478e-11	-2.15378	-4.62281e-10
101608811	chr14:101608811:A:G	6.85099e-20	-4.44502e-10	-0.631097	2.26252e-10	-4.44502e-10	-0.604326
101609303	chr14:101609303:C:T	2.03228e-20	-1.84633	-4.62281e-10	5.37753e-11	-2.04116	-4.62281e-10
101609913	chr14:101609913:C:T	3.03344e-20	-4.44502e-10	-1.44579	9.51208e-11	-4.44502e-10	-1.47083
101610066	chr14:101610066:T:C	1.73373e-20	-0.705933	-1.29928	1.53694e-10	0.342219	-1.33323
101610225	chr14:101610225:TAAGA:T	1.06171e-20	-1.86936	-0.62625	2.35637e-11	-1.96996	-0.896313
101610450	chr14:101610450:G:A	5.08334e-21	-1.80985	-1.42226	2.2494e-11	-1.48692	-1.42581
101610508	chr14:101610508:G:A	1.48975e-20	-2.15688	-4.62281e-10	5.04675e-11	-2.10465	-4.62281e-10
101610645	chr14:101610645:A:G	3.69834e-20	-4.44502e-10	-1.24761	1.16437e-10	-4.44502e-10	-1.26863
101610760	chr14:101610760:T:C	1.42257e-20	-0.852348	-1.35068	5.33088e-11	-0.71174	-1.33814
101610822	chr14:101610822:AG:A	3.22892e-20	-4.44502e-10	-1.38334	1.10544e-10	-4.44502e-10	-1.32056
101611599	chr14:101611599:A:G	3.69834e-20	-4.44502e-10	-1.24761	1.16437e-10	-4.44502e-10	-1.26863
101611829	chr14:101611829:G:A	2.14497e-20	-1.79236	-4.62281e-10	8.11563e-11	-1.6296	-4.62281e-10
101611997	chr14:101611997:C:T	1.35856e-18	-4.44502e-10	2.3561	3.56774e-09	-4.44502e-10	2.15371
101612044	chr14:101612044:A:G	6.87645e-20	-4.44502e-10	-0.627388	2.27095e-10	-4.44502e-10	-0.600608
101612060	chr14:101612060:C:T	3.41224e-21	-2.16821	-1.4625	1.25117e-11	-2.05262	-1.44669
101612076	chr14:101612076:A:G	1.29873e-20	-1.86439	-0.429715	3.17663e-11	-1.95616	-0.611405
101612104	chr14:101612104:T:C	2.94126e-20	-4.44502e-10	-1.47665	9.38578e-11	-4.44502e-10	-1.4842
101612133	chr14:101612133:G:T	2.94884e-20	-4.44502e-10	-1.47408	9.38967e-11	-4.44502e-10	-1.48378
101612411	chr14:101612411:T:C	3.32382e-20	-4.44502e-10	-1.35438	1.04062e-10	-4.44502e-10	-1.38099
101612448	chr14:101612448:C:T	1.46811e-20	-1.84128	-0.330236	3.39117e-11	-1.93733	-0.564882
101612862	chr14:101612862:G:A	1.36929e-20	-2.2412	-4.62281e-10	4.47513e-11	-2.22486	-4.62281e-10
101613023	chr14:101613023:A:G	4.90152e-21	-1.82227	-1.44625	2.13629e-11	-1.50773	-1.4566
101613048	chr14:101613048:A:C	3.59473e-20	-4.44502e-10	-1.27602	1.25961e-10	-4.44502e-10	-1.19
101613098	chr14:101613098:A:G	1.09372e-20	-1.96433	-0.50158	2.79256e-11	-2.01892	-0.677518
101613150	chr14:101613150:A:G	3.57222e-20	-4.44502e-10	-1.2823	1.25037e-10	-4.44502e-10	-1.19737
101613239	chr14:101613239:G:A	4.82399e-21	-1.81048	-1.47399	2.15725e-11	-1.48761	-1.46695
101613308	chr14:101613308:T:G	6.53564e-20	-4.44502e-10	-0.678219	2.15684e-10	-4.44502e-10	-0.65216
101613344	chr14:101613344:C:T	3.13193e-20	-4.44502e-10	-1.41384	1.01347e-10	-4.44502e-10	-1.40742
101613360	chr14:101613360:A:T	3.19034e-20	-4.44502e-10	-1.39536	1.0336e-10	-4.44502e-10	-1.38776
101613386	chr14:101613386:A:G	4.97724e-21	-1.81255	-1.44064	2.16967e-11	-1.49691	-1.45191
101613857	chr14:101613857:C:T	5.88265e-19	-4.44502e-10	1.5191	1.69055e-09	-4.44502e-10	1.40683
101614378	chr14:101614378:C:T	3.45359e-20	-4.44502e-10	-1.31608	1.07747e-10	-4.44502e-10	-1.34619
101614399	chr14:101614399:G:A	9.7216e-21	-1.91632	-0.6674	2.37175e-11	-1.97526	-0.884504
101614654	chr14:101614654:T:C	6.23086e-20	-4.44502e-10	-0.725975	2.04976e-10	-4.44502e-10	-0.703082
101614924	chr14:101614924:G:A	1.59795e-20	-0.95606	-1.13071	1.25526e-10	0.00775464	-1.20122
101615147	chr14:101615147:G:C	4.79166e-20	-4.44502e-10	-0.988612	1.48788e-10	-4.44502e-10	-1.02346
101615237	chr14:101615237:A:G	3.29033e-20	-4.44502e-10	-1.3645	1.05416e-10	-4.44502e-10	-1.36806
101615405	chr14:101615405:G:A	1.09508e-20	-0.983446	-1.48122	4.74768e-11	-0.681542	-1.48419
101615545	chr14:101615545:A:G	3.53695e-21	-2.21998	-1.37483	1.21327e-11	-2.21358	-1.31649
101615563	chr14:101615563:A:G	3.47076e-19	-4.44502e-10	0.991469	1.15434e-09	-4.44502e-10	1.02531
101615658	chr14:101615658:C:CAG	3.00058e-20	-4.44502e-10	-1.45668	9.54675e-11	-4.44502e-10	-1.46719
101615879	chr14:101615879:C:T	3.93376e-21	-2.00424	-1.48424	1.10584e-11	-2.13917	-1.48362
101616260	chr14:101616260:G:A	6.58675e-20	-4.44502e-10	-0.670429	1.93317e-10	-4.44502e-10	-0.761648
101616262	chr14:101616262:GA:G	3.56628e-20	-4.44502e-10	-1.28397	1.0961e-10	-4.44502e-10	-1.32905
101616380	chr14:101616380:C:T	2.91958e-20	-4.44502e-10	-1.48405	9.47351e-11	-4.44502e-10	-1.47489
101616401	chr14:101616401:T:C	2.93823e-20	-4.44502e-10	-1.47768	9.40303e-11	-4.44502e-10	-1.48236
101616619	chr14:101616619:G:A	4.94923e-20	-4.44502e-10	-0.956258	1.51398e-10	-4.44502e-10	-1.00606
101616657	chr14:101616657:G:C	5.16127e-20	-4.44502e-10	-0.914306	1.57443e-10	-4.44502e-10	-0.966917
101616738	chr14:101616738:C:T	3.40064e-20	-4.44502e-10	-1.33153	1.10175e-10	-4.44502e-10	-1.32391
101617265	chr14:101617265:C:T	5.12754e-21	-2.003	-1.22045	1.62367e-11	-2.00572	-1.23299
101617355	chr14:101617355:G:C	2.93392e-20	-4.44502e-10	-1.47915	9.39602e-11	-4.44502e-10	-1.48311
101617401	chr14:101617401:A:G	4.86113e-21	-2.23925	-1.03756	1.58059e-11	-2.19874	-1.06685
101617425	chr14:101617425:C:T	1.56975e-19	-4.44502e-10	0.198009	4.53007e-10	-4.44502e-10	0.0899309
101617427	chr14:101617427:C:A	1.91033e-20	-1.90822	-4.62281e-10	7.62372e-11	-1.69213	-4.62281e-10
101617428	chr14:101617428:C:T	2.00328e-20	-1.8607	-4.62281e-10	8.10021e-11	-1.6315	-4.62281e-10
101617504	chr14:101617504:A:G	1.36733e-20	-2.24263	-4.62281e-10	4.53399e-11	-2.21179	-4.62281e-10
101618444	chr14:101618444:C:A	3.56093e-20	-4.44502e-10	-1.28547	1.15486e-10	-4.44502e-10	-1.27683
101618588	chr14:101618588:T:C	2.92348e-20	-4.44502e-10	-1.48272	9.38524e-11	-4.44502e-10	-1.48425
101618799	chr14:101618799:G:T	3.13102e-21	-2.24241	-1.47431	1.0111e-11	-2.23032	-1.48204
101619119	chr14:101619119:T:A	5.02096e-20	-4.44502e-10	-0.941869	1.5338e-10	-4.44502e-10	-0.993059
101619271	chr14:101619271:G:A	6.70616e-20	-4.44502e-10	-0.652463	1.95903e-10	-4.44502e-10	-0.748359
101619403	chr14:101619403:C:A	3.4557e-20	-4.44502e-10	-1.31547	1.06883e-10	-4.44502e-10	-1.35424
101619411	chr14:101619411:T:C	3.33367e-20	-4.44502e-10	-1.35142	1.15302e-10	-4.44502e-10	-1.27842
101619473	chr14:101619473:A:G	5.03262e-21	-2.22425	-1.01788	1.43882e-11	-2.24328	-1.11629
101619753	chr14:101619753:C:T	5.15815e-20	-4.44502e-10	-0.914912	1.57362e-10	-4.44502e-10	-0.96743
101620079	chr14:101620079:G:A	3.29353e-20	-4.44502e-10	-1.36353	1.1863e-10	-4.44502e-10	-1.24997
101620222	chr14:101620222:T:G	3.48224e-20	-4.44502e-10	-1.30781	1.07599e-10	-4.44502e-10	-1.34757
101620263	chr14:101620263:G:A	6.28815e-20	-4.44502e-10	-0.716822	1.84329e-10	-4.44502e-10	-0.809255
101620338	chr14:101620338:C:T	3.03044e-20	-4.44502e-10	-1.44678	9.65272e-11	-4.44502e-10	-1.45615
101620407	chr14:101620407:A:G	3.51265e-20	-4.44502e-10	-1.29912	1.08479e-10	-4.44502e-10	-1.33942
101620670	chr14:101620670:G:A	1.59387e-20	-2.08933	-4.62281e-10	4.60973e-11	-2.19522	-4.62281e-10
101620709	chr14:101620709:A:G	3.4188e-20	-4.44502e-10	-1.3262	1.05849e-10	-4.44502e-10	-1.36397
101620899	chr14:101620899:C:G	4.3719e-21	-2.05527	-1.32761	1.40817e-11	-2.05489	-1.3262
101620951	chr14:101620951:T:C	4.90178e-20	-4.44502e-10	-0.965892	1.58363e-10	-4.44502e-10	-0.961086
101621014	chr14:101621014:C:T	3.27293e-20	-4.44502e-10	-1.36981	1.07774e-10	-4.44502e-10	-1.34594
101621079	chr14:101621079:T:G	2.92328e-20	-4.44502e-10	-1.48278	9.46683e-11	-4.44502e-10	-1.4756
101621141	chr14:101621141:T:A	3.99079e-21	-2.03301	-1.44108	1.77033e-11	-1.69833	-1.45389
101621188	chr14:101621188:C:A	3.14218e-20	-4.44502e-10	-1.41057	1.02744e-10	-4.44502e-10	-1.39374
101621277	chr14:101621277:A:G	3.44528e-21	-2.23658	-1.38448	1.08217e-11	-2.23994	-1.40448
101621560	chr14:101621560:G:A	2.95031e-20	-4.44502e-10	-1.47358	9.44875e-11	-4.44502e-10	-1.47751
101621590	chr14:101621590:C:T	2.9529e-20	-4.44502e-10	-1.4727	9.41293e-11	-4.44502e-10	-1.48131
101621660	chr14:101621660:G:C	3.36798e-20	-4.44502e-10	-1.34118	1.04128e-10	-4.44502e-10	-1.38035
101621670	chr14:101621670:A:G	5.15815e-20	-4.44502e-10	-0.914912	1.57362e-10	-4.44502e-10	-0.96743
101621785	chr14:101621785:C:T	2.91898e-20	-4.44502e-10	-1.48426	9.38883e-11	-4.44502e-10	-1.48387
101622061	chr14:101622061:T:C	3.75961e-21	-2.09945	-1.43431	1.0849e-11	-2.18266	-1.45925
101622177	chr14:101622177:G:T	9.98135e-20	-4.44502e-10	-0.254771	3.13133e-10	-4.44502e-10	-0.279348
101622257	chr14:101622257:T:C	2.21936e-19	-4.44502e-10	0.544313	6.75133e-10	-4.44502e-10	0.488933
101622279	chr14:101622279:T:C	1.40027e-20	-2.21882	-4.62281e-10	4.94909e-11	-2.12419	-4.62281e-10
101622736	chr14:101622736:G:A	3.24237e-20	-1.37919	-4.62281e-10	8.62385e-11	-1.56886	-4.62281e-10
101622776	chr14:101622776:T:C	2.9207e-20	-4.44502e-10	-1.48367	9.38577e-11	-4.44502e-10	-1.4842
101622848	chr14:101622848:C:A	7.01709e-21	-1.77932	-1.13041	2.38045e-11	-1.68113	-1.17498
101622943	chr14:101622943:T:C	2.92368e-20	-4.44502e-10	-1.48265	9.39059e-11	-4.44502e-10	-1.48368
101622945	chr14:101622945:A:C	2.92144e-20	-4.44502e-10	-1.48341	9.38668e-11	-4.44502e-10	-1.4841
101623170	chr14:101623170:CTCAGGGCCAGGTGCGGGGAGTGGGGGAGGTT:C	2.96961e-20	-4.44502e-10	-1.46706	9.4499e-11	-4.44502e-10	-1.47739
101623337	chr14:101623337:G:A	5.06715e-21	-1.97585	-1.25945	1.60151e-11	-1.98046	-1.27199
101623424	chr14:101623424:G:A	3.00463e-19	-4.44502e-10	0.84725	8.07321e-10	-4.44502e-10	0.667745
101623627	chr14:101623627:T:G	2.9323e-20	-4.44502e-10	-1.4797	9.39428e-11	-4.44502e-10	-1.48329
101623934	chr14:101623934:G:A	2.9278e-20	-4.44502e-10	-1.48124	9.38522e-11	-4.44502e-10	-1.48426
101624241	chr14:101624241:G:A	2.92482e-20	-4.44502e-10	-1.48226	9.46573e-11	-4.44502e-10	-1.47571
101624258	chr14:101624258:T:C	3.59575e-20	-4.44502e-10	-1.27574	1.26071e-10	-4.44502e-10	-1.18913
101624585	chr14:101624585:T:C	3.9968e-21	-2.00371	-1.46887	1.29813e-11	-2.00326	-1.4592
101624631	chr14:101624631:G:A	3.05797e-20	-4.44502e-10	-1.43774	1.03119e-10	-4.44502e-10	-1.39009
101624686	chr14:101624686:A:G	3.19963e-19	-4.44502e-10	0.910131	8.61464e-10	-4.44502e-10	0.732657
101624841	chr14:101624841:G:A	5.40749e-20	-0.867705	-4.62281e-10	2.06221e-10	-0.697028	-4.62281e-10
101624854	chr14:101624854:G:A	2.95844e-20	-4.44502e-10	-1.47083	9.44104e-11	-4.44502e-10	-1.47833
101625009	chr14:101625009:G:A	2.94806e-20	-4.44502e-10	-1.47434	9.4205e-11	-4.44502e-10	-1.4805
101625012	chr14:101625012:G:T	2.94806e-20	-4.44502e-10	-1.47434	9.4205e-11	-4.44502e-10	-1.4805
101625238	chr14:101625238:A:G	2.94858e-20	-4.44502e-10	-1.47417	9.42128e-11	-4.44502e-10	-1.48042
101625405	chr14:101625405:G:A	2.91925e-20	-4.44502e-10	-1.48416	9.40237e-11	-4.44502e-10	-1.48243
101625517	chr14:101625517:T:C	2.97004e-20	-4.44502e-10	-1.46691	9.45621e-11	-4.44502e-10	-1.47672
101625954	chr14:101625954:T:C	3.60944e-20	0.0699748	-1.34191	1.5476e-10	0.392305	-1.3764
101626044	chr14:101626044:C:T	1.85302e-20	-1.93867	-4.62281e-10	5.26076e-11	-2.06312	-4.62281e-10
101626393	chr14:101626393:CCCT:C	3.88744e-21	-2.24288	-1.25744	1.29779e-11	-2.23128	-1.23144
101626430	chr14:101626430:G:T	2.97765e-20	-4.44502e-10	-1.46435	9.46789e-11	-4.44502e-10	-1.47549
101626707	chr14:101626707:A:T	1.47636e-20	-2.16591	-4.62281e-10	5.01439e-11	-2.11108	-4.62281e-10
101626934	chr14:101626934:T:C	3.42813e-21	-2.15999	-1.46606	1.025e-11	-2.2194	-1.4793
101628225	chr14:101628225:G:C	7.19667e-21	-1.66047	-1.22398	1.62753e-11	-1.99743	-1.2389
101628241	chr14:101628241:T:C	2.98801e-20	-4.44502e-10	-1.46088	9.49003e-11	-4.44502e-10	-1.47315
101628293	chr14:101628293:T:C	6.80478e-21	-1.82851	-1.11194	3.06349e-11	-1.38963	-1.2142
101628397	chr14:101628397:C:T	5.77863e-20	-4.44502e-10	-0.801323	1.73105e-10	-4.44502e-10	-0.872079
101628489	chr14:101628489:G:A	1.25854e-19	-4.44502e-10	-0.0229503	3.50285e-10	-4.44502e-10	-0.16723
101629128	chr14:101629128:G:A	3.14246e-20	-4.44502e-10	-1.41048	1.07641e-10	-4.44502e-10	-1.34717
101629345	chr14:101629345:T:A	2.93371e-20	-4.44502e-10	-1.47922	9.40616e-11	-4.44502e-10	-1.48203
101629391	chr14:101629391:T:C	3.23869e-20	-4.44502e-10	-1.38032	1.01036e-10	-4.44502e-10	-1.4105
101629446	chr14:101629446:A:G	3.71589e-21	-2.0612	-1.48425	1.63503e-11	-1.74939	-1.48235
101629499	chr14:101629499:A:G	4.22716e-21	-2.10184	-1.3147	1.33323e-11	-2.10993	-1.32586
101629725	chr14:101629725:AAAGTC:A	6.49921e-21	-1.71249	-1.2739	1.51064e-11	-2.02222	-1.28863
101629816	chr14:101629816:G:C	2.93379e-20	-4.44502e-10	-1.47919	9.40634e-11	-4.44502e-10	-1.48201
101629923	chr14:101629923:A:G	3.0764e-20	-4.44502e-10	-1.43173	9.82367e-11	-4.44502e-10	-1.4386
101630134	chr14:101630134:G:A	3.10429e-20	-4.44502e-10	-1.4227	9.84323e-11	-4.44502e-10	-1.43661
101630215	chr14:101630215:G:A	2.92233e-20	-4.44502e-10	-1.48311	9.38645e-11	-4.44502e-10	-1.48412
101630292	chr14:101630292:C:T	2.91905e-20	-4.44502e-10	-1.48423	9.43713e-11	-4.44502e-10	-1.47874
101630434	chr14:101630434:G:A	6.26606e-20	-4.44502e-10	-0.720342	1.87039e-10	-4.44502e-10	-0.794658
101630626	chr14:101630626:T:C	2.96195e-20	-4.44502e-10	-1.46964	9.40985e-11	-4.44502e-10	-1.48163
101630854	chr14:101630854:T:C	1.55172e-20	-2.11612	-4.62281e-10	4.90167e-11	-2.13382	-4.62281e-10
101630856	chr14:101630856:G:A	4.25097e-20	-1.10834	-4.62281e-10	2.33817e-10	-0.571437	-4.62281e-10
101631885	chr14:101631885:C:G	1.84859e-20	-1.94106	-4.62281e-10	5.72237e-11	-1.97901	-4.62281e-10
101631983	chr14:101631983:T:C	3.01683e-20	-4.44502e-10	-1.45128	1.02387e-10	-4.44502e-10	-1.39722
101632623	chr14:101632623:A:G	5.74378e-21	-1.62786	-1.4821	1.54842e-11	-1.80948	-1.47668
101633541	chr14:101633541:C:G	2.97026e-20	-4.44502e-10	-1.46684	9.60397e-11	-4.44502e-10	-1.46121
101633789	chr14:101633789:T:C	1.36824e-20	-2.24196	-4.62281e-10	4.53359e-11	-2.21188	-4.62281e-10
101633791	chr14:101633791:G:A	3.97948e-21	-2.1035	-1.37342	1.30258e-11	-2.13486	-1.32419
101633998	chr14:101633998:G:T	2.97842e-20	-4.44502e-10	-1.4641	9.63286e-11	-4.44502e-10	-1.45821
101634286	chr14:101634286:TAC:T	2.97792e-20	-4.44502e-10	-1.46426	9.63097e-11	-4.44502e-10	-1.45841
101634825	chr14:101634825:T:C	7.43895e-21	-1.37739	-1.47396	2.03975e-11	-1.52981	-1.48075
101635015	chr14:101635015:G:T	3.02735e-20	-4.44502e-10	-1.4478	9.70809e-11	-4.44502e-10	-1.45043
101635154	chr14:101635154:C:T	3.47983e-20	-4.44502e-10	-1.30851	1.10185e-10	-4.44502e-10	-1.32381
101635167	chr14:101635167:C:T	9.29612e-20	-0.325893	-4.62281e-10	2.64047e-10	-0.44985	-4.62281e-10
101635268	chr14:101635268:C:G	7.2084e-20	-4.44502e-10	-0.580242	2.42527e-10	-4.44502e-10	-0.534864
101635289	chr14:101635289:C:T	3.49616e-21	-2.13408	-1.47233	1.09309e-11	-2.1834	-1.45098
101635399	chr14:101635399:C:T	5.43924e-21	-2.08994	-1.07449	1.39724e-11	-2.14895	-1.23994
101636153	chr14:101636153:C:T	2.92896e-20	-4.44502e-10	-1.48084	9.51839e-11	-4.44502e-10	-1.47017
101636271	chr14:101636271:C:A	2.93899e-20	-4.44502e-10	-1.47743	9.48079e-11	-4.44502e-10	-1.47412
101636411	chr14:101636411:T:C	4.38089e-21	-2.23706	-1.14377	1.44851e-11	-2.20227	-1.15059
101636556	chr14:101636556:C:T	3.03632e-20	-4.44502e-10	-1.44484	9.80132e-11	-4.44502e-10	-1.44087
101636659	chr14:101636659:G:A	7.46428e-21	-1.36803	-1.47991	1.89111e-11	-1.61335	-1.47288
101636843	chr14:101636843:C:T	3.21762e-21	-2.24282	-1.44661	1.04909e-11	-2.21603	-1.45944
101637842	chr14:101637842:G:A	4.23661e-20	-1.11173	-4.62281e-10	2.1913e-10	-0.636312	-4.62281e-10
101637935	chr14:101637935:G:A	3.01962e-20	-4.44502e-10	-1.45036	9.56484e-11	-4.44502e-10	-1.4653
101638669	chr14:101638669:A:G	5.80194e-21	-2.2372	-0.862687	1.67604e-11	-2.24201	-0.964943
101639110	chr14:101639110:G:A	1.63103e-20	-0.617871	-1.44841	2.77695e-11	-1.24724	-1.4548
101640092	chr14:101640092:A:G	3.04568e-20	-4.44502e-10	-1.44177	1.00535e-10	-4.44502e-10	-1.41547
101640763	chr14:101640763:T:C	3.26972e-20	-4.44502e-10	-1.37079	1.0063e-10	-4.44502e-10	-1.41453
101642102	chr14:101642102:T:C	2.99595e-20	-4.44502e-10	-1.45823	9.52062e-11	-4.44502e-10	-1.46993
101642164	chr14:101642164:T:G	1.08678e-19	-4.44502e-10	-0.169689	3.25126e-10	-4.44502e-10	-0.241764
101642381	chr14:101642381:A:C	2.93747e-20	-4.44502e-10	-1.47794	9.42182e-11	-4.44502e-10	-1.48036
101642526	chr14:101642526:G:A	3.2604e-20	-4.44502e-10	-1.37364	1.05082e-10	-4.44502e-10	-1.37123
101642791	chr14:101642791:T:A	4.29603e-21	-1.97403	-1.42636	1.23773e-11	-2.03177	-1.47834
101642827	chr14:101642827:C:T	1.95887e-20	-1.88312	-4.62281e-10	5.27696e-11	-2.06004	-4.62281e-10
101642857	chr14:101642857:T:G	4.41233e-21	-1.96144	-1.41223	1.25851e-11	-2.02009	-1.47338
101642968	chr14:101642968:A:G	1.53302e-19	-4.44502e-10	0.174337	5.48755e-10	-4.44502e-10	0.281674
101642998	chr14:101642998:C:G	4.54889e-21	-1.86839	-1.47481	1.38052e-11	-1.94226	-1.45867
101643023	chr14:101643023:T:C	4.21783e-21	-2.23783	-1.18092	1.39385e-11	-2.20346	-1.18787
101643025	chr14:101643025:G:A	3.92222e-20	-4.44502e-10	-1.18883	1.172e-10	-4.44502e-10	-1.26209
101643121	chr14:101643121:C:T	3.14441e-20	-4.44502e-10	-1.40986	9.77224e-11	-4.44502e-10	-1.44385
101643129	chr14:101643129:T:G	4.27947e-21	-1.92256	-1.48169	1.30455e-11	-1.98336	-1.47417
101643133	chr14:101643133:T:C	4.32172e-21	-1.9165	-1.47793	1.32047e-11	-1.97789	-1.46751
101643178	chr14:101643178:C:T	2.93146e-20	-4.44502e-10	-1.47999	9.4367e-11	-4.44502e-10	-1.47878
101643181	chr14:101643181:C:T	2.93022e-20	-4.44502e-10	-1.48041	9.43238e-11	-4.44502e-10	-1.47924
101643182	chr14:101643182:G:A	3.00812e-20	-4.44502e-10	-1.45417	9.94551e-11	-4.44502e-10	-1.42627
101643247	chr14:101643247:G:A	3.17617e-20	-4.44502e-10	-1.39981	1.03144e-10	-4.44502e-10	-1.38985
101643423	chr14:101643423:A:G	7.49828e-21	-1.94748	-0.895922	1.77476e-11	-2.04274	-1.10698
101643606	chr14:101643606:T:C	4.00213e-21	-2.01781	-1.45344	1.17078e-11	-2.09758	-1.46814
101643932	chr14:101643932:T:C	4.82334e-20	-4.44502e-10	-0.982023	1.51533e-10	-4.44502e-10	-1.00517
101643995	chr14:101643995:A:G	2.93755e-20	-4.44502e-10	-1.47791	9.40737e-11	-4.44502e-10	-1.4819
101645193	chr14:101645193:T:C	2.9501e-20	-4.44502e-10	-1.47365	9.41278e-11	-4.44502e-10	-1.48132
101645591	chr14:101645591:C:T	3.76357e-21	-2.22806	-1.30464	1.2183e-11	-2.1855	-1.34044
101646170	chr14:101646170:A:G	1.13959e-19	-4.44502e-10	-0.122238	3.40849e-10	-4.44502e-10	-0.194537
101648087	chr14:101648087:A:G	2.91903e-20	-4.44502e-10	-1.48424	9.38735e-11	-4.44502e-10	-1.48403
101648352	chr14:101648352:G:C	4.23563e-21	-1.93264	-1.4819	1.28234e-11	-1.99045	-1.48426
101648682	chr14:101648682:A:G	2.94066e-20	-4.44502e-10	-1.47685	9.41331e-11	-4.44502e-10	-1.48127
101649050	chr14:101649050:C:A	2.92929e-20	-4.44502e-10	-1.48073	9.40729e-11	-4.44502e-10	-1.48191
101649076	chr14:101649076:G:A	4.30716e-21	-1.91361	-1.48419	1.30891e-11	-1.97145	-1.48275
101649353	chr14:101649353:C:T	4.32554e-21	-1.91009	-1.48344	1.31853e-11	-1.96813	-1.47874
101650324	chr14:101650324:G:A	2.18132e-20	-1.77556	-4.62281e-10	6.38656e-11	-1.8692	-4.62281e-10
101650366	chr14:101650366:C:T	4.37681e-21	-1.89985	-1.48191	1.3232e-11	-1.95909	-1.48425
101650439	chr14:101650439:C:T	3.05962e-20	-4.44502e-10	-1.4372	1.01534e-10	-4.44502e-10	-1.40559
101650610	chr14:101650610:G:A	5.50765e-21	-1.94992	-1.20201	1.38368e-11	-2.04812	-1.35053
101650745	chr14:101650745:G:A	4.217e-21	-1.93566	-1.48329	1.28072e-11	-1.99194	-1.48402
101650997	chr14:101650997:T:C	4.82758e-20	-4.44502e-10	-0.981144	1.51665e-10	-4.44502e-10	-1.0043
101651046	chr14:101651046:C:T	4.16198e-21	-1.94929	-1.48279	1.26608e-11	-2.00328	-1.48419
101651142	chr14:101651142:T:C	4.19266e-21	-1.94374	-1.481	1.2729e-11	-1.99796	-1.48413
101651935	chr14:101651935:A:AC	4.04682e-21	-1.97933	-1.48081	1.23228e-11	-2.03042	-1.4841
101652282	chr14:101652282:G:A	4.1937e-21	-1.94294	-1.48156	1.27431e-11	-1.99675	-1.48423
101652866	chr14:101652866:T:C	4.18999e-21	-1.94115	-1.48423	1.27856e-11	-1.99598	-1.48167
101653068	chr14:101653068:T:G	3.01456e-20	-4.44502e-10	-1.45204	9.6453e-11	-4.44502e-10	-1.45692
101653251	chr14:101653251:C:T	4.20288e-21	-1.93833	-1.48397	1.28366e-11	-1.99335	-1.48033
101653308	chr14:101653308:T:C	5.60838e-21	-1.98772	-1.14609	1.39862e-11	-2.07646	-1.31145
101653968	chr14:101653968:G:A	4.41103e-21	-1.88975	-1.48422	1.34048e-11	-1.9488	-1.48157
101654344	chr14:101654344:A:G	2.9719e-20	-4.44502e-10	-1.46629	9.46935e-11	-4.44502e-10	-1.47533
101655197	chr14:101655197:A:G	4.50895e-20	-4.44502e-10	-1.04942	1.41772e-10	-4.44502e-10	-1.07176
101655403	chr14:101655403:G:A	1.53417e-20	-2.1275	-4.62281e-10	5.0482e-11	-2.10436	-4.62281e-10
101655660	chr14:101655660:T:C	3.03341e-20	-4.44502e-10	-1.4458	9.68719e-11	-4.44502e-10	-1.45259
101655734	chr14:101655734:C:T	4.30073e-20	-4.44502e-10	-1.09671	1.35394e-10	-4.44502e-10	-1.11779
101655785	chr14:101655785:C:T	2.92464e-20	-4.44502e-10	-1.48232	9.55794e-11	-4.44502e-10	-1.46602
101656235	chr14:101656235:G:A	3.02961e-20	-4.44502e-10	-1.44705	9.67636e-11	-4.44502e-10	-1.45371
101656261	chr14:101656261:T:C	3.29958e-21	-2.18141	-1.48287	1.03738e-11	-2.20244	-1.48426
101656264	chr14:101656264:G:A	1.67143e-19	-4.44502e-10	0.260772	5.98353e-10	-4.44502e-10	0.368204
101656374	chr14:101656374:A:G	3.53615e-21	-2.15204	-1.443	1.07524e-11	-2.19368	-1.45717
101656416	chr14:101656416:G:A	3.19353e-21	-2.21293	-1.48402	1.01382e-11	-2.2277	-1.48196
101656477	chr14:101656477:G:A	4.2361e-21	-2.23552	-1.17892	1.4005e-11	-2.19591	-1.19065
101657232	chr14:101657232:G:A	2.93486e-20	-4.44502e-10	-1.47883	9.42225e-11	-4.44502e-10	-1.48032
101657801	chr14:101657801:A:T	5.19446e-21	-2.20101	-1.00947	1.37488e-11	-2.23077	-1.17425
101657828	chr14:101657828:ACTTT:A	3.02842e-20	-4.44502e-10	-1.44745	9.69186e-11	-4.44502e-10	-1.45211
101658216	chr14:101658216:T:C	5.66003e-20	-4.44502e-10	-0.82206	1.69559e-10	-4.44502e-10	-0.892774
101658812	chr14:101658812:G:T	2.92777e-20	-4.44502e-10	-1.48125	9.59272e-11	-4.44502e-10	-1.46239
101659175	chr14:101659175:A:T	1.3957e-20	-2.22209	-4.62281e-10	4.3947e-11	-2.24299	-4.62281e-10
101659905	chr14:101659905:G:A	2.92147e-20	-1.4834	-4.62281e-10	1.11159e-10	-1.31501	-4.62281e-10
101659985	chr14:101659985:ATGT:A	4.66484e-20	-1.01544	-4.62281e-10	8.58366e-11	-1.57353	-4.62281e-10
101660233	chr14:101660233:G:A	3.53801e-21	-2.18689	-1.40762	1.0433e-11	-2.22248	-1.45852
101660331	chr14:101660331:C:A	3.7478e-21	-2.18112	-1.35578	1.08186e-11	-2.21888	-1.42582
101660759	chr14:101660759:G:A	3.38703e-21	-2.21051	-1.42761	1.01869e-11	-2.23593	-1.46894
101661385	chr14:101661385:G:C	3.06848e-20	-4.44502e-10	-1.43431	9.80586e-11	-4.44502e-10	-1.44041
101661410	chr14:101661410:T:C	9.7117e-20	-4.44502e-10	-0.282159	2.94268e-10	-4.44502e-10	-0.341487
101661724	chr14:101661724:T:C	2.99306e-20	-4.44502e-10	-1.45919	9.671e-11	-4.44502e-10	-1.45426
101661849	chr14:101661849:A:C	4.3025e-21	-2.23975	-1.15913	1.41195e-11	-2.20778	-1.17064
101661924	chr14:101661924:A:C	3.23941e-21	-2.24147	-1.44122	1.02253e-11	-2.23662	-1.46449
101661941	chr14:101661941:A:G	3.35958e-20	-4.44502e-10	-1.34367	1.05049e-10	-4.44502e-10	-1.37155
101662013	chr14:101662013:A:C	3.43344e-20	-4.44502e-10	-1.32193	1.09015e-10	-4.44502e-10	-1.33449
101662191	chr14:101662191:G:A	5.21058e-21	-2.19215	-1.01523	1.37186e-11	-2.22553	-1.1817
101662515	chr14:101662515:G:A	3.31319e-20	-4.44502e-10	-1.35758	1.15585e-10	-4.44502e-10	-1.27597
101662849	chr14:101662849:A:G	5.49379e-21	-2.16753	-0.986932	1.46349e-11	-2.18895	-1.15362
101663191	chr14:101663191:A:G	2.97934e-20	-4.44502e-10	-1.46379	9.62228e-11	-4.44502e-10	-1.45931
101663424	chr14:101663424:C:T	3.13021e-20	-4.44502e-10	-1.41439	1.04033e-10	-4.44502e-10	-1.38127
101664001	chr14:101664001:C:A	3.01448e-20	-4.44502e-10	-1.45206	9.57238e-11	-4.44502e-10	-1.46451
101664570	chr14:101664570:C:T	1.83018e-19	-4.44502e-10	0.351508	6.56442e-10	-4.44502e-10	0.460857
101664899	chr14:101664899:A:C	4.8132e-20	-4.44502e-10	-0.984127	1.51223e-10	-4.44502e-10	-1.00722
101665062	chr14:101665062:G:C	3.03636e-20	-4.44502e-10	-1.44483	9.71103e-11	-4.44502e-10	-1.45013
101665208	chr14:101665208:T:C	6.03697e-21	-2.16047	-0.899705	1.57615e-11	-2.20307	-1.06533
101665412	chr14:101665412:T:A	3.00263e-20	-4.44502e-10	-1.456	9.90011e-11	-4.44502e-10	-1.43085
101665520	chr14:101665520:G:C	3.02244e-20	-4.44502e-10	-1.44943	9.61944e-11	-4.44502e-10	-1.45961
101665722	chr14:101665722:T:C	3.52533e-19	-4.44502e-10	1.00707	1.05333e-09	-4.44502e-10	0.933734
101666156	chr14:101666156:G:A	2.9242e-20	-4.44502e-10	-1.48247	9.39418e-11	-4.44502e-10	-1.4833
101666302	chr14:101666302:G:A	2.9198e-20	-4.44502e-10	-1.48398	9.43726e-11	-4.44502e-10	-1.47873
101666359	chr14:101666359:A:G	4.87446e-21	-2.13777	-1.13629	1.71379e-11	-2.03044	-1.15425
101666548	chr14:101666548:C:T	2.94956e-20	-4.44502e-10	-1.47383	9.45493e-11	-4.44502e-10	-1.47686
101666624	chr14:101666624:AT:A	2.98447e-20	-4.44502e-10	-1.46207	9.81808e-11	-4.44502e-10	-1.43917
101666983	chr14:101666983:G:A	2.93781e-20	-4.44502e-10	-1.47783	9.40008e-11	-4.44502e-10	-1.48267
101667091	chr14:101667091:T:C	4.62833e-21	-2.23693	-1.08895	1.35177e-11	-2.24219	-1.17979
101667979	chr14:101667979:T:C	4.46591e-21	-2.23182	-1.12978	1.30283e-11	-2.24328	-1.21557
101668270	chr14:101668270:C:CA	2.94686e-20	-4.44502e-10	-1.47475	9.50193e-11	-4.44502e-10	-1.4719
101668667	chr14:101668667:G:A	2.93672e-20	-4.44502e-10	-1.4782	9.39845e-11	-4.44502e-10	-1.48285
101668685	chr14:101668685:T:C	2.93653e-20	-4.44502e-10	-1.47826	9.39817e-11	-4.44502e-10	-1.48288
101668824	chr14:101668824:G:A	9.0986e-20	-4.44502e-10	-0.347369	2.74515e-10	-4.44502e-10	-0.410972
101668969	chr14:101668969:C:T	2.92248e-20	-4.44502e-10	-1.48306	9.38564e-11	-4.44502e-10	-1.48421
101669269	chr14:101669269:A:T	3.29679e-21	-2.22407	-1.44105	1.01558e-11	-2.24307	-1.46485
101669338	chr14:101669338:C:A	3.93291e-21	-2.15405	-1.33465	1.36161e-11	-2.05238	-1.36234
101669706	chr14:101669706:A:G	3.62171e-21	-2.18956	-1.38157	1.14635e-11	-2.18623	-1.40058
101670095	chr14:101670095:A:ATTAC	3.47744e-21	-2.19888	-1.4129	1.10511e-11	-2.19609	-1.42736
101670212	chr14:101670212:T:G	2.94205e-20	-4.44502e-10	-1.47638	9.6046e-11	-4.44502e-10	-1.46115
101670233	chr14:101670233:G:A	3.81886e-20	-4.44502e-10	-1.21554	1.20151e-10	-4.44502e-10	-1.23723
101671388	chr14:101671388:C:T	4.79119e-21	-2.09019	-1.20111	1.71733e-11	-1.96577	-1.21685
101671690	chr14:101671690:T:C	3.84837e-21	-2.21036	-1.30006	1.24666e-11	-2.20622	-1.2967
101671765	chr14:101671765:G:A	2.65242e-19	-4.44502e-10	0.722569	7.91627e-10	-4.44502e-10	0.648113
101671840	chr14:101671840:C:A	2.99405e-20	-4.44502e-10	-1.45886	1.00576e-10	-4.44502e-10	-1.41506
101671931	chr14:101671931:C:T	2.97746e-20	-4.44502e-10	-1.46442	9.79588e-11	-4.44502e-10	-1.44143
101672108	chr14:101672108:T:C	9.12108e-20	-4.44502e-10	-0.344901	2.77172e-10	-4.44502e-10	-0.40134
101672223	chr14:101672223:C:T	4.42311e-20	-4.44502e-10	-1.06865	1.39261e-10	-4.44502e-10	-1.08963
101673166	chr14:101673166:A:G	3.04742e-20	-4.44502e-10	-1.44119	9.74644e-11	-4.44502e-10	-1.44649
101673252	chr14:101673252:A:G	2.929e-20	-4.44502e-10	-1.48083	9.406e-11	-4.44502e-10	-1.48204
101673478	chr14:101673478:C:T	5.57443e-21	-2.20339	-0.936495	1.90023e-11	-2.13916	-0.942253
101673581	chr14:101673581:A:G	2.91948e-20	-4.44502e-10	-1.48408	9.41213e-11	-4.44502e-10	-1.48139
101673740	chr14:101673740:G:A	2.94483e-20	-4.44502e-10	-1.47544	9.42248e-11	-4.44502e-10	-1.48029
101673833	chr14:101673833:A:G	2.93653e-20	-4.44502e-10	-1.47826	9.39817e-11	-4.44502e-10	-1.48288
101673930	chr14:101673930:A:G	3.73773e-21	-2.15989	-1.37971	1.18563e-11	-2.15534	-1.39778
101674177	chr14:101674177:C:T	3.92673e-21	-2.11379	-1.37648	1.38707e-11	-1.99668	-1.39952
101674267	chr14:101674267:A:G	2.92909e-20	-4.44502e-10	-1.4808	9.40626e-11	-4.44502e-10	-1.48202
101675627	chr14:101675627:C:A	6.12496e-21	-2.11117	-0.934537	1.6552e-11	-2.178	-1.04148
101675971	chr14:101675971:G:A	1.51187e-19	-4.44502e-10	0.160446	5.38141e-10	-4.44502e-10	0.262143
101676266	chr14:101676266:A:G	2.9295e-20	-4.44502e-10	-1.48066	9.38817e-11	-4.44502e-10	-1.48394
101676683	chr14:101676683:T:G	3.86254e-21	-2.11522	-1.39153	1.33426e-11	-2.00527	-1.42974
101677213	chr14:101677213:T:C	3.83869e-21	-2.1234	-1.38954	1.35266e-11	-2.01025	-1.41106
101677306	chr14:101677306:A:T	6.01205e-20	-4.44502e-10	-0.761725	1.80126e-10	-4.44502e-10	-0.832322
101677373	chr14:101677373:C:CA	5.06732e-21	-2.21057	-1.02469	1.439e-11	-2.2389	-1.12054
101677596	chr14:101677596:CA:C	4.28091e-20	-4.44502e-10	-1.10132	1.34616e-10	-4.44502e-10	-1.12355
101677605	chr14:101677605:G:A	2.97914e-20	-4.44502e-10	-1.46386	9.96221e-11	-4.44502e-10	-1.42459
101677642	chr14:101677642:A:G	3.71569e-21	-2.15696	-1.38855	1.17999e-11	-2.15235	-1.40554
101677870	chr14:101677870:A:G	3.70431e-21	-2.15514	-1.39344	1.17624e-11	-2.15061	-1.41046
101677920	chr14:101677920:G:A	4.93123e-21	-2.20657	-1.05592	1.40249e-11	-2.23714	-1.14801
101678015	chr14:101678015:A:G	2.95407e-20	-4.44502e-10	-1.47231	9.42999e-11	-4.44502e-10	-1.4795
101678018	chr14:101678018:C:T	3.05205e-20	-4.44502e-10	-1.43968	9.76011e-11	-4.44502e-10	-1.44509
101678231	chr14:101678231:G:A	3.02512e-20	-4.44502e-10	-1.44854	1.00883e-10	-4.44502e-10	-1.41201
101678237	chr14:101678237:G:A	4.70897e-21	-2.11417	-1.19444	1.44807e-11	-2.10057	-1.25259
101678307	chr14:101678307:A:G	5.5906e-21	-2.05146	-1.08553	1.69535e-11	-2.03323	-1.16228
101678521	chr14:101678521:T:C	2.9464e-20	-4.44502e-10	-1.47491	9.41495e-11	-4.44502e-10	-1.48109
101678808	chr14:101678808:A:G	3.786e-21	-2.14397	-1.38279	1.20219e-11	-2.13875	-1.40049
101679161	chr14:101679161:T:C	5.81893e-21	-2.23239	-0.864566	1.93777e-11	-2.18956	-0.8723
101679276	chr14:101679276:A:G	2.96859e-20	-4.44502e-10	-1.4674	9.47465e-11	-4.44502e-10	-1.47477
101679579	chr14:101679579:G:A	4.83016e-21	-2.09915	-1.18404	1.48615e-11	-2.08469	-1.24252
101679583	chr14:101679583:G:A	8.53173e-20	-4.44502e-10	-0.411698	2.56867e-10	-4.44502e-10	-0.477418
101679591	chr14:101679591:A:G	3.61319e-21	-2.19522	-1.37827	1.14248e-11	-2.19243	-1.39777
101679854	chr14:101679854:A:T	1.62487e-20	-2.07006	-4.62281e-10	7.5574e-11	-1.70086	-4.62281e-10
101680022	chr14:101680022:A:G	5.69423e-20	-4.44502e-10	-0.816035	1.71016e-10	-4.44502e-10	-0.88422
101680084	chr14:101680084:T:C	4.77326e-21	-2.10136	-1.19369	1.47035e-11	-2.0865	-1.25139
101680170	chr14:101680170:A:G	3.00045e-20	-4.44502e-10	-1.45673	9.90555e-11	-4.44502e-10	-1.4303
101680249	chr14:101680249:T:C	6.07932e-21	-2.19802	-0.855158	1.97832e-11	-2.18638	-0.854762
101681014	chr14:101681014:T:C	2.13691e-20	-1.79613	-4.62281e-10	6.33803e-11	-1.87682	-4.62281e-10
101681061	chr14:101681061:T:C	5.37905e-20	-4.44502e-10	-0.872978	1.62103e-10	-4.44502e-10	-0.937747
101681088	chr14:101681088:TG:T	4.52493e-20	-4.44502e-10	-1.04589	1.51565e-10	-4.44502e-10	-1.00496
101681142	chr14:101681142:T:C	8.23759e-20	-4.44502e-10	-0.446782	2.50933e-10	-4.44502e-10	-0.500792
101681221	chr14:101681221:A:G	4.86312e-21	-1.88091	-1.39549	1.57534e-11	-1.8442	-1.42472
101681227	chr14:101681227:T:G	3.05721e-20	-4.44502e-10	-1.43799	9.71505e-11	-4.44502e-10	-1.44972
101681300	chr14:101681300:G:T	3.70089e-20	-1.24692	-4.62281e-10	1.43678e-10	-1.0584	-4.62281e-10
101681343	chr14:101681343:G:A	5.01412e-21	-2.08084	-1.16498	1.54165e-11	-2.06473	-1.22581
101681383	chr14:101681383:G:A	2.99964e-20	-4.44502e-10	-1.457	1.00912e-10	-4.44502e-10	-1.41172
101681510	chr14:101681510:T:G	2.97273e-20	-4.44502e-10	-1.46601	9.51603e-11	-4.44502e-10	-1.47041
101681533	chr14:101681533:C:T	2.99109e-20	-4.44502e-10	-1.45985	9.56903e-11	-4.44502e-10	-1.46486
101681548	chr14:101681548:C:G	2.94074e-20	-4.44502e-10	-1.47683	9.40454e-11	-4.44502e-10	-1.4822
101681912	chr14:101681912:G:A	3.56075e-20	-1.28552	-4.62281e-10	8.11511e-11	-1.62966	-4.62281e-10
101682276	chr14:101682276:C:T	3.03127e-20	-4.44502e-10	-1.44651	9.60609e-11	-4.44502e-10	-1.46099
101682406	chr14:101682406:C:G	5.56576e-21	-2.07979	-1.06166	1.70124e-11	-2.06238	-1.12965
101682486	chr14:101682486:G:T	3.37547e-20	-4.44502e-10	-1.33895	1.03895e-10	-4.44502e-10	-1.3826
101682493	chr14:101682493:TATTTG:T	3.36958e-20	-4.44502e-10	-1.3407	1.03743e-10	-4.44502e-10	-1.38406
101682725	chr14:101682725:G:A	3.33699e-20	-4.44502e-10	-1.35042	1.02908e-10	-4.44502e-10	-1.39215
101682799	chr14:101682799:A:G	4.45745e-21	-2.0896	-1.2739	1.41698e-11	-2.0794	-1.29547
101682923	chr14:101682923:A:G	4.32936e-21	-2.11534	-1.27732	1.37676e-11	-2.1049	-1.29876
101682996	chr14:101682996:G:A	4.17852e-21	-2.10481	-1.32331	1.34595e-11	-2.09227	-1.33402
101683282	chr14:101683282:A:G	4.29497e-21	-2.03761	-1.36302	1.38164e-11	-2.02115	-1.37897
101683459	chr14:101683459:CACACAT:C	2.91918e-20	-4.44502e-10	-1.48419	9.39001e-11	-4.44502e-10	-1.48375
101683507	chr14:101683507:G:T	3.88823e-21	-2.11925	-1.38087	1.23887e-11	-2.10781	-1.40138
101684278	chr14:101684278:A:G	3.35798e-20	-4.44502e-10	-1.34415	1.03429e-10	-4.44502e-10	-1.38709
101684382	chr14:101684382:A:G	1.41398e-20	-2.20908	-4.62281e-10	5.05791e-11	-2.10244	-4.62281e-10
101684705	chr14:101684705:T:C	7.39045e-21	-2.17826	-0.679626	2.3412e-11	-2.16272	-0.710004
101684942	chr14:101684942:T:C	3.23576e-20	-4.44502e-10	-1.38123	1.00402e-10	-4.44502e-10	-1.4168
101684959	chr14:101684959:T:C	4.33418e-21	-2.03793	-1.35361	1.37996e-11	-2.02417	-1.37716
101685085	chr14:101685085:C:T	2.91998e-20	-4.44502e-10	-1.48391	9.38811e-11	-4.44502e-10	-1.48395
101685147	chr14:101685147:C:T	4.3042e-21	-2.04982	-1.34866	1.36907e-11	-2.0363	-1.37296
101685305	chr14:101685305:A:G	4.11628e-21	-2.13756	-1.30556	1.28554e-11	-2.13053	-1.34168
101685518	chr14:101685518:T:C	3.36662e-20	-4.44502e-10	-1.34158	1.03643e-10	-4.44502e-10	-1.38503
101685540	chr14:101685540:C:G	3.36921e-20	-4.44502e-10	-1.34081	1.03722e-10	-4.44502e-10	-1.38426
101685570	chr14:101685570:C:T	3.43092e-20	-4.44502e-10	-1.32266	1.09293e-10	-4.44502e-10	-1.33194
101685613	chr14:101685613:C:T	3.21359e-20	-4.44502e-10	-1.3881	1.11731e-10	-4.44502e-10	-1.30988
101686046	chr14:101686046:C:T	3.35833e-20	-4.44502e-10	-1.34405	1.03445e-10	-4.44502e-10	-1.38694
101686231	chr14:101686231:G:A	5.28551e-21	-2.12686	-1.06624	1.56004e-11	-2.1146	-1.16408
101686485	chr14:101686485:ATG:A	3.11038e-20	-4.44502e-10	-1.42075	9.91935e-11	-4.44502e-10	-1.4289
101686657	chr14:101686657:T:C	3.3635e-20	-4.44502e-10	-1.34251	1.03596e-10	-4.44502e-10	-1.38548
101686803	chr14:101686803:A:T	2.92367e-20	-4.44502e-10	-1.48265	9.38532e-11	-4.44502e-10	-1.48425
101686837	chr14:101686837:A:T	4.394e-21	-2.0381	-1.33974	1.39711e-11	-2.02365	-1.36533
101686988	chr14:101686988:AAAT:A	5.82516e-21	-2.04682	-1.04906	1.75495e-11	-2.02648	-1.13447
101687061	chr14:101687061:A:G	5.67175e-21	-2.06699	-1.05558	1.68293e-11	-2.05023	-1.15263
101687330	chr14:101687330:C:T	3.31703e-20	-4.44502e-10	-1.35642	1.02388e-10	-4.44502e-10	-1.39721
101687388	chr14:101687388:C:T	5.61308e-21	-2.08194	-1.05104	1.66348e-11	-2.06577	-1.14871
101687404	chr14:101687404:AAC:A	5.67256e-21	-2.06702	-1.05541	1.68361e-11	-2.04989	-1.15256
101687430	chr14:101687430:A:G	3.74823e-20	-4.44502e-10	-1.23421	1.35229e-10	-4.44502e-10	-1.119
101687509	chr14:101687509:C:T	5.56833e-21	-2.06929	-1.07169	1.65571e-11	-2.05227	-1.16689
101687542	chr14:101687542:A:G	3.07167e-20	-4.44502e-10	-1.43327	9.80448e-11	-4.44502e-10	-1.44055
101687550	chr14:101687550:A:G	5.76333e-21	-2.06111	-1.04545	1.70948e-11	-2.04361	-1.14359
101687608	chr14:101687608:G:A	5.4751e-21	-2.08239	-1.07548	1.63011e-11	-2.06517	-1.16957
101687725	chr14:101687725:G:C	3.31388e-20	-4.44502e-10	-1.35737	1.02307e-10	-4.44502e-10	-1.398
101687818	chr14:101687818:A:G	2.95453e-20	-4.44502e-10	-1.47215	9.64283e-11	-4.44502e-10	-1.45718
101687827	chr14:101687827:T:G	3.02996e-20	-4.44502e-10	-1.44694	9.53386e-11	-4.44502e-10	-1.46854
101687912	chr14:101687912:C:T	1.09745e-19	-4.44502e-10	-0.159914	3.86736e-10	-4.44502e-10	-0.0682343
101687982	chr14:101687982:A:G	8.10347e-20	-4.44502e-10	-0.463197	2.44633e-10	-4.44502e-10	-0.526217
101688401	chr14:101688401:G:C	5.19434e-21	-2.07476	-1.13574	1.55833e-11	-2.05733	-1.22245
101688963	chr14:101688963:C:T	3.31034e-20	-4.44502e-10	-1.35844	1.02219e-10	-4.44502e-10	-1.39886
101689003	chr14:101689003:G:A	4.7279e-21	-2.129	-1.1756	1.42925e-11	-2.11845	-1.24779
101689025	chr14:101689025:T:G	6.05194e-20	-4.44502e-10	-0.755111	1.81537e-10	-4.44502e-10	-0.824517
101689175	chr14:101689175:T:C	3.14366e-20	-4.44502e-10	-1.4101	9.80892e-11	-4.44502e-10	-1.4401
101689185	chr14:101689185:A:G	3.30342e-20	-4.44502e-10	-1.36053	1.02059e-10	-4.44502e-10	-1.40042
101689244	chr14:101689244:A:G	4.53177e-21	-2.0925	-1.25446	1.44127e-11	-2.0702	-1.28767
101689307	chr14:101689307:G:A	2.99416e-20	-4.44502e-10	-1.45883	9.5167e-11	-4.44502e-10	-1.47034
101689418	chr14:101689418:C:T	1.36758e-20	-2.24245	-4.62281e-10	4.39705e-11	-2.24246	-4.62281e-10
101689514	chr14:101689514:G:A	6.22563e-20	-4.44502e-10	-0.726814	1.85418e-10	-4.44502e-10	-0.803363
101689780	chr14:101689780:T:C	8.75681e-20	-4.44502e-10	-0.385658	2.63389e-10	-4.44502e-10	-0.452347
101689781	chr14:101689781:C:T	3.11807e-20	-4.44502e-10	-1.41827	9.9427e-11	-4.44502e-10	-1.42655
101689988	chr14:101689988:G:C	2.93961e-20	-4.44502e-10	-1.47721	9.38781e-11	-4.44502e-10	-1.48398
101690026	chr14:101690026:G:T	3.06176e-20	-4.44502e-10	-1.4365	9.77535e-11	-4.44502e-10	-1.44353
101690202	chr14:101690202:C:T	5.16186e-21	-2.07022	-1.14656	1.55273e-11	-2.05294	-1.23044
101690283	chr14:101690283:A:C	3.21416e-20	-4.44502e-10	-1.38792	1.08692e-10	-4.44502e-10	-1.33746
101690460	chr14:101690460:G:T	5.27375e-21	-2.03917	-1.15616	1.591e-11	-2.02019	-1.23884
101690479	chr14:101690479:A:G	2.92123e-20	-4.44502e-10	-1.48348	9.4017e-11	-4.44502e-10	-1.4825
101690642	chr14:101690642:TC:T	3.09436e-20	-4.44502e-10	-1.42591	9.87184e-11	-4.44502e-10	-1.43371
101690699	chr14:101690699:C:T	3.14908e-20	-4.44502e-10	-1.40838	9.82293e-11	-4.44502e-10	-1.43867
101690740	chr14:101690740:T:A	5.08961e-21	-2.0778	-1.15308	1.53932e-11	-2.06252	-1.22953
101690741	chr14:101690741:T:C	1.58611e-20	-2.09421	-4.62281e-10	5.77864e-11	-1.96922	-4.62281e-10
101690837	chr14:101690837:G:A	4.99276e-21	-2.07592	-1.17416	1.50875e-11	-2.058	-1.25411
101690854	chr14:101690854:A:G	7.41896e-21	-2.16249	-0.691549	2.35719e-11	-2.14572	-0.720199
101690873	chr14:101690873:A:G	2.92289e-20	-4.44502e-10	-1.48292	9.40897e-11	-4.44502e-10	-1.48173
101690932	chr14:101690932:G:A	3.44262e-20	-4.44502e-10	-1.31926	1.05105e-10	-4.44502e-10	-1.37101
101691088	chr14:101691088:A:G	5.07409e-21	-2.04276	-1.19117	1.53756e-11	-2.02442	-1.26877
101691260	chr14:101691260:G:A	2.98633e-20	-4.44502e-10	-1.46145	9.946e-11	-4.44502e-10	-1.42622
101691436	chr14:101691436:A:C	4.21726e-21	-2.0954	-1.32349	1.3233e-11	-2.08688	-1.35638
101691696	chr14:101691696:C:T	5.45353e-21	-2.06276	-1.09905	1.64696e-11	-2.04286	-1.1816
101691927	chr14:101691927:C:A	2.92155e-20	-4.44502e-10	-1.48337	9.38542e-11	-4.44502e-10	-1.48423
101691938	chr14:101691938:T:C	3.07607e-20	-4.44502e-10	-1.43184	9.8178e-11	-4.44502e-10	-1.43919
101692038	chr14:101692038:G:A	2.98633e-20	-4.44502e-10	-1.46145	9.946e-11	-4.44502e-10	-1.42622
101692389	chr14:101692389:G:A	5.31836e-21	-2.0163	-1.17061	1.60735e-11	-1.99848	-1.25033
101692735	chr14:101692735:G:A	4.92807e-21	-2.06991	-1.19322	1.49128e-11	-2.05305	-1.27071
101692877	chr14:101692877:A:G	4.20123e-21	-2.0529	-1.3698	1.34034e-11	-2.03932	-1.39115
101693016	chr14:101693016:C:T	2.98722e-20	-4.44502e-10	-1.46114	9.95086e-11	-4.44502e-10	-1.42573
101693178	chr14:101693178:C:T	2.92084e-20	-4.44502e-10	-1.48362	9.39983e-11	-4.44502e-10	-1.4827
101693392	chr14:101693392:G:A	3.1795e-20	-4.44502e-10	-1.39877	1.02921e-10	-4.44502e-10	-1.39201
101693399	chr14:101693399:A:C	1.33259e-20	-0.830865	-1.4375	1.32589e-10	0.303514	-1.44224
101693561	chr14:101693561:G:A	3.31233e-20	-4.44502e-10	-1.35784	1.02289e-10	-4.44502e-10	-1.39817
101693569	chr14:101693569:G:A	1.71947e-19	-4.44502e-10	0.289114	5.06717e-10	-4.44502e-10	0.201976
101693596	chr14:101693596:A:G	3.21127e-20	-4.44502e-10	-1.38882	1.07124e-10	-4.44502e-10	-1.35199
101693767	chr14:101693767:CGG:TGG	2.95018e-20	-4.44502e-10	-1.47362	9.50482e-11	-4.44502e-10	-1.47159
101693791	chr14:101693791:C:T	1.6487e-20	-2.0555	-4.62281e-10	6.13816e-11	-1.90887	-4.62281e-10
101693871	chr14:101693871:A:G	4.20274e-21	-2.04928	-1.37306	1.34137e-11	-2.03587	-1.39382
101694060	chr14:101694060:A:G	4.1214e-21	-2.05832	-1.38356	1.31586e-11	-2.0453	-1.4036
101694117	chr14:101694117:G:A	4.84146e-21	-2.09001	-1.19085	1.46393e-11	-2.07412	-1.26815
101694157	chr14:101694157:A:G	3.07388e-20	-4.44502e-10	-1.43255	9.81124e-11	-4.44502e-10	-1.43986
101694182	chr14:101694182:T:C	4.8297e-21	-2.07762	-1.20568	1.46451e-11	-2.06089	-1.28098
101694347	chr14:101694347:G:A	2.93898e-20	-4.44502e-10	-1.47743	9.66578e-11	-4.44502e-10	-1.4548
101694985	chr14:101694985:A:G	5.26803e-21	-2.04169	-1.15473	1.61395e-11	-2.01707	-1.22764
101695260	chr14:101695260:T:C	4.1747e-21	-2.05532	-1.37372	1.33233e-11	-2.04187	-1.39459
101695311	chr14:101695311:T:C	3.07349e-20	-4.44502e-10	-1.43267	9.81008e-11	-4.44502e-10	-1.43998
101695355	chr14:101695355:T:G	3.07541e-20	-4.44502e-10	-1.43205	9.81566e-11	-4.44502e-10	-1.43941
101695575	chr14:101695575:A:G	2.93894e-20	-4.44502e-10	-1.47744	9.47273e-11	-4.44502e-10	-1.47497
101695690	chr14:101695690:A:G	4.24147e-21	-2.0938	-1.31937	1.34122e-11	-2.07308	-1.35673
101695879	chr14:101695879:G:T	3.25807e-20	-4.44502e-10	-1.37435	1.08835e-10	-4.44502e-10	-1.33614
101696455	chr14:101696455:A:G	2.92688e-20	-4.44502e-10	-1.48155	9.38744e-11	-4.44502e-10	-1.48402
101697477	chr14:101697477:C:T	4.75892e-21	-2.08062	-1.21743	1.45943e-11	-2.06252	-1.28282
101697484	chr14:101697484:G:T	6.76207e-20	-4.44502e-10	-0.644161	2.08025e-10	-4.44502e-10	-0.688318
101697635	chr14:101697635:C:T	4.45792e-20	-4.44502e-10	-1.06081	1.35823e-10	-4.44502e-10	-1.11462
101698061	chr14:101698061:C:T	3.19228e-20	-4.44502e-10	-1.39475	9.93347e-11	-4.44502e-10	-1.42748
101698181	chr14:101698181:C:A	3.12508e-20	-4.44502e-10	-1.41603	9.96277e-11	-4.44502e-10	-1.42454
101698189	chr14:101698189:A:G	8.88198e-20	-4.44502e-10	-0.371465	3.03553e-10	-4.44502e-10	-0.310421
101698203	chr14:101698203:A:T	2.97951e-20	-4.44502e-10	-1.46373	9.5609e-11	-4.44502e-10	-1.46571
101698342	chr14:101698342:C:T	4.78946e-21	-2.05303	-1.23862	1.47567e-11	-2.03357	-1.30071
101698520	chr14:101698520:G:GA	2.9525e-20	-4.44502e-10	-1.47284	9.43207e-11	-4.44502e-10	-1.47928
101699194	chr14:101699194:A:G	2.92187e-20	-4.44502e-10	-1.48326	9.38529e-11	-4.44502e-10	-1.48425
101699764	chr14:101699764:C:T	7.02456e-20	-4.44502e-10	-0.606077	2.15462e-10	-4.44502e-10	-0.653193
101699807	chr14:101699807:C:T	4.19762e-21	-2.04725	-1.3763	1.33993e-11	-2.03389	-1.39688
101700166	chr14:101700166:C:T	3.17414e-20	-4.44502e-10	-1.40045	9.8846e-11	-4.44502e-10	-1.43241
101700530	chr14:101700530:G:A	4.2386e-21	-2.04601	-1.36783	1.35219e-11	-2.03251	-1.38915
101700681	chr14:101700681:G:A	1.01712e-20	-1.13488	-1.40364	4.0012e-11	-0.897733	-1.43907
101700716	chr14:101700716:C:T	2.02482e-19	-4.44502e-10	0.452576	5.91557e-10	-4.44502e-10	0.356782
101700980	chr14:101700980:G:A	2.94061e-20	-4.44502e-10	-1.47687	9.40855e-11	-4.44502e-10	-1.48177
101701100	chr14:101701100:T:C	2.99843e-20	-4.44502e-10	-1.4574	1.0029e-10	-4.44502e-10	-1.41791
101701372	chr14:101701372:C:T	3.19636e-20	-4.44502e-10	-1.39348	1.00077e-10	-4.44502e-10	-1.42004
101701393	chr14:101701393:CAAT:C	2.94895e-20	-4.44502e-10	-1.47404	9.3964e-11	-4.44502e-10	-1.48307
101702121	chr14:101702121:A:G	2.92532e-20	-4.44502e-10	-1.48209	9.38908e-11	-4.44502e-10	-1.48384
101702396	chr14:101702396:C:T	2.91919e-20	-4.44502e-10	-1.48418	9.38521e-11	-4.44502e-10	-1.48426
101702614	chr14:101702614:GCT:G	3.57665e-20	-4.44502e-10	-1.28106	1.15921e-10	-4.44502e-10	-1.27307
101702630	chr14:101702630:A:C	3.3195e-21	-2.18219	-1.47608	1.07056e-11	-2.17422	-1.48099
101702719	chr14:101702719:T:C	6.99916e-21	-2.22536	-0.686923	2.19823e-11	-2.22021	-0.715534
101702771	chr14:101702771:A:G	7.06681e-21	-2.22208	-0.680587	2.11653e-11	-2.21873	-0.754878
101702994	chr14:101702994:A:AT	3.25588e-21	-2.21298	-1.46464	1.04979e-11	-2.20622	-1.46858
101703042	chr14:101703042:ATCTC:A	6.60239e-21	-2.20775	-0.762888	2.03075e-11	-2.20159	-0.813397
101703333	chr14:101703333:T:C	7.44192e-20	-4.44502e-10	-0.54836	2.28143e-10	-4.44502e-10	-0.596004
101703595	chr14:101703595:T:A	1.23448e-19	-4.44502e-10	-0.0422568	4.18145e-10	-4.44502e-10	0.0098521
101704365	chr14:101704365:G:T	2.94067e-20	-4.44502e-10	-1.47685	9.41308e-11	-4.44502e-10	-1.48129
101704756	chr14:101704756:TTTTCTG:T	5.37413e-20	-4.44502e-10	-0.873892	1.67353e-10	-4.44502e-10	-0.905872
101704883	chr14:101704883:T:C	3.32323e-21	-2.18669	-1.47044	1.06985e-11	-2.1789	-1.47697
101705036	chr14:101705036:G:T	6.67096e-21	-2.21497	-0.745342	2.09968e-11	-2.20816	-0.773449
101705044	chr14:101705044:C:G	3.22452e-21	-2.21757	-1.46972	1.04003e-11	-2.21047	-1.47367
101705111	chr14:101705111:G:A	6.77256e-21	-2.20171	-0.743481	2.13005e-11	-2.19342	-0.773825
101705207	chr14:101705207:C:T	7.1626e-21	-2.18604	-0.703158	2.2591e-11	-2.17636	-0.732064
101705705	chr14:101705705:C:A	3.3063e-21	-2.19576	-1.46648	1.06479e-11	-2.18839	-1.47222
101705745	chr14:101705745:A:G	6.91255e-21	-2.21076	-0.71398	2.17475e-11	-2.20375	-0.742729
101705792	chr14:101705792:T:G	7.82465e-21	-2.21984	-0.580961	2.456e-11	-2.2138	-0.611057
101706216	chr14:101706216:G:C	7.21778e-21	-2.20128	-0.680249	2.27436e-11	-2.19248	-0.709217
101706549	chr14:101706549:G:A	5.1874e-20	-4.44502e-10	-0.909256	1.57691e-10	-4.44502e-10	-0.965336
101706652	chr14:101706652:A:G	6.72581e-21	-2.20228	-0.749847	2.12003e-11	-2.1932	-0.778765
101707542	chr14:101707542:A:G	1.53832e-19	-4.44502e-10	0.177786	5.49466e-10	-4.44502e-10	0.282971
101707582	chr14:101707582:A:G	6.74486e-21	-2.14154	-0.807754	2.37515e-11	-2.13276	-0.725573
101708162	chr14:101708162:C:T	8.93754e-20	-0.339135	-0.0260937	1.87177e-10	-0.53114	-0.26278
101708260	chr14:101708260:G:C	4.46322e-20	-4.44502e-10	-1.05962	1.3928e-10	-4.44502e-10	-1.08949
101708443	chr14:101708443:A:G	1.58794e-20	-2.09305	-4.62281e-10	5.78573e-11	-1.968	-4.62281e-10
101708742	chr14:101708742:T:C	2.92049e-20	-4.44502e-10	-1.48374	9.38644e-11	-4.44502e-10	-1.48413
101708877	chr14:101708877:A:C	2.92637e-20	-4.44502e-10	-1.48173	9.5022e-11	-4.44502e-10	-1.47187
101708973	chr14:101708973:C:T	2.92069e-20	-4.44502e-10	-1.48367	9.45442e-11	-4.44502e-10	-1.47691
101709394	chr14:101709394:CT:C	2.97773e-20	-4.44502e-10	-1.46433	9.55437e-11	-4.44502e-10	-1.46639
101709422	chr14:101709422:C:T	7.72551e-21	-2.20158	-0.611964	2.42243e-11	-2.19492	-0.643702
101709518	chr14:101709518:G:A	3.58538e-21	-2.13513	-1.44608	1.1505e-11	-2.1247	-1.4585
101710522	chr14:101710522:A:G	3.72989e-21	-2.05976	-1.48194	1.20953e-11	-2.04964	-1.48352
101711726	chr14:101711726:C:T	4.46257e-20	-4.44502e-10	-1.05976	1.39262e-10	-4.44502e-10	-1.08962
101713727	chr14:101713727:CCACT:C	2.92088e-20	-4.44502e-10	-1.48361	9.40118e-11	-4.44502e-10	-1.48256
101713859	chr14:101713859:G:C	6.24669e-21	-2.1882	-0.837824	1.94975e-11	-2.1803	-0.875391
101714183	chr14:101714183:C:G	3.22452e-20	-4.44502e-10	-1.38471	1.12268e-10	-4.44502e-10	-1.30509
101716101	chr14:101716101:G:A	1.79552e-19	-4.44502e-10	0.33239	5.26352e-10	-4.44502e-10	0.239993
101716144	chr14:101716144:T:C	2.94145e-20	-4.44502e-10	-1.47659	9.51445e-11	-4.44502e-10	-1.47058
101716425	chr14:101716425:T:C	6.45004e-21	-2.20123	-0.792762	2.00879e-11	-2.19447	-0.831389
101716437	chr14:101716437:G:A	3.93473e-20	-4.44502e-10	-1.18565	1.43449e-10	-4.44502e-10	-1.06
101716656	chr14:101716656:T:C	3.76577e-21	-2.07479	-1.45733	1.19608e-11	-2.06697	-1.47737
101716933	chr14:101716933:T:C	4.46876e-21	-2.16559	-1.19538	1.35649e-11	-2.1572	-1.2613
101717022	chr14:101717022:T:C	1.78062e-20	-1.89351	-0.0850144	4.4034e-11	-1.80967	-0.431345
101717796	chr14:101717796:G:C	8.02312e-21	-2.20488	-0.570872	2.5135e-11	-2.19837	-0.603346
101718077	chr14:101718077:T:G	1.0024e-19	-4.44502e-10	-0.250505	2.71795e-10	-4.44502e-10	-0.420928
101718094	chr14:101718094:G:A	1.82589e-20	-1.95342	-4.62281e-10	4.93603e-11	-2.12683	-4.62281e-10
101718228	chr14:101718228:G:A	5.28233e-20	-4.44502e-10	-0.891122	1.58606e-10	-4.44502e-10	-0.959557
101718803	chr14:101718803:G:A	1.53482e-20	-2.12708	-4.62281e-10	5.5245e-11	-2.0142	-4.62281e-10
101718844	chr14:101718844:G:A	4.8566e-20	-4.44502e-10	-0.975152	1.51208e-10	-4.44502e-10	-1.00732
101719301	chr14:101719301:T:C	2.03688e-19	-4.44502e-10	0.458514	5.94856e-10	-4.44502e-10	0.362343
101719822	chr14:101719822:G:A	2.9518e-20	-4.44502e-10	-1.47307	9.66797e-11	-4.44502e-10	-1.45457
101720203	chr14:101720203:G:A	6.36014e-21	-1.54803	-1.46	2.55519e-11	-1.31795	-1.46732
101720533	chr14:101720533:C:T	2.94002e-20	-4.44502e-10	-1.47707	9.50824e-11	-4.44502e-10	-1.47123
101720857	chr14:101720857:G:C	3.79115e-21	-2.18336	-1.34204	1.19672e-11	-2.18014	-1.36367
101721238	chr14:101721238:C:G	1.4852e-20	-1.72275	-0.437184	7.49619e-11	-1.22132	-0.487678
101721296	chr14:101721296:A:G	5.35042e-21	-2.19277	-0.988128	1.67773e-11	-2.18607	-1.01988
101722131	chr14:101722131:G:C	3.3536e-20	-4.44502e-10	-1.34546	1.04899e-10	-4.44502e-10	-1.37298
101722164	chr14:101722164:G:T	4.86599e-20	-4.44502e-10	-0.973219	1.52659e-10	-4.44502e-10	-0.997771
101722376	chr14:101722376:G:A	3.17564e-21	-2.21853	-1.48403	1.02597e-11	-2.2135	-1.48425
101722792	chr14:101722792:G:A	3.30445e-19	-4.44502e-10	0.942366	9.88211e-10	-4.44502e-10	0.86992
101723246	chr14:101723246:T:TG	3.69121e-21	-2.1979	-1.35422	1.17338e-11	-2.18984	-1.37366
101725328	chr14:101725328:CCTGA:C	5.61105e-21	-2.24322	-0.890114	1.73199e-11	-2.24211	-0.932007
101725435	chr14:101725435:CAA:C	3.15329e-20	-4.44502e-10	-1.40704	9.92971e-11	-4.44502e-10	-1.42786
101725445	chr14:101725445:T:C	1.45928e-20	-2.17754	-4.62281e-10	4.9346e-11	-2.12712	-4.62281e-10
101725678	chr14:101725678:G:A	2.94225e-20	-4.44502e-10	-1.47631	9.41418e-11	-4.44502e-10	-1.48117
101725719	chr14:101725719:G:A	2.98132e-20	-4.44502e-10	-1.46312	9.42742e-11	-4.44502e-10	-1.47977
101726328	chr14:101726328:CA:C	3.76651e-20	-4.44502e-10	-1.22934	1.20207e-10	-4.44502e-10	-1.23676
101726994	chr14:101726994:C:T	1.41512e-20	-2.20828	-4.62281e-10	4.79528e-11	-2.15576	-4.62281e-10
101727209	chr14:101727209:C:T	7.62761e-21	-2.20824	-0.618063	2.39169e-11	-2.20284	-0.648552
101727385	chr14:101727385:T:A	7.52207e-20	-4.44502e-10	-0.537649	2.28065e-10	-4.44502e-10	-0.596345
101727725	chr14:101727725:T:C	3.26781e-21	-2.1928	-1.48115	1.05629e-11	-2.18497	-1.48366
101728008	chr14:101728008:TA:T	1.83663e-19	-4.44502e-10	0.355025	5.84206e-10	-4.44502e-10	0.344277
101728185	chr14:101728185:C:T	1.676e-19	-4.44502e-10	0.263508	5.29962e-10	-4.44502e-10	0.246829
101728377	chr14:101728377:C:T	1.84524e-19	-4.44502e-10	0.359703	5.86986e-10	-4.44502e-10	0.349025
101728526	chr14:101728526:A:G	5.2943e-21	-2.21447	-0.976974	1.62451e-11	-2.21048	-1.0277
101728591	chr14:101728591:C:T	5.89794e-20	-4.44502e-10	-0.780886	1.83249e-10	-4.44502e-10	-0.81513
101728998	chr14:101728998:T:C	2.12028e-19	-4.44502e-10	0.498644	6.75115e-10	-4.44502e-10	0.488907
101729252	chr14:101729252:C:T	5.22037e-21	-2.21183	-0.993678	1.60376e-11	-2.20767	-1.04338
101729561	chr14:101729561:G:A	5.22811e-20	-4.44502e-10	-0.90144	1.631e-10	-4.44502e-10	-0.931612
101729992	chr14:101729992:T:A	1.14962e-19	-4.44502e-10	-0.113472	3.62965e-10	-4.44502e-10	-0.13167
101729993	chr14:101729993:A:G	1.37447e-20	-2.23742	-4.62281e-10	4.72514e-11	-2.1705	-4.62281e-10
101730593	chr14:101730593:T:C	3.1893e-21	-2.21466	-1.48362	1.03159e-11	-2.20807	-1.48422
101730678	chr14:101730678:G:A	5.32417e-21	-2.2137	-0.972117	1.6335e-11	-2.20963	-1.02303
101730872	chr14:101730872:A:G	2.91903e-20	-4.44502e-10	-1.48424	9.38628e-11	-4.44502e-10	-1.48414
101731034	chr14:101731034:AC:A	6.58557e-20	-4.44502e-10	-0.670608	2.04002e-10	-4.44502e-10	-0.707845
101731037	chr14:101731037:AC:A	3.76704e-20	-4.44502e-10	-1.2292	1.21946e-10	-4.44502e-10	-1.2224
101731040	chr14:101731040:AC:A	4.22354e-20	-4.44502e-10	-1.11482	1.32136e-10	-4.44502e-10	-1.14214
101731112	chr14:101731112:A:G	1.53204e-20	-2.12889	-4.62281e-10	5.51156e-11	-2.01654	-4.62281e-10
101731313	chr14:101731313:G:A	3.29294e-20	-4.44502e-10	-1.36371	1.15251e-10	-4.44502e-10	-1.27887
101731357	chr14:101731357:G:A	3.21511e-21	-2.20627	-1.48394	1.04154e-11	-2.19861	-1.48408
101731407	chr14:101731407:G:T	2.95857e-20	-4.44502e-10	-1.47079	9.4613e-11	-4.44502e-10	-1.47618
101731586	chr14:101731586:C:G	6.85418e-20	-4.44502e-10	-0.630631	2.11788e-10	-4.44502e-10	-0.67039
101732639	chr14:101732639:C:T	1.85849e-20	-1.93573	-4.62281e-10	5.0868e-11	-2.09674	-4.62281e-10
101732817	chr14:101732817:G:A	5.35563e-21	-2.20186	-0.978062	1.64573e-11	-2.19563	-1.02958
101732939	chr14:101732939:G:A	4.87701e-21	-2.19711	-1.07643	1.50769e-11	-2.19101	-1.1218
101733292	chr14:101733292:C:T	3.82503e-20	-4.44502e-10	-1.21392	1.38498e-10	-4.44502e-10	-1.09512
101733389	chr14:101733389:A:T	4.95867e-21	-2.22976	-1.02718	1.53228e-11	-2.22066	-1.07597
101733437	chr14:101733437:G:A	1.36652e-20	-2.24322	-4.62281e-10	4.42672e-11	-2.23573	-4.62281e-10
101733895	chr14:101733895:T:C	4.77143e-20	-4.44502e-10	-0.992843	1.48767e-10	-4.44502e-10	-1.02359
101734272	chr14:101734272:T:C	5.19237e-21	-2.20723	-1.00365	1.59778e-11	-2.20133	-1.05345
101734813	chr14:101734813:G:C	5.50032e-20	-4.44502e-10	-0.850684	1.7138e-10	-4.44502e-10	-0.882092
101735235	chr14:101735235:A:G	9.25243e-21	-1.1665	-1.46669	6.10448e-11	-0.47746	-1.43691
101735335	chr14:101735335:C:T	5.18395e-20	-4.44502e-10	-0.909922	1.60727e-10	-4.44502e-10	-0.946269
101735457	chr14:101735457:C:T	5.57613e-20	-4.44502e-10	-0.836995	1.73598e-10	-4.44502e-10	-0.869236
101735887	chr14:101735887:T:A	3.16315e-21	-2.2258	-1.4807	1.02316e-11	-2.21761	-1.48288
101736297	chr14:101736297:T:C	5.46363e-21	-2.02029	-1.13967	1.67336e-11	-2.01825	-1.19031
101736300	chr14:101736300:C:T	2.9372e-20	-4.44502e-10	-1.47803	9.40452e-11	-4.44502e-10	-1.4822
101736500	chr14:101736500:A:T	2.93676e-20	-4.44502e-10	-1.47818	9.40374e-11	-4.44502e-10	-1.48228
101736548	chr14:101736548:T:C	1.93272e-19	-4.44502e-10	0.406022	5.68201e-10	-4.44502e-10	0.316498
101736734	chr14:101736734:A:G	5.28231e-21	-2.20827	-0.985437	1.62294e-11	-2.20257	-1.03659
101737075	chr14:101737075:G:A	1.57431e-20	-2.10167	-4.62281e-10	5.71974e-11	-1.97947	-4.62281e-10
101737418	chr14:101737418:C:G	4.76557e-20	-4.44502e-10	-0.994073	1.48585e-10	-4.44502e-10	-1.02482
101737498	chr14:101737498:C:T	8.26682e-20	-4.44502e-10	-0.44324	2.4973e-10	-4.44502e-10	-0.505595
101738143	chr14:101738143:T:C	5.15385e-21	-2.20183	-1.01651	1.58654e-11	-2.19567	-1.06617
101738194	chr14:101738194:C:T	5.20475e-21	-2.20412	-1.00438	1.59994e-11	-2.19797	-1.05546
101738235	chr14:101738235:A:G	5.20273e-21	-2.2116	-0.997289	1.59811e-11	-2.20614	-1.04844
101738459	chr14:101738459:C:T	1.74713e-19	-4.44502e-10	0.305071	5.1427e-10	-4.44502e-10	0.216772
101738640	chr14:101738640:G:A	5.17486e-21	-2.20797	-1.00629	1.59283e-11	-2.20221	-1.05567
101738934	chr14:101738934:A:G	5.52241e-21	-2.21062	-0.938639	1.6938e-11	-2.20534	-0.991074
101738935	chr14:101738935:C:A	5.39352e-21	-2.19906	-0.973814	1.65778e-11	-2.1926	-1.02531
101738996	chr14:101738996:A:G	5.10193e-21	-2.20654	-1.02191	1.57071e-11	-2.20074	-1.07112
101739980	chr14:101739980:T:C	5.67863e-21	-2.18718	-0.934187	1.74765e-11	-2.17779	-0.98733
101740975	chr14:101740975:G:C	5.78255e-21	-1.90822	-1.19501	1.44779e-11	-2.08602	-1.26733
101741592	chr14:101741592:C:T	5.2279e-21	-2.20773	-0.996331	1.60817e-11	-2.2019	-1.0464
101742237	chr14:101742237:G:A	1.1983e-19	-4.44502e-10	-0.0720028	3.529e-10	-4.44502e-10	-0.159793
101742430	chr14:101742430:C:T	2.93728e-20	-4.44502e-10	-1.478	9.4047e-11	-4.44502e-10	-1.48218
101742856	chr14:101742856:C:G	5.29015e-21	-2.2229	-0.969332	1.62161e-11	-2.21836	-1.02161
101743017	chr14:101743017:G:T	5.22727e-21	-2.20713	-0.997057	1.60676e-11	-2.2013	-1.04787
101743226	chr14:101743226:G:A	1.53546e-20	-2.12666	-4.62281e-10	5.4259e-11	-2.03221	-4.62281e-10
101743704	chr14:101743704:G:A	5.47461e-21	-2.2042	-0.953755	1.68297e-11	-2.19795	-1.00488
101743833	chr14:101743833:T:C	4.14108e-21	-2.05011	-1.38701	1.30419e-11	-2.04971	-1.4081
101743849	chr14:101743849:C:T	3.35667e-20	-4.44502e-10	-1.34454	1.07756e-10	-4.44502e-10	-1.34611
101744007	chr14:101744007:T:C	5.47065e-21	-2.20796	-0.950715	1.6781e-11	-2.20218	-1.00356
101744061	chr14:101744061:G:A	8.66059e-21	-2.20953	-0.489765	2.7126e-11	-2.20286	-0.522624
101744609	chr14:101744609:C:A	5.27925e-21	-2.2087	-0.985587	1.62227e-11	-2.203	-1.03657
101744663	chr14:101744663:G:A	5.41197e-21	-2.21294	-0.956525	1.66014e-11	-2.20749	-1.009
101744984	chr14:101744984:C:T	7.59078e-21	-2.18242	-0.648721	2.388e-11	-2.17279	-0.680144
101745138	chr14:101745138:A:G	3.67011e-21	-2.18963	-1.36822	1.15638e-11	-2.18285	-1.39525
101745495	chr14:101745495:T:G	5.49277e-20	-4.44502e-10	-0.852056	1.71155e-10	-4.44502e-10	-0.88341
101745616	chr14:101745616:G:C	3.60263e-21	-2.10202	-1.47439	1.23132e-11	-2.03105	-1.48425
101745655	chr14:101745655:G:A	5.77086e-20	-4.44502e-10	-0.802669	1.77846e-10	-4.44502e-10	-0.845059
101745896	chr14:101745896:C:G	3.67939e-21	-2.24039	-1.31494	1.16227e-11	-2.24233	-1.33068
101745900	chr14:101745900:A:G	3.39398e-21	-2.23276	-1.40332	1.08316e-11	-2.22745	-1.41606
101746155	chr14:101746155:C:G	2.93826e-20	-4.44502e-10	-1.47767	9.4065e-11	-4.44502e-10	-1.48199
101746314	chr14:101746314:G:A	3.49161e-20	-4.44502e-10	-1.30513	1.09659e-10	-4.44502e-10	-1.3286
101746353	chr14:101746353:C:T	5.13948e-21	-2.21132	-1.0098	1.5812e-11	-2.20573	-1.05948
101746420	chr14:101746420:G:A	1.46743e-20	-2.17198	-4.62281e-10	4.69155e-11	-2.17763	-4.62281e-10
101746427	chr14:101746427:G:A	3.30447e-20	-4.44502e-10	-1.36021	1.15824e-10	-4.44502e-10	-1.2739
101746584	chr14:101746584:G:A	1.42165e-20	-2.20367	-4.62281e-10	4.86129e-11	-2.14209	-4.62281e-10
101746799	chr14:101746799:T:C	5.49226e-21	-2.19654	-0.958191	1.68679e-11	-2.18993	-1.01064
101746891	chr14:101746891:C:T	1.46516e-20	-2.17353	-4.62281e-10	4.96113e-11	-2.12176	-4.62281e-10
101746944	chr14:101746944:G:T	8.86586e-20	-4.44502e-10	-0.373282	2.6789e-10	-4.44502e-10	-0.435401
101746979	chr14:101746979:C:T	2.93835e-20	-4.44502e-10	-1.47764	9.4067e-11	-4.44502e-10	-1.48197
101747466	chr14:101747466:T:C	2.91949e-20	-4.44502e-10	-1.48408	9.39292e-11	-4.44502e-10	-1.48344
101747526	chr14:101747526:C:T	3.19528e-20	-4.44502e-10	-1.39381	1.0043e-10	-4.44502e-10	-1.41652
101747580	chr14:101747580:A:G	5.33664e-21	-2.20947	-0.974009	1.63854e-11	-2.20393	-1.02565
101747988	chr14:101747988:T:C	8.30196e-19	-4.44502e-10	1.86359	2.24499e-09	-4.44502e-10	1.69048
101748048	chr14:101748048:T:C	5.23122e-21	-2.20433	-0.999099	1.60914e-11	-2.1983	-1.04939
101748080	chr14:101748080:T:A	4.76172e-20	-4.44502e-10	-0.994882	1.48476e-10	-4.44502e-10	-1.02556
101748112	chr14:101748112:C:G	5.65496e-21	-2.20551	-0.92003	1.73216e-11	-2.19969	-0.974331
101748538	chr14:101748538:C:T	2.92589e-20	-4.44502e-10	-1.48189	9.38735e-11	-4.44502e-10	-1.48403
101748670	chr14:101748670:A:G	3.30059e-20	-4.44502e-10	-1.36139	1.05905e-10	-4.44502e-10	-1.36343
101749031	chr14:101749031:T:C	5.36263e-21	-2.20707	-0.971546	1.64828e-11	-2.2012	-1.02246
101749131	chr14:101749131:T:A	2.93658e-20	-4.44502e-10	-1.47824	9.4413e-11	-4.44502e-10	-1.4783
101749210	chr14:101749210:C:T	2.93729e-20	-4.44502e-10	-1.478	9.4047e-11	-4.44502e-10	-1.48218
101749668	chr14:101749668:C:T	1.38657e-20	-2.22866	-4.62281e-10	4.6203e-11	-2.19293	-4.62281e-10
101750442	chr14:101750442:A:G	5.2686e-21	-2.21526	-0.981051	1.61919e-11	-2.21	-1.03146
101750580	chr14:101750580:C:T	5.50032e-20	-4.44502e-10	-0.850684	1.7138e-10	-4.44502e-10	-0.882092
101750814	chr14:101750814:T:C	5.33081e-21	-2.20226	-0.982311	1.64051e-11	-2.19572	-1.03267
101750857	chr14:101750857:G:C	2.94192e-20	-4.44502e-10	-1.47643	9.51648e-11	-4.44502e-10	-1.47037
101751002	chr14:101751002:G:A	5.35044e-21	-2.21345	-0.967443	1.64278e-11	-2.20809	-1.01891
101751033	chr14:101751033:T:C	3.30447e-20	-4.44502e-10	-1.36021	1.15824e-10	-4.44502e-10	-1.2739
101751055	chr14:101751055:C:T	3.10653e-20	-4.44502e-10	-1.42198	1.00452e-10	-4.44502e-10	-1.4163
101751135	chr14:101751135:G:A	2.05562e-19	-4.44502e-10	0.467671	6.04217e-10	-4.44502e-10	0.377957
101751595	chr14:101751595:T:C	3.23695e-20	-4.44502e-10	-1.38086	1.1272e-10	-4.44502e-10	-1.30107
101751701	chr14:101751701:A:T	4.78239e-20	-4.44502e-10	-0.990549	1.49095e-10	-4.44502e-10	-1.02139
101751703	chr14:101751703:C:T	2.93725e-20	-4.44502e-10	-1.47802	9.40461e-11	-4.44502e-10	-1.48219
101751754	chr14:101751754:A:T	5.25955e-21	-2.17716	-1.02086	1.61417e-11	-2.17458	-1.07
101751787	chr14:101751787:A:G	5.31319e-21	-2.20707	-0.980813	1.6345e-11	-2.20128	-1.03078
101752449	chr14:101752449:G:A	5.36969e-21	-2.22128	-0.956026	1.64737e-11	-2.21655	-1.00766
101752506	chr14:101752506:G:A	5.43545e-21	-2.20855	-0.956587	1.66935e-11	-2.20271	-1.00825
101752633	chr14:101752633:A:C	5.44908e-21	-2.20707	-0.955555	1.67359e-11	-2.2011	-1.00732
101752768	chr14:101752768:T:C	2.92917e-20	-4.44502e-10	-1.48077	9.3913e-11	-4.44502e-10	-1.48361
101752860	chr14:101752860:C:T	5.20661e-20	-4.44502e-10	-0.905561	1.62461e-10	-4.44502e-10	-0.93554
101752968	chr14:101752968:A:G	5.44079e-21	-2.20836	-0.95579	1.67096e-11	-2.20251	-1.00748
101753002	chr14:101753002:A:C	5.4447e-21	-2.20999	-0.953445	1.67179e-11	-2.20422	-1.00527
101753035	chr14:101753035:C:G	2.93682e-20	-4.44502e-10	-1.47816	9.44832e-11	-4.44502e-10	-1.47756
101753172	chr14:101753172:A:G	3.23818e-21	-2.20575	-1.47732	1.04637e-11	-2.19654	-1.48152
101753490	chr14:101753490:A:G	2.94145e-20	-4.44502e-10	-1.47659	9.51445e-11	-4.44502e-10	-1.47058
101753653	chr14:101753653:AC:A	3.14373e-20	-4.44502e-10	-1.41008	9.98609e-11	-4.44502e-10	-1.4222
101753715	chr14:101753715:T:C	5.29779e-21	-2.21967	-0.971113	1.62701e-11	-2.21456	-1.02208
101753755	chr14:101753755:A:C	4.7759e-20	-4.44502e-10	-0.991908	1.48908e-10	-4.44502e-10	-1.02265
101753971	chr14:101753971:G:A	5.24962e-21	-2.21152	-0.9884	1.61416e-11	-2.20614	-1.03843
101754251	chr14:101754251:T:G	3.86466e-21	-2.21261	-1.29359	1.22641e-11	-2.20391	-1.31539
101754453	chr14:101754453:G:A	5.26769e-21	-2.20927	-0.987212	1.62159e-11	-2.20313	-1.03685
101754717	chr14:101754717:G:A	3.95644e-20	-4.44502e-10	-1.18015	1.30643e-10	-4.44502e-10	-1.15351
101754836	chr14:101754836:A:G	5.29297e-21	-2.2052	-0.986494	1.62849e-11	-2.19906	-1.03668
101755247	chr14:101755247:T:C	5.41108e-21	-2.21378	-0.955846	1.66117e-11	-2.20833	-1.00753
101755464	chr14:101755464:C:T	5.61059e-20	-4.44502e-10	-0.830833	1.7473e-10	-4.44502e-10	-0.862735
101755488	chr14:101755488:A:G	5.3231e-21	-2.19973	-0.986288	1.6381e-11	-2.19321	-1.03665
101756468	chr14:101756468:C:T	1.20096e-19	-4.44502e-10	-0.0697872	3.86198e-10	-4.44502e-10	-0.0696258
101756901	chr14:101756901:C:T	4.77009e-20	-4.44502e-10	-0.993124	1.48732e-10	-4.44502e-10	-1.02383
101757006	chr14:101757006:G:A	5.39306e-21	-2.21722	-0.955739	1.65511e-11	-2.21204	-1.00748
101757103	chr14:101757103:CTG:C	2.93728e-20	-4.44502e-10	-1.478	9.4047e-11	-4.44502e-10	-1.48218
101757246	chr14:101757246:C:A	1.73965e-19	-4.44502e-10	0.300778	5.52625e-10	-4.44502e-10	0.288702
101757589	chr14:101757589:C:A	4.7674e-20	-4.44502e-10	-0.993688	1.48648e-10	-4.44502e-10	-1.0244
101757741	chr14:101757741:G:A	3.35394e-20	-4.44502e-10	-1.34535	1.1799e-10	-4.44502e-10	-1.25538
101757819	chr14:101757819:G:A	2.93728e-20	-4.44502e-10	-1.478	9.4047e-11	-4.44502e-10	-1.48218
101758062	chr14:101758062:A:AG	4.08269e-20	-4.44502e-10	-1.14873	1.25747e-10	-4.44502e-10	-1.19171
101758080	chr14:101758080:G:A	2.91946e-20	-4.44502e-10	-1.48409	9.39328e-11	-4.44502e-10	-1.4834
101758159	chr14:101758159:T:C	5.33276e-21	-2.2004	-0.983805	1.64137e-11	-2.19379	-1.03407
101758181	chr14:101758181:C:G	1.73324e-19	-4.44502e-10	0.297089	5.11482e-10	-4.44502e-10	0.211336
101758361	chr14:101758361:G:A	5.41289e-21	-2.21601	-0.953285	1.66143e-11	-2.21067	-1.00504
101758470	chr14:101758470:A:C	1.15615e-19	-4.44502e-10	-0.107809	3.93451e-10	-4.44502e-10	-0.0510201
101758549	chr14:101758549:A:G	5.49127e-20	-4.44502e-10	-0.852329	1.71082e-10	-4.44502e-10	-0.883835
101758612	chr14:101758612:C:T	2.9355e-20	-4.44502e-10	-1.47861	9.48914e-11	-4.44502e-10	-1.47324
101758680	chr14:101758680:T:C	3.74232e-20	-4.44502e-10	-1.23578	1.3486e-10	-4.44502e-10	-1.12174
101758862	chr14:101758862:T:C	2.98537e-20	-4.44502e-10	-1.46177	9.52902e-11	-4.44502e-10	-1.46905
101758992	chr14:101758992:T:C	5.51325e-20	-4.44502e-10	-0.848336	1.71409e-10	-4.44502e-10	-0.881927
101759237	chr14:101759237:G:A	4.81353e-21	-2.21166	-1.07499	1.67874e-11	-2.1477	-1.05764
101759608	chr14:101759608:G:T	4.34918e-21	-2.02052	-1.36757	1.35295e-11	-2.02658	-1.39452
101759857	chr14:101759857:G:GTTGT	5.41563e-21	-2.21353	-0.955255	1.6634e-11	-2.208	-1.00653
101760038	chr14:101760038:C:T	1.96331e-19	-4.44502e-10	0.421729	5.79006e-10	-4.44502e-10	0.335336
101760671	chr14:101760671:G:A	4.60225e-20	-4.44502e-10	-1.02895	1.43154e-10	-4.44502e-10	-1.06206
101760676	chr14:101760676:G:GT	4.45819e-21	-2.23965	-1.12368	1.37927e-11	-2.23757	-1.16427
101760891	chr14:101760891:G:A	3.62875e-20	-4.44502e-10	-1.2666	1.30979e-10	-4.44502e-10	-1.15094
101761177	chr14:101761177:G:C	1.5393e-20	-2.12416	-4.62281e-10	5.55484e-11	-2.00872	-4.62281e-10
101761419	chr14:101761419:G:A	3.4117e-20	-4.44502e-10	-1.32828	1.21516e-10	-4.44502e-10	-1.22593
101761522	chr14:101761522:T:C	4.81863e-21	-2.01185	-1.27373	1.49487e-11	-2.01625	-1.3051
101762124	chr14:101762124:G:T	1.60198e-20	-2.08425	-4.62281e-10	5.89218e-11	-1.94977	-4.62281e-10
101762125	chr14:101762125:C:A	1.68803e-20	-2.03193	-4.62281e-10	6.32051e-11	-1.87959	-4.62281e-10
101762133	chr14:101762133:C:T	1.21289e-19	-4.44502e-10	-0.0598947	3.56388e-10	-4.44502e-10	-0.149957
101762348	chr14:101762348:G:T	1.33726e-19	-4.44502e-10	0.0377216	3.92327e-10	-4.44502e-10	-0.0538814
101763103	chr14:101763103:T:C	5.35753e-21	-2.22036	-0.959215	1.64695e-11	-2.21491	-1.00956
101763198	chr14:101763198:T:C	5.66052e-21	-2.22072	-0.903836	1.73532e-11	-2.21533	-0.956867
101763383	chr14:101763383:A:G	5.63183e-21	-2.22981	-0.899829	1.72275e-11	-2.22548	-0.953989
101763422	chr14:101763422:A:G	3.34151e-21	-2.16746	-1.48419	1.08883e-11	-2.15871	-1.47958
101763429	chr14:101763429:C:G	8.8186e-20	-4.44502e-10	-0.378626	2.66506e-10	-4.44502e-10	-0.440582
101763552	chr14:101763552:T:C	1.99102e-19	-4.44502e-10	0.435744	5.88729e-10	-4.44502e-10	0.351988
101763659	chr14:101763659:G:A	2.10591e-19	-4.44502e-10	0.491844	7.63272e-10	-4.44502e-10	0.611638
101763743	chr14:101763743:T:G	2.93699e-20	-4.44502e-10	-1.4781	9.40415e-11	-4.44502e-10	-1.48224
101763796	chr14:101763796:T:C	5.59382e-21	-2.22029	-0.91612	1.71554e-11	-2.21467	-0.968994
101763856	chr14:101763856:C:T	8.89192e-21	-2.22397	-0.448964	2.78534e-11	-2.21783	-0.481188
101764077	chr14:101764077:G:A	1.53427e-20	-1.85051	-0.276928	3.93133e-11	-1.75178	-0.602634
101764575	chr14:101764575:G:A	5.87678e-21	-2.22761	-0.85946	1.79472e-11	-2.2229	-0.915645
101764755	chr14:101764755:G:A	5.32646e-20	-4.44502e-10	-0.882802	1.66152e-10	-4.44502e-10	-0.913072
101764786	chr14:101764786:G:C	2.93508e-20	-4.44502e-10	-1.47876	9.40003e-11	-4.44502e-10	-1.48268
101765522	chr14:101765522:C:A	2.14369e-19	-4.44502e-10	0.509623	6.31958e-10	-4.44502e-10	0.422845
101765546	chr14:101765546:C:T	4.81752e-20	-4.44502e-10	-0.98323	1.50114e-10	-4.44502e-10	-1.01458
101765548	chr14:101765548:T:G	4.77902e-20	-4.44502e-10	-0.991254	1.49003e-10	-4.44502e-10	-1.02201
101765611	chr14:101765611:T:A	6.52364e-21	-2.18591	-0.796734	2.13347e-11	-2.19433	-0.771313
101765624	chr14:101765624:A:G	2.91938e-20	-4.44502e-10	-1.48412	9.41796e-11	-4.44502e-10	-1.48077
101765629	chr14:101765629:A:G	5.01446e-21	-2.09552	-1.15023	1.60942e-11	-2.10873	-1.13879
101765631	chr14:101765631:A:G	6.99445e-21	-2.13345	-0.779506	2.27242e-11	-2.14679	-0.755758
101765954	chr14:101765954:C:T	5.98063e-20	-4.44502e-10	-0.766963	1.85971e-10	-4.44502e-10	-0.800387
101766081	chr14:101766081:T:C	4.81371e-20	-4.44502e-10	-0.984021	1.50046e-10	-4.44502e-10	-1.01503
101766188	chr14:101766188:C:T	1.59187e-20	-2.09058	-4.62281e-10	5.82213e-11	-1.96173	-4.62281e-10
101766358	chr14:101766358:T:C	5.50032e-20	-4.44502e-10	-0.850684	1.7138e-10	-4.44502e-10	-0.882092
101766625	chr14:101766625:G:A	4.7079e-20	-4.44502e-10	-1.00625	1.46567e-10	-4.44502e-10	-1.03849
101766636	chr14:101766636:C:G	2.92768e-20	-4.44502e-10	-1.48128	9.38772e-11	-4.44502e-10	-1.48399
101767423	chr14:101767423:T:C	8.03715e-21	-1.85389	-0.920111	2.42251e-11	-1.90042	-0.938168
101767870	chr14:101767870:T:A	8.61717e-21	-1.9442	-0.760116	2.76726e-11	-1.98408	-0.721456
101768131	chr14:101768131:A:G	1.86021e-19	-4.44502e-10	0.367787	5.49337e-10	-4.44502e-10	0.282736
101768313	chr14:101768313:G:C	2.9232e-20	-4.44502e-10	-1.48281	9.38561e-11	-4.44502e-10	-1.48421
101768535	chr14:101768535:G:A	3.40771e-20	-4.44502e-10	-1.32945	1.20507e-10	-4.44502e-10	-1.23427
101768725	chr14:101768725:C:T	2.93489e-20	-4.44502e-10	-1.47882	9.38551e-11	-4.44502e-10	-1.48422
101768950	chr14:101768950:G:A	2.94195e-20	-4.44502e-10	-1.47642	9.41361e-11	-4.44502e-10	-1.48124
101768986	chr14:101768986:G:A	4.76193e-20	-4.44502e-10	-0.994836	1.4848e-10	-4.44502e-10	-1.02553
101769015	chr14:101769015:A:G	4.76333e-20	-4.44502e-10	-0.994544	1.48518e-10	-4.44502e-10	-1.02527
101769045	chr14:101769045:C:T	3.34322e-20	-4.44502e-10	-1.34855	1.17786e-10	-4.44502e-10	-1.25711
101769067	chr14:101769067:A:G	8.61162e-20	-4.44502e-10	-0.402377	2.68925e-10	-4.44502e-10	-0.431544
101769076	chr14:101769076:G:A	5.24046e-21	-2.09686	-1.1048	1.76462e-11	-2.11292	-1.04254
101770094	chr14:101770094:C:T	4.7947e-20	-4.44502e-10	-0.987979	1.54251e-10	-4.44502e-10	-0.987394
101770347	chr14:101770347:A:AGT	3.43523e-20	-1.3214	-4.62281e-10	1.67269e-10	-0.906373	-4.62281e-10
101770708	chr14:101770708:A:G	1.45244e-20	-2.18224	-4.62281e-10	5.02401e-11	-2.10916	-4.62281e-10
101771202	chr14:101771202:A:G	3.10731e-20	-1.42173	-4.62281e-10	7.09242e-11	-1.76437	-4.62281e-10
101772113	chr14:101772113:T:C	3.37698e-20	-4.44502e-10	-1.33851	1.19072e-10	-4.44502e-10	-1.24625
101772293	chr14:101772293:A:G	7.96654e-21	-1.84346	-0.939365	2.39173e-11	-1.8919	-0.959472
101772593	chr14:101772593:G:A	3.39199e-20	-4.44502e-10	-1.33407	1.19726e-10	-4.44502e-10	-1.24077
101772659	chr14:101772659:G:A	4.11914e-20	-4.44502e-10	-1.13985	1.25503e-10	-4.44502e-10	-1.19365
101772976	chr14:101772976:C:G	3.18797e-20	-4.44502e-10	-1.39611	1.01063e-10	-4.44502e-10	-1.41023
101773521	chr14:101773521:A:T	1.86008e-19	-4.44502e-10	0.367716	5.49369e-10	-4.44502e-10	0.282794
101773635	chr14:101773635:G:T	1.43292e-20	-2.19577	-4.62281e-10	4.98738e-11	-2.11648	-4.62281e-10
101773941	chr14:101773941:T:C	3.36991e-20	-4.44502e-10	-1.3406	1.05337e-10	-4.44502e-10	-1.36881
101774573	chr14:101774573:C:T	2.92145e-20	-4.44502e-10	-1.48341	9.38544e-11	-4.44502e-10	-1.48423
101774576	chr14:101774576:G:A	2.94985e-20	-4.44502e-10	-1.47374	9.58681e-11	-4.44502e-10	-1.463
101774864	chr14:101774864:T:C	2.9484e-20	-4.44502e-10	-1.47423	9.4263e-11	-4.44502e-10	-1.47989
101775198	chr14:101775198:A:G	4.17111e-20	-4.44502e-10	-1.12731	1.26546e-10	-4.44502e-10	-1.18537
101775288	chr14:101775288:T:C	4.25503e-20	-4.44502e-10	-1.10739	1.2947e-10	-4.44502e-10	-1.16253
101775421	chr14:101775421:G:A	2.9484e-20	-4.44502e-10	-1.47423	9.4263e-11	-4.44502e-10	-1.47989
101775454	chr14:101775454:G:A	4.02242e-20	-4.44502e-10	-1.16361	1.22483e-10	-4.44502e-10	-1.218
101775502	chr14:101775502:G:A	1.36669e-20	-2.2431	-4.62281e-10	4.43416e-11	-2.23405	-4.62281e-10
101775735	chr14:101775735:A:G	9.23452e-21	-1.71663	-0.918492	2.739e-11	-1.77633	-0.939471
101776225	chr14:101776225:C:T	3.6225e-20	-1.26832	-4.62281e-10	1.02952e-10	-1.39171	-4.62281e-10
101776367	chr14:101776367:A:G	9.09656e-21	-1.84911	-0.801066	2.7138e-11	-1.89443	-0.830615
101776708	chr14:101776708:C:T	3.02482e-20	-4.44502e-10	-1.44864	9.55027e-11	-4.44502e-10	-1.46682
101776843	chr14:101776843:G:A	3.624e-20	-4.44502e-10	-1.26791	1.18379e-10	-4.44502e-10	-1.25209
101776872	chr14:101776872:C:T	2.95086e-20	-4.44502e-10	-1.47339	9.43163e-11	-4.44502e-10	-1.47932
101777310	chr14:101777310:A:G	5.47053e-20	-4.44502e-10	-0.856115	1.70539e-10	-4.44502e-10	-0.887012
101777381	chr14:101777381:G:A	7.14104e-20	-4.44502e-10	-0.589632	2.16731e-10	-4.44502e-10	-0.647322
101777885	chr14:101777885:G:A	2.95688e-20	-4.44502e-10	-1.47135	9.7152e-11	-4.44502e-10	-1.4497
101777887	chr14:101777887:C:T	4.17232e-20	-4.44502e-10	-1.12702	1.26793e-10	-4.44502e-10	-1.18342
101778139	chr14:101778139:G:A	1.44685e-20	-2.1861	-4.62281e-10	4.53698e-11	-2.21113	-4.62281e-10
101778751	chr14:101778751:G:A	8.76838e-21	-1.6821	-1.00482	2.59534e-11	-1.74376	-1.02591
101780100	chr14:101780100:C:T	4.4138e-20	-4.44502e-10	-1.07075	1.34398e-10	-4.44502e-10	-1.12517
101781060	chr14:101781060:T:C	8.56984e-21	-2.12508	-0.58475	2.80913e-11	-2.19529	-0.495229
101781802	chr14:101781802:C:G	6.88733e-21	-1.61179	-1.31661	2.564e-11	-1.42378	-1.35805
101781903	chr14:101781903:T:C	6.56767e-20	-4.44502e-10	-0.673331	2.31352e-10	-4.44502e-10	-0.582035
101783926	chr14:101783926:C:T	4.54787e-20	-4.44502e-10	-1.04083	1.3755e-10	-4.44502e-10	-1.10199
101785202	chr14:101785202:T:C	1.62786e-20	-2.06822	-4.62281e-10	4.63397e-11	-2.18998	-4.62281e-10
101785418	chr14:101785418:A:G	3.15479e-20	-4.44502e-10	-1.40657	9.99815e-11	-4.44502e-10	-1.42099
101785993	chr14:101785993:T:C	8.65585e-21	-2.12888	-0.570963	2.84061e-11	-2.2011	-0.478276
101786910	chr14:101786910:A:G	1.79486e-20	-1.97056	-4.62281e-10	6.33352e-11	-1.87754	-4.62281e-10
101787241	chr14:101787241:T:G	2.95254e-20	-4.44502e-10	-1.47282	9.62421e-11	-4.44502e-10	-1.45911
101787253	chr14:101787253:G:A	4.36605e-19	-4.44502e-10	1.22095	1.29168e-09	-4.44502e-10	1.13772
101787586	chr14:101787586:AC:A	9.90014e-21	-1.67828	-0.887241	3.3891e-11	-1.50557	-0.997257
101787590	chr14:101787590:C:T	4.46473e-20	-4.44502e-10	-1.05928	1.57769e-10	-4.44502e-10	-0.964843
101787594	chr14:101787594:T:C	8.49594e-21	-1.79804	-0.920443	3.33811e-11	-1.58682	-0.931163
101787600	chr14:101787600:A:G	3.8508e-21	-2.21209	-1.29771	1.23865e-11	-2.18094	-1.32843
101787847	chr14:101787847:G:A	1.21503e-19	-4.44502e-10	-0.0581356	3.53529e-10	-4.44502e-10	-0.158011
101788672	chr14:101788672:T:C	2.97181e-20	-4.44502e-10	-1.46632	9.66636e-11	-4.44502e-10	-1.45474
101789130	chr14:101789130:G:A	3.66165e-20	-4.44502e-10	-1.25758	1.13987e-10	-4.44502e-10	-1.28989
101789491	chr14:101789491:C:T	1.12138e-20	-1.38289	-1.05804	4.55734e-11	-1.21066	-0.995994
101789505	chr14:101789505:G:A	9.22057e-21	-2.1102	-0.526439	3.00696e-11	-2.19003	-0.432433
101789564	chr14:101789564:G:A	3.68391e-20	-4.44502e-10	-1.25152	1.3425e-10	-4.44502e-10	-1.12627
101789684	chr14:101789684:T:C	4.38014e-20	-4.44502e-10	-1.07841	1.46634e-10	-4.44502e-10	-1.03803
101789725	chr14:101789725:G:C	4.50461e-20	-0.685084	-0.365305	1.65875e-10	-0.549177	-0.365563
101789728	chr14:101789728:C:T	1.81108e-20	-1.16725	-0.794316	1.15917e-10	-0.472158	-0.800948
101790856	chr14:101790856:G:A	2.95978e-20	-4.44502e-10	-1.47037	9.60033e-11	-4.44502e-10	-1.46159
101790951	chr14:101790951:T:A	3.36461e-20	-4.44502e-10	-1.34218	1.04158e-10	-4.44502e-10	-1.38007
101790953	chr14:101790953:G:A	4.08466e-20	-4.44502e-10	-1.14825	1.24177e-10	-4.44502e-10	-1.20427
101790962	chr14:101790962:C:T	1.70618e-20	-1.22609	-0.795143	1.0769e-10	-0.544946	-0.801779
101791007	chr14:101791007:G:A	3.89352e-20	-4.44502e-10	-1.19618	1.1897e-10	-4.44502e-10	-1.2471
101791262	chr14:101791262:T:G	2.19953e-20	-1.76725	-4.62281e-10	5.55578e-11	-2.00855	-4.62281e-10
101791438	chr14:101791438:A:T	1.4797e-20	-2.16365	-4.62281e-10	5.16723e-11	-2.08106	-4.62281e-10
101791447	chr14:101791447:A:G	1.30941e-19	0.0166724	-4.62281e-10	1.88302e-10	-0.787928	-4.62281e-10
101792188	chr14:101792188:T:C	3.18807e-20	-4.44502e-10	-1.39607	1.01878e-10	-4.44502e-10	-1.4022
101792325	chr14:101792325:G:A	1.28774e-20	-1.16959	-1.133	5.02965e-11	-0.990213	-1.11783
101793022	chr14:101793022:C:T	1.76409e-20	-1.98786	-4.62281e-10	6.36222e-11	-1.87301	-4.62281e-10
101793023	chr14:101793023:G:A	3.47699e-20	-4.44502e-10	-1.30932	1.24629e-10	-4.44502e-10	-1.20064
101793130	chr14:101793130:G:A	9.7958e-21	-2.12568	-0.450445	3.2158e-11	-2.19941	-0.355904
101793423	chr14:101793423:C:G	1.00766e-20	-1.3853	-1.16256	3.87417e-11	-1.22087	-1.14819
101793692	chr14:101793692:A:G	3.18807e-20	-4.44502e-10	-1.39607	1.01878e-10	-4.44502e-10	-1.4022
101794189	chr14:101794189:C:T	2.9674e-20	-4.44502e-10	-1.4678	9.88457e-11	-4.44502e-10	-1.43242
101794324	chr14:101794324:A:T	1.06155e-18	-4.44502e-10	2.10941	3.04698e-09	-4.44502e-10	1.99593
101794986	chr14:101794986:G:A	3.9499e-20	-4.44502e-10	-1.1818	1.20598e-10	-4.44502e-10	-1.23351
101795223	chr14:101795223:A:G	1.32953e-20	-1.49749	-0.773169	7.75886e-11	-0.895037	-0.779519
101795755	chr14:101795755:A:G	2.9618e-20	-4.44502e-10	-1.46969	9.58876e-11	-4.44502e-10	-1.4628
101796305	chr14:101796305:G:A	3.00891e-20	-4.44502e-10	-1.45391	9.81669e-11	-4.44502e-10	-1.43931
101796566	chr14:101796566:T:G	1.11297e-20	-1.29342	-1.15504	4.30014e-11	-1.12575	-1.13899
101796618	chr14:101796618:A:G	1.30527e-18	-4.44502e-10	2.31609	3.75755e-09	-4.44502e-10	2.20555
101796927	chr14:101796927:G:A	1.13782e-20	-1.21685	-1.20952	4.40892e-11	-1.04452	-1.19524
101796976	chr14:101796976:T:C	4.38575e-21	-2.18543	-1.19428	1.55117e-11	-2.09582	-1.18856
101797127	chr14:101797127:A:C	4.46809e-21	-2.21731	-1.1438	1.39581e-11	-2.17652	-1.21339
101797870	chr14:101797870:C:G	5.42297e-19	-4.44502e-10	1.43774	1.6123e-09	-4.44502e-10	1.35944
101797935	chr14:101797935:C:T	3.49154e-20	-4.44502e-10	-1.30515	1.07998e-10	-4.44502e-10	-1.34386
101798288	chr14:101798288:T:A	2.92538e-20	-4.44502e-10	-1.48206	9.44127e-11	-4.44502e-10	-1.4783
101798422	chr14:101798422:G:T	9.45354e-21	-2.13816	-0.47352	3.11334e-11	-2.20733	-0.380363
101798692	chr14:101798692:T:G	1.25577e-20	-1.16526	-1.16248	4.89609e-11	-0.987339	-1.14761
101798898	chr14:101798898:A:G	3.39724e-20	-1.09176	-0.240768	1.1964e-10	-0.938611	-0.302876
101799224	chr14:101799224:C:T	7.99624e-21	-1.37515	-1.40395	3.09426e-11	-1.21592	-1.37792
101799394	chr14:101799394:G:A	6.11813e-20	-4.44502e-10	-0.744233	1.86561e-10	-4.44502e-10	-0.79722
101799719	chr14:101799719:G:A	8.18548e-21	-1.32295	-1.43276	3.16213e-11	-1.16109	-1.41106
101799977	chr14:101799977:T:G	3.57446e-20	-4.44502e-10	-1.28167	1.102e-10	-4.44502e-10	-1.32368
101799996	chr14:101799996:C:T	1.36689e-20	-2.24295	-4.62281e-10	4.57909e-11	-2.20189	-4.62281e-10
101800068	chr14:101800068:G:A	5.82954e-20	-4.44502e-10	-0.792552	1.78087e-10	-4.44502e-10	-0.843705
101800157	chr14:101800157:G:A	8.02927e-21	-1.50427	-1.27071	3.16994e-11	-1.33932	-1.23036
101800270	chr14:101800270:C:T	7.86945e-21	-1.40439	-1.39069	3.05085e-11	-1.24622	-1.36175
101800406	chr14:101800406:T:A	1.05378e-20	-1.3212	-1.1819	4.07059e-11	-1.15236	-1.16724
101800461	chr14:101800461:G:C	3.03806e-20	-4.44502e-10	-1.44427	9.64868e-11	-4.44502e-10	-1.45657
101800790	chr14:101800790:C:T	1.8505e-20	-1.26754	-0.672487	1.15249e-10	-0.597899	-0.68098
101800865	chr14:101800865:T:C	8.05274e-21	-1.48586	-1.2862	3.17372e-11	-1.32058	-1.24791
101801631	chr14:101801631:A:G	3.00456e-20	-4.44502e-10	-1.45536	9.74753e-11	-4.44502e-10	-1.44638
101801911	chr14:101801911:G:A	2.94834e-20	-1.47425	-4.62281e-10	2.33048e-10	-0.57473	-4.62281e-10
101802316	chr14:101802316:G:A	3.74175e-20	-4.44502e-10	-1.23594	1.14809e-10	-4.44502e-10	-1.28271
101802980	chr14:101802980:A:G	1.80944e-20	-1.24912	-0.713347	6.36442e-11	-1.09709	-0.775581
101803009	chr14:101803009:G:A	5.72875e-20	-4.44502e-10	-0.809992	1.7498e-10	-4.44502e-10	-0.861304
101803079	chr14:101803079:T:C	1.01544e-20	-1.23391	-1.30626	3.89703e-11	-1.05922	-1.30396
101803450	chr14:101803450:C:T	7.31246e-21	-1.52231	-1.34619	2.83167e-11	-1.361	-1.32152
101803875	chr14:101803875:G:A	1.09937e-20	-1.27299	-1.18776	4.2984e-11	-1.10029	-1.16486
101805206	chr14:101805206:C:T	8.52123e-21	-1.5048	-1.21071	3.37214e-11	-1.34208	-1.16577
101807950	chr14:101807950:G:A	3.00466e-20	-4.44502e-10	-1.45532	9.8003e-11	-4.44502e-10	-1.44098
101808234	chr14:101808234:A:T	1.67211e-20	-2.0414	-4.62281e-10	7.98078e-11	-1.64636	-4.62281e-10
101808343	chr14:101808343:G:A	3.67558e-20	-4.44502e-10	-1.25378	1.24365e-10	-4.44502e-10	-1.20275
101808405	chr14:101808405:G:A	1.10776e-20	-1.29588	-1.15727	4.27714e-11	-1.12889	-1.14121
101808561	chr14:101808561:T:C	1.00768e-20	-1.41953	-1.12831	3.86174e-11	-1.26026	-1.11201
101808816	chr14:101808816:G:A	3.71013e-20	-4.44502e-10	-1.24442	1.13886e-10	-4.44502e-10	-1.29078
101809219	chr14:101809219:G:A	3.32834e-20	-4.44502e-10	-1.35302	1.17055e-10	-4.44502e-10	-1.26333
101810380	chr14:101810380:T:C	9.2644e-21	-1.48776	-1.14414	3.53868e-11	-1.33074	-1.1289
101810391	chr14:101810391:G:T	7.1356e-21	-1.66392	-1.22906	2.77711e-11	-1.51656	-1.18542
101810822	chr14:101810822:T:C	3.35621e-20	-4.44502e-10	-1.34468	1.18222e-10	-4.44502e-10	-1.25341
101811129	chr14:101811129:A:C	1.89232e-20	-1.91768	-4.62281e-10	6.86275e-11	-1.79728	-4.62281e-10
101811535	chr14:101811535:G:A	3.6295e-20	-4.44502e-10	-1.26639	1.2162e-10	-4.44502e-10	-1.22507
101811872	chr14:101811872:A:T	1.74867e-20	-1.61683	-0.379802	6.78072e-11	-1.36767	-0.441641
101811962	chr14:101811962:C:T	2.97003e-20	-4.44502e-10	-1.46692	9.65862e-11	-4.44502e-10	-1.45554
101813506	chr14:101813506:C:T	3.32229e-20	-4.44502e-10	-1.35484	1.16769e-10	-4.44502e-10	-1.26578
101813578	chr14:101813578:C:T	3.66871e-20	-4.44502e-10	-1.25565	1.23073e-10	-4.44502e-10	-1.2132
101814112	chr14:101814112:A:G	3.83869e-20	-4.44502e-10	-1.21036	1.17521e-10	-4.44502e-10	-1.25936
101814315	chr14:101814315:C:A	3.47898e-20	-4.44502e-10	-1.30875	1.15263e-10	-4.44502e-10	-1.27876
101814392	chr14:101814392:G:A	1.7734e-20	-1.98259	-4.62281e-10	6.23107e-11	-1.89384	-4.62281e-10
101814678	chr14:101814678:G:A	3.93783e-20	-4.44502e-10	-1.18486	1.43786e-10	-4.44502e-10	-1.05765
101814778	chr14:101814778:T:A	3.45397e-20	-4.44502e-10	-1.31597	1.14374e-10	-4.44502e-10	-1.2865
101814788	chr14:101814788:T:C	2.92968e-20	-4.44502e-10	-1.4806	9.39172e-11	-4.44502e-10	-1.48356
101815126	chr14:101815126:C:T	1.53236e-20	-1.43953	-0.689151	6.44665e-11	-1.27497	-0.584857
101815149	chr14:101815149:C:T	7.70953e-21	-2.17835	-0.637267	2.55778e-11	-2.22839	-0.555863
101815273	chr14:101815273:A:C	2.97809e-20	-4.44502e-10	-1.46421	9.74104e-11	-4.44502e-10	-1.44704
101815461	chr14:101815461:T:C	3.10915e-20	-4.44502e-10	-1.42114	1.01823e-10	-4.44502e-10	-1.40274
101815741	chr14:101815741:C:T	2.59682e-20	-1.6012	-4.62281e-10	5.68733e-11	-1.98515	-4.62281e-10
101815794	chr14:101815794:C:T	1.51186e-20	-2.14215	-4.62281e-10	4.68803e-11	-2.17838	-4.62281e-10
101816140	chr14:101816140:T:C	4.65853e-20	-4.44502e-10	-1.01679	1.75967e-10	-4.44502e-10	-0.855678
101816299	chr14:101816299:G:A	3.52821e-21	-2.16419	-1.4331	1.11893e-11	-2.20271	-1.40831
101816508	chr14:101816508:C:A	4.78546e-20	-4.44502e-10	-0.989907	1.47019e-10	-4.44502e-10	-1.03542
101817208	chr14:101817208:G:A	6.53967e-20	-4.44502e-10	-0.677602	1.94225e-10	-4.44502e-10	-0.756958
101817305	chr14:101817305:A:G	4.98636e-20	-4.44502e-10	-0.948784	1.90741e-10	-4.44502e-10	-0.775062
101817521	chr14:101817521:C:T	6.12231e-21	-2.22954	-0.816592	1.86298e-11	-2.24309	-0.858126
101818115	chr14:101818115:C:T	3.38225e-20	-4.44502e-10	-1.33695	1.1885e-10	-4.44502e-10	-1.24812
101818156	chr14:101818156:C:T	4.60096e-20	-4.44502e-10	-1.02923	1.38761e-10	-4.44502e-10	-1.09322
101818742	chr14:101818742:T:C	9.22748e-20	-1.87506	1.54176	3.10807e-10	-1.79428	1.50748
101818942	chr14:101818942:A:C	1.02899e-19	-0.208395	-0.0159328	6.12158e-10	0.308819	0.0821952
101819008	chr14:101819008:A:G	4.00594e-20	-4.44502e-10	-1.16771	1.36085e-10	-4.44502e-10	-1.1127
101819209	chr14:101819209:TC:T	2.96446e-20	-4.44502e-10	-1.4688	9.47882e-11	-4.44502e-10	-1.47433
101819470	chr14:101819470:A:G	2.92439e-20	-4.44502e-10	-1.4824	9.43523e-11	-4.44502e-10	-1.47894
101819963	chr14:101819963:G:A	1.01356e-19	-1.51845	1.27902	3.16395e-10	-1.51171	1.24273
101820391	chr14:101820391:G:A	4.49817e-20	-4.44502e-10	-1.05182	1.40179e-10	-4.44502e-10	-1.08306
101820420	chr14:101820420:C:T	2.97947e-20	-4.44502e-10	-1.46374	9.67354e-11	-4.44502e-10	-1.454
101820679	chr14:101820679:A:G	1.41943e-19	-1.76837	1.86572	5.73205e-10	-1.64031	1.96557
101820695	chr14:101820695:T:C	6.57605e-21	-2.2003	-0.774342	1.95285e-11	-2.23759	-0.816515
101820725	chr14:101820725:C:G	9.36283e-20	-1.73092	1.41218	3.79645e-10	-1.60042	1.51368
101820912	chr14:101820912:A:G	4.69344e-20	-4.44502e-10	-1.00932	1.45922e-10	-4.44502e-10	-1.04291
101821135	chr14:101821135:G:A	3.29767e-20	-4.44502e-10	-1.36227	1.09309e-10	-4.44502e-10	-1.3318
101821231	chr14:101821231:T:G	1.74881e-20	-1.56691	-0.429643	5.36197e-11	-1.56144	-0.482622
101821526	chr14:101821526:A:G	2.96796e-20	-4.44502e-10	-1.46762	9.4821e-11	-4.44502e-10	-1.47399
101821648	chr14:101821648:G:A	1.49141e-20	-2.15577	-4.62281e-10	4.50744e-11	-2.21766	-4.62281e-10
101821806	chr14:101821806:G:A	2.26165e-20	-0.321841	-1.41755	1.05375e-10	0.0589489	-1.4274
101821876	chr14:101821876:C:T	1.48417e-20	-2.16063	-4.62281e-10	4.51101e-11	-2.21687	-4.62281e-10
101822000	chr14:101822000:A:G	8.74122e-21	-1.2058	-1.48422	3.6772e-11	-0.937112	-1.48413
101822326	chr14:101822326:A:G	2.52934e-19	-1.96706	2.64212	7.58638e-10	-1.91203	2.51757
101822766	chr14:101822766:C:CTTATGCGT	3.31982e-20	-4.44502e-10	-1.35558	1.04872e-10	-4.44502e-10	-1.37324
101822997	chr14:101822997:C:T	7.96412e-21	-2.15739	-0.625742	2.66879e-11	-2.09969	-0.642079
101823376	chr14:101823376:T:C	3.04331e-20	-4.44502e-10	-1.44254	9.86022e-11	-4.44502e-10	-1.43488
101824005	chr14:101824005:T:C	1.16423e-19	-4.44502e-10	-0.100845	3.38682e-10	-4.44502e-10	-0.200914
101824693	chr14:101824693:C:T	7.54553e-20	-4.44502e-10	-0.534534	2.36916e-10	-4.44502e-10	-0.558269
101824851	chr14:101824851:A:C	2.92743e-20	-4.44502e-10	-1.48136	9.40856e-11	-4.44502e-10	-1.48177
101824988	chr14:101824988:G:C	3.07881e-20	-4.44502e-10	-1.43095	9.98392e-11	-4.44502e-10	-1.42242
101825158	chr14:101825158:A:G	4.92116e-20	-4.44502e-10	-0.961946	1.74223e-10	-4.44502e-10	-0.865641
101825258	chr14:101825258:T:G	2.02764e-20	-1.99329	0.144675	6.87426e-11	-1.91421	0.118605
101825268	chr14:101825268:T:C	3.01547e-20	-4.44502e-10	-1.45173	9.74846e-11	-4.44502e-10	-1.44628
101825785	chr14:101825785:G:A	7.67117e-20	-0.581774	0.0637541	3.8487e-10	-0.104432	0.0313607
101826080	chr14:101826080:T:C	1.54099e-20	-2.12306	-4.62281e-10	4.63347e-11	-2.19009	-4.62281e-10
101826183	chr14:101826183:GTC:G	7.8246e-20	-0.612039	0.113822	3.91321e-10	-0.138533	0.0820846
101827924	chr14:101827924:C:CT	3.00856e-20	-4.44502e-10	-1.45403	9.76323e-11	-4.44502e-10	-1.44477
101828160	chr14:101828160:T:G	4.05812e-20	-4.44502e-10	-1.15477	1.34845e-10	-4.44502e-10	-1.12185
101828247	chr14:101828247:G:T	2.96441e-20	-4.44502e-10	-1.46881	9.46096e-11	-4.44502e-10	-1.47622
101828268	chr14:101828268:C:T	3.99311e-20	-0.432013	-0.738906	1.8718e-10	0.0155065	-0.809411
101828347	chr14:101828347:A:T	3.00827e-20	-4.44502e-10	-1.45412	9.80034e-11	-4.44502e-10	-1.44097
101828747	chr14:101828747:G:A	2.91953e-20	-4.44502e-10	-1.48407	9.39376e-11	-4.44502e-10	-1.48335
101828809	chr14:101828809:C:G	4.30238e-20	-2.11416	1.01784	1.37496e-10	-2.03432	0.931934
101828877	chr14:101828877:T:C	1.88806e-20	-1.96911	0.0491686	6.41543e-11	-1.87787	0.0131824
101829006	chr14:101829006:A:G	3.14048e-20	-1.98481	0.573697	1.07967e-10	-1.89032	0.546172
101829258	chr14:101829258:A:G	3.71709e-20	-4.44502e-10	-1.24255	1.21353e-10	-4.44502e-10	-1.22727
101829609	chr14:101829609:G:A	3.9077e-20	-4.44502e-10	-1.19254	1.26909e-10	-4.44502e-10	-1.18251
101829681	chr14:101829681:G:A	1.7286e-20	-1.95996	-0.0482152	5.88334e-11	-1.86689	-0.084376
101829701	chr14:101829701:T:C	5.92192e-21	-1.59605	-1.48336	2.07734e-11	-1.50965	-1.48265
101829993	chr14:101829993:C:T	8.57706e-20	-4.44502e-10	-0.406398	2.51905e-10	-4.44502e-10	-0.496924
101830046	chr14:101830046:C:T	3.06489e-20	-4.44502e-10	-1.43548	9.97085e-11	-4.44502e-10	-1.42373
101830082	chr14:101830082:A:G	8.15672e-20	-4.44502e-10	-0.456647	2.46465e-10	-4.44502e-10	-0.518755
101830147	chr14:101830147:A:G	4.22978e-20	-0.503572	-0.609768	2.16228e-10	-0.0667244	-0.582917
101830195	chr14:101830195:G:T	4.5817e-20	-4.44502e-10	-1.03342	1.42788e-10	-4.44502e-10	-1.06461
101830241	chr14:101830241:C:T	2.51419e-20	-0.805768	-0.82777	1.25646e-10	-0.350938	-0.84157
101830403	chr14:101830403:G:A	1.1265e-20	-2.1211	-0.315275	3.86599e-11	-2.04342	-0.327756
101831421	chr14:101831421:T:C	2.19932e-20	-2.00826	0.240922	7.42557e-11	-1.92181	0.203351
101831865	chr14:101831865:T:C	4.35686e-20	-4.44502e-10	-1.08374	1.33145e-10	-4.44502e-10	-1.13454
101832407	chr14:101832407:T:C	2.96132e-20	-4.44502e-10	-1.46986	9.45268e-11	-4.44502e-10	-1.47709
101832410	chr14:101832410:T:C	3.15853e-20	-4.44502e-10	-1.40538	1.00283e-10	-4.44502e-10	-1.41798
101832550	chr14:101832550:G:A	6.89492e-21	-1.54026	-1.38703	2.40411e-11	-1.46058	-1.38564
101832704	chr14:101832704:G:T	5.03579e-20	-4.44502e-10	-0.938919	1.86489e-10	-4.44502e-10	-0.797603
101832745	chr14:101832745:G:A	3.91369e-20	-4.44502e-10	-1.19101	1.24988e-10	-4.44502e-10	-1.19776
101832825	chr14:101832825:C:T	8.50214e-20	-4.44502e-10	-0.415172	3.26972e-10	-4.44502e-10	-0.236104
101832845	chr14:101832845:T:C	2.56986e-20	-2.00481	0.393176	8.6081e-11	-1.91674	0.346054
101832996	chr14:101832996:A:G	2.67639e-20	-2.004	0.432978	8.9502e-11	-1.91678	0.385067
101833083	chr14:101833083:T:C	5.30404e-21	-1.75749	-1.43211	1.80195e-11	-1.69199	-1.44254
101833117	chr14:101833117:G:A	3.07726e-20	-4.44502e-10	-1.43145	1.00593e-10	-4.44502e-10	-1.4149
101833432	chr14:101833432:GT:G	5.96164e-20	-4.44502e-10	-0.770144	2.22861e-10	-4.44502e-10	-0.61943
101833897	chr14:101833897:G:T	3.65463e-20	-4.44502e-10	-1.25949	1.17134e-10	-4.44502e-10	-1.26266
101833951	chr14:101833951:G:A	4.62735e-20	-4.44502e-10	-1.0235	1.50629e-10	-4.44502e-10	-1.01116
101833970	chr14:101833970:G:A	3.48593e-20	-4.44502e-10	-1.30675	1.19228e-10	-4.44502e-10	-1.24494
101834021	chr14:101834021:T:C	4.33781e-20	-4.44502e-10	-1.08812	1.44258e-10	-4.44502e-10	-1.05438
101834189	chr14:101834189:C:T	7.13382e-21	-1.64621	-1.24702	2.51917e-11	-1.56926	-1.2302
101834740	chr14:101834740:G:A	8.45352e-20	-4.44502e-10	-0.420907	2.48373e-10	-4.44502e-10	-0.511046
101835092	chr14:101835092:C:T	9.99796e-21	-1.15463	-1.40106	3.51325e-11	-1.10675	-1.3601
101835326	chr14:101835326:C:T	5.66755e-20	-4.44502e-10	-0.820732	2.11598e-10	-4.44502e-10	-0.67129
101835426	chr14:101835426:A:G	7.92286e-21	-1.64872	-1.13961	2.80766e-11	-1.57098	-1.12006
101835499	chr14:101835499:C:T	9.59001e-20	-0.780244	0.485477	4.31052e-10	-0.364111	0.404362
101835562	chr14:101835562:A:G	3.43433e-20	-4.44502e-10	-1.32167	1.14487e-10	-4.44502e-10	-1.28551
101835706	chr14:101835706:C:G	4.33672e-20	-4.44502e-10	-1.08837	1.44214e-10	-4.44502e-10	-1.05468
101835752	chr14:101835752:G:GCCGTCC	4.58551e-20	-4.44502e-10	-1.03259	1.41009e-10	-4.44502e-10	-1.07715
101835755	chr14:101835755:G:A	7.78881e-20	-4.44502e-10	-0.502802	2.45363e-10	-4.44502e-10	-0.523238
101835965	chr14:101835965:C:T	5.76522e-20	-0.862266	0.0586186	2.66361e-10	-0.451219	0.0100941
101836035	chr14:101836035:A:G	1.04482e-19	-0.758551	0.549487	4.65121e-10	-0.345203	0.461524
101836297	chr14:101836297:G:A	5.41549e-20	-4.44502e-10	-0.866227	2.08043e-10	-4.44502e-10	-0.68823
101836570	chr14:101836570:T:C	2.04902e-20	-2.1037	0.26557	6.56504e-11	-2.04655	0.204921
101836813	chr14:101836813:C:T	3.11823e-20	-4.44502e-10	-1.41822	9.83111e-11	-4.44502e-10	-1.43784
101836955	chr14:101836955:G:A	2.63935e-20	-1.58496	-4.62281e-10	6.46817e-11	-1.8565	-4.62281e-10
101837300	chr14:101837300:C:T	3.04552e-19	-0.19269	1.05346	1.39559e-09	0.232467	0.982631
101837335	chr14:101837335:T:C	2.1635e-20	-2.09262	0.308862	6.94096e-11	-2.03298	0.247023
101837367	chr14:101837367:C:G	2.06192e-20	-2.08612	0.254269	6.63346e-11	-2.02532	0.194052
101837427	chr14:101837427:G:A	1.36641e-20	-2.2433	-4.62281e-10	4.47915e-11	-2.22396	-4.62281e-10
101837443	chr14:101837443:G:A	5.12115e-20	-0.912122	-0.00998863	2.35295e-10	-0.508776	-0.0563609
101837516	chr14:101837516:T:C	2.93523e-20	-4.44502e-10	-1.4787	9.41489e-11	-4.44502e-10	-1.4811
101837933	chr14:101837933:A:G	3.20598e-20	-4.44502e-10	-1.39047	1.01626e-10	-4.44502e-10	-1.40468
101837964	chr14:101837964:T:C	3.49453e-20	-4.44502e-10	-1.30429	1.07902e-10	-4.44502e-10	-1.34475
101838055	chr14:101838055:T:C	1.92525e-20	-2.09186	0.191423	6.20306e-11	-2.03224	0.133894
101838212	chr14:101838212:C:T	3.20827e-20	-4.44502e-10	-1.38976	1.01695e-10	-4.44502e-10	-1.404
101838272	chr14:101838272:G:T	1.94916e-19	-0.170694	0.585188	9.49183e-10	0.310604	0.519021
101838294	chr14:101838294:A:C	5.46076e-21	-1.67623	-1.48425	1.89663e-11	-1.60046	-1.48285
101838543	chr14:101838543:G:A	8.11576e-21	-1.43854	-1.32573	2.98677e-11	-1.35365	-1.27555
101838586	chr14:101838586:T:C	1.78555e-20	-2.10564	0.129882	5.91139e-11	-2.04019	0.0936824
101838819	chr14:101838819:G:A	4.06482e-20	-4.44502e-10	-1.15312	1.25315e-10	-4.44502e-10	-1.19514
101839176	chr14:101839176:T:C	4.91345e-20	-4.44502e-10	-0.963512	1.69086e-10	-4.44502e-10	-0.895569
101839505	chr14:101839505:C:G	9.4454e-20	-4.44502e-10	-0.309962	3.24181e-10	-4.44502e-10	-0.244674
101839725	chr14:101839725:C:G	4.82056e-21	-2.01356	-1.27162	1.65323e-11	-1.92893	-1.29172
101839744	chr14:101839744:A:C	1.7303e-20	-2.00719	-4.62281e-10	5.42819e-11	-2.03179	-4.62281e-10
101840144	chr14:101840144:C:T	3.04419e-20	-4.44502e-10	-1.44225	9.82396e-11	-4.44502e-10	-1.43857
101840384	chr14:101840384:GCAGC:G	6.82045e-21	-1.53314	-1.40501	2.37778e-11	-1.44433	-1.4129
101840682	chr14:101840682:G:C	3.77144e-20	-4.44502e-10	-1.22803	1.25775e-10	-4.44502e-10	-1.19148
101840731	chr14:101840731:A:G	7.44226e-21	-1.761	-1.0899	2.40422e-11	-1.69285	-1.15331
101841007	chr14:101841007:C:G	7.04392e-21	-1.49938	-1.40653	2.4702e-11	-1.41202	-1.40707
101841043	chr14:101841043:T:C	8.19473e-21	-2.13543	-0.619158	2.40053e-11	-2.08834	-0.759362
101841194	chr14:101841194:C:T	5.12592e-21	-1.87624	-1.34753	1.82568e-11	-1.79413	-1.32731
101841511	chr14:101841511:C:T	1.44153e-19	-4.44502e-10	0.112802	4.42031e-10	-4.44502e-10	0.0654023
101841522	chr14:101841522:G:A	1.28476e-19	-4.44502e-10	-0.00233644	4.77244e-10	-4.44502e-10	0.142051
101841810	chr14:101841810:C:A	7.06716e-21	-1.66565	-1.23697	2.50599e-11	-1.59005	-1.21466
101841910	chr14:101841910:A:G	2.95344e-20	-4.44502e-10	-1.47252	9.46229e-11	-4.44502e-10	-1.47608
101842375	chr14:101842375:C:T	4.59897e-20	-4.44502e-10	-1.02966	1.43789e-10	-4.44502e-10	-1.05763
101842863	chr14:101842863:A:G	1.49397e-19	-4.44502e-10	0.148535	5.49907e-10	-4.44502e-10	0.283773
101843313	chr14:101843313:C:T	2.94628e-20	-4.44502e-10	-1.47495	9.45794e-11	-4.44502e-10	-1.47654
101844081	chr14:101844081:C:G	3.74595e-20	-4.44502e-10	-1.23481	1.14564e-10	-4.44502e-10	-1.28484
101844099	chr14:101844099:A:G	2.56431e-19	-4.44502e-10	0.688784	8.13465e-10	-4.44502e-10	0.675326
101844288	chr14:101844288:G:T	3.66422e-20	-4.44502e-10	-1.25687	1.21486e-10	-4.44502e-10	-1.22618
101844352	chr14:101844352:A:G	6.95299e-20	-4.44502e-10	-0.616317	2.41416e-10	-4.44502e-10	-0.539456
101844354	chr14:101844354:G:A	3.45018e-20	-4.44502e-10	-1.31706	1.0658e-10	-4.44502e-10	-1.35708
101844659	chr14:101844659:G:A	5.95575e-20	-4.44502e-10	-0.771132	2.08415e-10	-4.44502e-10	-0.686447
101844666	chr14:101844666:G:A	3.12259e-21	-2.23521	-1.4842	1.0172e-11	-2.22638	-1.47996
101844757	chr14:101844757:A:G	3.86479e-20	-4.44502e-10	-1.20358	1.26297e-10	-4.44502e-10	-1.18734
101845043	chr14:101845043:G:A	1.2553e-20	-2.07699	-0.251128	2.79252e-11	-2.12002	-0.576424
101845179	chr14:101845179:C:T	1.19247e-19	-4.44502e-10	-0.0768805	3.38217e-10	-4.44502e-10	-0.20229
101846094	chr14:101846094:C:T	3.85167e-20	-4.44502e-10	-1.20698	1.1976e-10	-4.44502e-10	-1.24048
101846261	chr14:101846261:G:A	2.91967e-20	-4.44502e-10	-1.48402	9.47606e-11	-4.44502e-10	-1.47462
101846416	chr14:101846416:G:A	1.48251e-20	-2.16175	-4.62281e-10	4.40272e-11	-2.24117	-4.62281e-10
101846995	chr14:101846995:A:C	8.57026e-20	-4.44502e-10	-0.407191	2.53488e-10	-4.44502e-10	-0.490661
101847217	chr14:101847217:G:GA	2.92274e-20	-4.44502e-10	-1.48297	9.3913e-11	-4.44502e-10	-1.48361
101847732	chr14:101847732:A:G	1.26471e-20	-0.88173	-1.43892	8.14978e-11	-0.211238	-1.41416
101847900	chr14:101847900:A:C	5.47329e-20	-4.44502e-10	-0.855609	1.90225e-10	-4.44502e-10	-0.77777
101847918	chr14:101847918:T:C	6.65812e-20	-0.217306	-0.442346	4.52722e-10	0.449357	-0.360057
101847963	chr14:101847963:G:A	1.85836e-20	-0.558398	-1.3774	9.12385e-11	-0.165561	-1.34694
101848011	chr14:101848011:A:G	2.13435e-20	-0.848237	-0.949092	2.01565e-10	0.116251	-0.836114
101848023	chr14:101848023:C:G	1.33152e-20	-0.791888	-1.47728	6.06361e-11	-0.448688	-1.4724
101848046	chr14:101848046:T:C	3.41131e-20	-0.44006	-0.888333	3.2267e-10	0.576882	-0.826229
101848658	chr14:101848658:C:T	3.39996e-20	-4.44502e-10	-1.33172	1.15515e-10	-4.44502e-10	-1.27658
101848689	chr14:101848689:A:G	6.12318e-20	0.043916	-0.787324	7.08183e-10	1.25936	-0.722635
101848720	chr14:101848720:G:A	1.37268e-20	-2.23873	-4.62281e-10	4.60431e-11	-2.1964	-4.62281e-10
101848834	chr14:101848834:A:G	3.0794e-20	0.0447283	-1.47548	1.15157e-10	0.186716	-1.4664
101849122	chr14:101849122:C:T	2.87822e-20	-0.593597	-0.904719	2.68111e-10	0.370367	-0.804943
101849860	chr14:101849860:A:G	5.43762e-20	-0.244123	-0.618026	6.12559e-10	0.884735	-0.493066
101850006	chr14:101850006:C:G	5.19128e-20	-0.214492	-0.694017	5.81517e-10	0.913329	-0.573666
101850057	chr14:101850057:G:A	5.64991e-20	-0.113232	-0.710618	6.45971e-10	1.03831	-0.593535
101850136	chr14:101850136:GC:G	4.5982e-20	0.343958	-1.37378	4.16276e-10	1.37128	-1.36591
101850308	chr14:101850308:C:T	3.46862e-20	-4.44502e-10	-1.31173	1.18159e-10	-4.44502e-10	-1.25394
101850915	chr14:101850915:G:A	1.87071e-20	-0.519083	-1.41009	8.73678e-11	-0.16252	-1.39333
101851012	chr14:101851012:G:A	5.30412e-20	-0.208842	-0.678163	5.92313e-10	0.91497	-0.556912
101851212	chr14:101851212:A:G	5.30428e-20	-0.254332	-0.632644	5.9571e-10	0.872484	-0.508707
101851487	chr14:101851487:C:T	8.27959e-21	-1.30492	-1.43936	2.77655e-11	-1.25016	-1.45202
101851514	chr14:101851514:G:A	4.8909e-20	-0.217426	-0.750687	5.42038e-10	0.904054	-0.634695
101851820	chr14:101851820:T:C	4.92212e-20	-4.44502e-10	-0.96175	1.56091e-10	-4.44502e-10	-0.975538
101851823	chr14:101851823:A:G	2.93632e-20	-4.44502e-10	-1.47833	9.43115e-11	-4.44502e-10	-1.47937
101851884	chr14:101851884:C:T	7.97603e-21	-1.3418	-1.43984	2.68376e-11	-1.28225	-1.45392
101851994	chr14:101851994:T:C	5.21812e-19	1.24111	0.158122	1.50352e-09	1.222	0.0675927
101852006	chr14:101852006:C:T	6.41278e-21	-2.22975	-0.770028	2.21716e-11	-2.24158	-0.685582
101852091	chr14:101852091:A:G	2.21442e-20	-0.3941	-1.3664	1.07642e-10	-0.0189142	-1.32825
101852720	chr14:101852720:T:C	9.13195e-19	2.09908	-0.140206	6.91927e-09	2.90404	-0.0879521
101853157	chr14:101853157:A:G	4.0362e-21	-2.23452	-1.22825	1.31845e-11	-2.18496	-1.26198
101853339	chr14:101853339:G:A	3.19967e-21	-2.24071	-1.45431	1.07887e-11	-2.20556	-1.44191
101853521	chr14:101853521:A:C	8.01151e-20	-4.44502e-10	-0.47461	2.8796e-10	-4.44502e-10	-0.363155
101853566	chr14:101853566:G:A	6.89409e-21	-1.4709	-1.45651	4.16841e-11	-0.852122	-1.44374
101854873	chr14:101854873:T:C	5.69187e-20	-4.44502e-10	-0.81645	1.73308e-10	-4.44502e-10	-0.870907
101854996	chr14:101854996:C:T	1.36971e-20	-2.24089	-4.62281e-10	4.58193e-11	-2.20127	-4.62281e-10
101855102	chr14:101855102:A:G	1.31763e-18	2.37046	-0.044945	1.05571e-08	3.22832	0.0102549
101855486	chr14:101855486:T:C	3.86427e-21	-2.06268	-1.44362	1.91408e-11	-1.67702	-1.39714
101855861	chr14:101855861:T:C	4.13629e-21	-2.21115	-1.22712	1.36281e-11	-2.13347	-1.28038
101855943	chr14:101855943:A:G	4.57714e-19	-4.44502e-10	1.26817	1.44146e-09	-4.44502e-10	1.24743
101855967	chr14:101855967:C:T	3.45004e-20	-1.3171	-4.62281e-10	1.1054e-10	-1.32059	-4.62281e-10
101856659	chr14:101856659:C:G	3.5912e-20	0.201775	-1.47878	1.92934e-10	0.719651	-1.48328
101856756	chr14:101856756:T:C	3.45082e-21	-2.217	-1.40246	1.15654e-11	-2.14667	-1.43129
101856931	chr14:101856931:A:G	5.85294e-21	-1.92594	-1.16519	1.79061e-11	-1.96863	-1.17221
101857339	chr14:101857339:T:A	3.91679e-20	0.276048	-1.46627	2.11975e-10	0.783448	-1.45295
101857552	chr14:101857552:CAGTT:C	3.57365e-21	-2.22228	-1.36221	1.22303e-11	-2.15388	-1.36819
101857928	chr14:101857928:T:C	2.12036e-20	-1.64687	-0.157035	6.16752e-11	-1.75792	-0.146175
101858159	chr14:101858159:A:G	1.05169e-20	-2.05211	-0.452981	4.27164e-11	-1.68016	-0.591229
101858838	chr14:101858838:G:A	4.03897e-21	-2.16481	-1.29727	1.18992e-11	-2.19329	-1.35622
101858850	chr14:101858850:A:T	4.02381e-21	-2.0467	-1.41915	1.32758e-11	-2.09272	-1.34732
101859400	chr14:101859400:T:C	3.64915e-21	-2.12482	-1.43876	1.1037e-11	-2.15672	-1.468
101859541	chr14:101859541:G:A	1.37047e-20	-2.24033	-4.62281e-10	4.60509e-11	-2.19623	-4.62281e-10
101859560	chr14:101859560:T:A	3.86817e-20	-1.20271	-4.62281e-10	2.01113e-10	-0.722112	-4.62281e-10
101859599	chr14:101859599:A:G	3.28957e-20	-1.36473	-4.62281e-10	9.17475e-11	-1.50694	-4.62281e-10
101859682	chr14:101859682:A:G	8.79445e-21	-2.09103	-0.592926	3.68525e-11	-1.79908	-0.619972
101859750	chr14:101859750:G:A	1.53588e-20	-2.12639	-4.62281e-10	4.55914e-11	-2.20626	-4.62281e-10
101860103	chr14:101860103:T:C	4.67201e-20	-4.44502e-10	-1.0139	1.42605e-10	-4.44502e-10	-1.0659
101860317	chr14:101860317:C:T	2.34766e-20	-1.70207	-4.62281e-10	1.00789e-10	-1.41295	-4.62281e-10
101860454	chr14:101860454:A:G	2.06426e-20	-1.70151	-0.129205	1.15766e-10	-1.40084	0.126433
101860586	chr14:101860586:A:C	3.52992e-20	-4.44502e-10	-1.29421	1.19156e-10	-4.44502e-10	-1.24555
101860763	chr14:101860763:C:T	4.88277e-20	-4.44502e-10	-0.969777	1.78497e-10	-4.44502e-10	-0.841403
101861004	chr14:101861004:G:A	2.9738e-20	-4.44502e-10	-1.46565	9.48901e-11	-4.44502e-10	-1.47326
101861074	chr14:101861074:CCTT:C	2.92253e-20	-4.44502e-10	-1.48304	9.39644e-11	-4.44502e-10	-1.48306
101861237	chr14:101861237:A:G	1.73142e-20	-2.00655	-4.62281e-10	4.90361e-11	-2.13342	-4.62281e-10
101861481	chr14:101861481:T:C	4.51385e-21	-2.22821	-1.12271	1.30924e-11	-2.22597	-1.22797
101861601	chr14:101861601:A:G	3.62903e-20	-4.44502e-10	-1.26652	1.12059e-10	-4.44502e-10	-1.30695
101861682	chr14:101861682:G:A	8.39059e-20	0.966457	-1.39484	2.02471e-10	0.654484	-1.36987
101861704	chr14:101861704:G:A	3.30771e-20	-1.35923	-4.62281e-10	7.8128e-11	-1.66763	-4.62281e-10
101862608	chr14:101862608:A:G	4.10191e-21	-2.13602	-1.3106	1.18806e-11	-2.16788	-1.38319
101862761	chr14:101862761:T:C	6.09811e-21	-1.69185	-1.35825	2.91665e-11	-1.38078	-1.27218
101862769	chr14:101862769:A:AATATAGTT	5.9481e-20	0.450429	-1.22285	1.44965e-10	0.194749	-1.24424
101862891	chr14:101862891:C:G	5.13722e-20	-4.44502e-10	-0.918978	1.48358e-10	-4.44502e-10	-1.02635
101862982	chr14:101862982:C:T	6.54952e-21	-2.03743	-0.941253	1.59584e-11	-2.1958	-1.06019
101863418	chr14:101863418:C:A	3.39942e-20	-1.59422	0.262338	1.88553e-10	-1.27912	0.492525
101863420	chr14:101863420:G:C	4.3241e-21	-2.17889	-1.21498	1.27915e-11	-2.17427	-1.30293
101863498	chr14:101863498:T:C	5.87286e-21	-2.24318	-0.844551	1.70115e-11	-2.22011	-0.971978
101863543	chr14:101863543:C:T	3.15555e-20	-4.44502e-10	-1.40633	9.848e-11	-4.44502e-10	-1.43612
101863650	chr14:101863650:A:C	3.15423e-20	-4.44502e-10	-1.40674	9.84466e-11	-4.44502e-10	-1.43646
101863671	chr14:101863671:C:T	3.12551e-20	-4.44502e-10	-1.41589	9.77704e-11	-4.44502e-10	-1.44336
101863735	chr14:101863735:A:G	5.34873e-20	0.445491	-1.32412	1.30966e-10	0.189372	-1.34041
101863916	chr14:101863916:A:G	4.15986e-21	-1.99769	-1.4349	1.33288e-11	-2.05421	-1.38185
101864423	chr14:101864423:A:G	4.16357e-21	-2.08455	-1.34715	1.21036e-11	-2.12328	-1.40919
101864546	chr14:101864546:G:A	4.61186e-20	-4.44502e-10	-1.02686	1.40523e-10	-4.44502e-10	-1.08061
101864735	chr14:101864735:C:T	4.76852e-21	-2.16567	-1.13037	1.38169e-11	-2.19424	-1.20585
101865270	chr14:101865270:A:G	9.79525e-21	-2.07901	-0.497164	4.14378e-11	-1.77604	-0.525739
101865433	chr14:101865433:T:G	4.46e-19	-4.44502e-10	1.24224	1.20005e-09	-4.44502e-10	1.06414
101865466	chr14:101865466:A:T	4.10669e-19	-4.44502e-10	1.15971	1.10812e-09	-4.44502e-10	0.984444
101865525	chr14:101865525:A:G	8.36164e-21	-1.63546	-1.09896	4.11129e-11	-1.31991	-0.989743
101866272	chr14:101866272:G:A	2.93625e-20	-4.44502e-10	-1.47836	9.39625e-11	-4.44502e-10	-1.48308
101866834	chr14:101866834:A:C	6.48613e-20	-4.44502e-10	-0.685824	1.95119e-10	-4.44502e-10	-0.752367
101866897	chr14:101866897:C:T	3.90048e-21	-2.10046	-1.39652	1.29251e-11	-2.14197	-1.32483
101867138	chr14:101867138:A:G	4.30984e-20	-4.44502e-10	-1.09459	1.27395e-10	-4.44502e-10	-1.17868
101867517	chr14:101867517:C:T	1.01354e-20	-2.11225	-0.42979	3.05108e-11	-2.0439	-0.563995
101867754	chr14:101867754:A:G	4.22105e-21	-2.18869	-1.2293	1.24862e-11	-2.18564	-1.31572
101868856	chr14:101868856:A:G	7.86668e-20	-4.44502e-10	-0.492854	2.34145e-10	-4.44502e-10	-0.570036
101868941	chr14:101868941:G:A	4.21697e-21	-2.07567	-1.34329	1.41379e-11	-2.1215	-1.25561
101869450	chr14:101869450:T:C	4.5628e-20	-4.44502e-10	-1.03755	1.3883e-10	-4.44502e-10	-1.09273
101869872	chr14:101869872:G:A	7.54064e-21	-1.9218	-0.915964	1.97191e-11	-1.90795	-1.13644
101870294	chr14:101870294:A:G	4.084e-21	-2.09643	-1.35457	1.21861e-11	-2.11396	-1.41173
101870500	chr14:101870500:C:T	5.18896e-21	-1.74217	-1.46937	2.17501e-11	-1.46225	-1.48411
101870936	chr14:101870936:A:G	6.14202e-20	-4.44502e-10	-0.740336	1.83898e-10	-4.44502e-10	-0.811594
101871141	chr14:101871141:A:C	1.69478e-20	-2.02794	-4.62281e-10	6.51012e-11	-1.85003	-4.62281e-10
101871236	chr14:101871236:TG:T	6.26234e-21	-1.96252	-1.061	1.73347e-11	-1.93871	-1.23456
101871298	chr14:101871298:G:A	8.54161e-21	-1.65461	-1.05851	2.36056e-11	-1.68718	-1.17731
101871330	chr14:101871330:C:T	3.99889e-21	-2.13175	-1.34031	1.72849e-11	-1.86613	-1.31002
101871393	chr14:101871393:A:G	4.04612e-21	-2.07125	-1.38907	1.23248e-11	-2.08511	-1.42925
101871623	chr14:101871623:G:A	9.78044e-19	-4.44502e-10	2.02748	3.65883e-09	-4.44502e-10	2.17892
101871775	chr14:101871775:A:G	4.17288e-21	-2.09355	-1.33592	1.86297e-11	-1.79659	-1.30463
101871871	chr14:101871871:T:C	4.10591e-20	-4.44502e-10	-1.14306	1.31863e-10	-4.44502e-10	-1.14421
101872641	chr14:101872641:A:G	3.21362e-20	-4.44502e-10	-1.38809	9.98954e-11	-4.44502e-10	-1.42185
101873204	chr14:101873204:C:T	3.84096e-21	-2.12151	-1.39084	1.13886e-11	-2.15196	-1.4414
101873224	chr14:101873224:T:G	3.80474e-21	-2.13644	-1.38538	1.12796e-11	-2.16545	-1.43753
101873263	chr14:101873263:T:C	4.94527e-21	-2.18172	-1.07792	2.14038e-11	-1.94719	-1.01521
101873843	chr14:101873843:G:A	8.27613e-21	-2.07848	-0.66622	2.41237e-11	-2.00353	-0.839252
101874312	chr14:101874312:A:G	5.689e-20	-4.44502e-10	-0.816956	1.64195e-10	-4.44502e-10	-0.924922
101874396	chr14:101874396:G:A	1.16879e-19	-4.44502e-10	-0.0969389	3.81011e-10	-4.44502e-10	-0.0831475
101874589	chr14:101874589:T:C	1.18723e-18	-4.44502e-10	2.2213	4.44862e-09	-4.44502e-10	2.37437
101874778	chr14:101874778:C:T	2.95448e-20	-4.44502e-10	-1.47217	9.40196e-11	-4.44502e-10	-1.48247
101874946	chr14:101874946:G:A	1.07905e-20	-1.41579	-1.06362	2.54733e-11	-1.6216	-1.16674
101875351	chr14:101875351:G:A	7.11072e-20	-4.44502e-10	-0.593886	2.07321e-10	-4.44502e-10	-0.691709
101875481	chr14:101875481:A:T	4.24139e-21	-2.09075	-1.32243	1.47911e-11	-2.01552	-1.31643
101875720	chr14:101875720:A:G	8.97721e-20	-4.44502e-10	-0.3608	3.23668e-10	-4.44502e-10	-0.246259
101875854	chr14:101875854:C:T	5.4571e-20	-4.44502e-10	-0.858572	1.96861e-10	-4.44502e-10	-0.74348
101875979	chr14:101875979:G:A	1.06987e-19	-4.44502e-10	-0.185371	5.2321e-10	-4.44502e-10	0.234006
101875989	chr14:101875989:C:G	7.81166e-20	-4.44502e-10	-0.499872	2.55591e-10	-4.44502e-10	-0.482399
101875992	chr14:101875992:T:G	6.99203e-20	-4.44502e-10	-0.610719	2.30673e-10	-4.44502e-10	-0.584975
101876158	chr14:101876158:G:A	1.75647e-20	-1.99218	-4.62281e-10	1.21971e-10	-1.22219	-4.62281e-10
101876409	chr14:101876409:G:A	1.02347e-20	-1.91122	-0.621062	2.97943e-11	-1.94956	-0.682097
101876414	chr14:101876414:C:T	4.14968e-20	-4.44502e-10	-1.13246	1.68487e-10	-4.44502e-10	-0.899116
101876603	chr14:101876603:A:G	5.11622e-21	-2.22743	-0.99823	1.65423e-11	-2.15689	-1.06317
101876766	chr14:101876766:C:G	6.77946e-21	-2.24106	-0.703116	2.40828e-11	-2.21583	-0.628655
101876774	chr14:101876774:C:T	3.37606e-20	-4.44502e-10	-1.33878	1.19741e-10	-4.44502e-10	-1.24065
101876836	chr14:101876836:C:T	5.99745e-21	-2.24158	-0.825156	2.10608e-11	-2.21798	-0.760583
101876885	chr14:101876885:T:C	6.99286e-21	-2.22161	-0.69158	2.02868e-11	-2.21689	-0.799112
101877198	chr14:101877198:C:G	1.46988e-20	-2.17031	-4.62281e-10	4.65815e-11	-2.18477	-4.62281e-10
101877280	chr14:101877280:G:A	3.48219e-21	-2.21833	-1.39208	1.0432e-11	-2.23251	-1.44858
101877394	chr14:101877394:C:T	1.70154e-19	-4.44502e-10	0.278631	6.08166e-10	-4.44502e-10	0.384472
101877395	chr14:101877395:C:A	5.14285e-20	-4.44502e-10	-0.917882	1.47194e-10	-4.44502e-10	-1.03423
101877917	chr14:101877917:C:T	6.04954e-20	-1.39703	0.641522	1.65706e-10	-1.48866	0.572895
101878037	chr14:101878037:G:A	5.21951e-21	-2.24007	-0.965604	1.7115e-11	-2.24265	-0.943367
101878248	chr14:101878248:A:G	5.96281e-21	-2.23511	-0.837426	1.8849e-11	-2.17566	-0.913857
101878348	chr14:101878348:A:C	6.14558e-21	-2.23047	-0.811872	1.95696e-11	-2.16299	-0.889005
101878448	chr14:101878448:G:A	7.82538e-19	3.2752	-1.47074	3.77128e-09	3.67872	-1.46953
101879108	chr14:101879108:A:G	7.88597e-20	-4.44502e-10	-0.490404	2.16451e-10	-4.44502e-10	-0.648614
101879415	chr14:101879415:G:A	2.57004e-20	-1.61157	-4.62281e-10	1.01357e-10	-1.40733	-4.62281e-10
101879843	chr14:101879843:G:A	6.62272e-21	-2.23325	-0.734315	1.74331e-11	-2.22836	-0.939247
101880026	chr14:101880026:G:A	2.26269e-20	-1.73893	-4.62281e-10	8.65877e-11	-1.56482	-4.62281e-10
101880221	chr14:101880221:T:C	4.96091e-21	-2.14587	-1.11061	1.76357e-11	-2.08428	-1.07178
101880336	chr14:101880336:G:A	3.38352e-21	-2.15633	-1.48283	1.04824e-11	-2.19217	-1.48412
101880393	chr14:101880393:C:T	5.6712e-21	-2.22115	-0.901524	1.84039e-11	-2.1404	-0.973016
101880411	chr14:101880411:A:G	5.3901e-21	-2.23622	-0.937294	1.49042e-11	-2.23204	-1.09229
101880496	chr14:101880496:G:A	3.80436e-20	-4.44502e-10	-1.21934	1.20828e-10	-4.44502e-10	-1.23161
101880531	chr14:101880531:C:T	3.99663e-21	-2.24181	-1.23081	1.31608e-11	-2.21903	-1.2297
101880659	chr14:101880659:T:C	1.08396e-20	-2.22829	-0.246572	3.20251e-11	-2.22025	-0.339203
101880712	chr14:101880712:G:A	3.26282e-20	-4.44502e-10	-1.3729	9.82966e-11	-4.44502e-10	-1.43799
101880718	chr14:101880718:A:G	3.29901e-20	-4.44502e-10	-1.36187	9.90253e-11	-4.44502e-10	-1.4306
101881216	chr14:101881216:G:A	5.06191e-21	-2.24202	-0.994312	1.75134e-11	-2.22053	-0.942481
101881315	chr14:101881315:A:G	7.21748e-21	-2.233	-0.648571	1.87643e-11	-2.22792	-0.866097
101881389	chr14:101881389:G:A	3.01051e-20	-4.44502e-10	-1.45338	9.94388e-11	-4.44502e-10	-1.42643
101881455	chr14:101881455:G:A	6.13584e-21	-2.20782	-0.83611	2.00848e-11	-2.11323	-0.912785
101881696	chr14:101881696:T:C	1.46256e-20	-1.73377	-0.44153	4.01891e-11	-1.74823	-0.584152
101881777	chr14:101881777:G:A	3.11142e-20	-4.44502e-10	-1.42041	9.57138e-11	-4.44502e-10	-1.46461
101881931	chr14:101881931:G:A	1.48502e-20	-1.76865	-0.391412	3.71749e-11	-1.75036	-0.659988
101881937	chr14:101881937:T:C	9.51774e-21	-2.21386	-0.391059	2.57557e-11	-2.21086	-0.566459
101882021	chr14:101882021:A:G	1.11384e-20	-2.09825	-0.349422	3.20611e-11	-2.1218	-0.436529
101882276	chr14:101882276:C:T	3.52875e-20	-4.44502e-10	-1.29455	1.03716e-10	-4.44502e-10	-1.38432
101882709	chr14:101882709:G:A	7.02058e-21	-2.24323	-0.665996	2.09331e-11	-2.24171	-0.742937
101883181	chr14:101883181:T:A	2.9194e-20	-4.44502e-10	-1.48411	9.57225e-11	-4.44502e-10	-1.46452
101883203	chr14:101883203:C:T	1.35849e-20	-1.88165	-0.367465	3.41637e-11	-1.86514	-0.629672
101883570	chr14:101883570:A:G	1.09431e-20	-1.88191	-0.583452	3.01836e-11	-1.81446	-0.804214
101883663	chr14:101883663:G:A	4.49325e-21	-2.23839	-1.11711	1.49465e-11	-2.242	-1.0795
101884059	chr14:101884059:A:G	1.47316e-20	-1.78857	-0.379509	4.04739e-11	-1.79676	-0.528561
101884064	chr14:101884064:T:C	6.4251e-20	-4.44502e-10	-0.695277	2.00406e-10	-4.44502e-10	-0.725633
101884076	chr14:101884076:G:A	3.52061e-20	-4.44502e-10	-1.29685	1.04288e-10	-4.44502e-10	-1.37882
101884182	chr14:101884182:A:G	5.69441e-20	-4.44502e-10	-0.816005	1.90365e-10	-4.44502e-10	-0.777034
101884200	chr14:101884200:A:T	1.41319e-19	1.52367	-1.43073	7.19452e-10	1.96171	-1.4092
101884215	chr14:101884215:C:G	6.24965e-21	-2.17542	-0.850126	2.09088e-11	-2.06055	-0.925258
101884225	chr14:101884225:T:G	6.35431e-21	-2.16856	-0.840378	2.13071e-11	-2.05028	-0.916654
101884230	chr14:101884230:C:A	3.55346e-21	-2.12263	-1.46752	1.11277e-11	-2.16517	-1.45137
101885085	chr14:101885085:G:A	3.49145e-21	-2.13002	-1.47773	1.09232e-11	-2.17076	-1.46432
101885291	chr14:101885291:T:A	1.08023e-20	-1.21271	-1.26561	4.71989e-11	-0.88182	-1.28979
101885517	chr14:101885517:C:T	3.73459e-20	-4.44502e-10	-1.23785	1.08791e-10	-4.44502e-10	-1.33655
101885663	chr14:101885663:G:A	2.11682e-19	1.96587	-1.46886	1.03118e-09	2.37041	-1.45794
101885831	chr14:101885831:A:G	1.79284e-19	1.42887	-1.09798	7.59967e-10	1.80879	-1.20149
101886030	chr14:101886030:C:G	1.41177e-20	-2.21065	-4.62281e-10	4.48094e-11	-2.22356	-4.62281e-10
101886088	chr14:101886088:T:C	3.95335e-21	-2.04437	-1.43914	1.16336e-11	-2.19146	-1.38062
101886097	chr14:101886097:C:T	1.56798e-20	-2.1057	-4.62281e-10	5.1327e-11	-2.08776	-4.62281e-10
101886154	chr14:101886154:A:G	3.76683e-20	-4.44502e-10	-1.22926	1.1969e-10	-4.44502e-10	-1.24107
101886160	chr14:101886160:A:G	3.84863e-20	-4.44502e-10	-1.20777	1.52566e-10	-4.44502e-10	-0.998377
101886462	chr14:101886462:G:A	4.10089e-21	-2.22896	-1.21791	1.37891e-11	-2.18601	-1.21609
101886773	chr14:101886773:TGGA:T	4.38248e-21	-2.22879	-1.15167	1.47027e-11	-2.18623	-1.15171
101886890	chr14:101886890:C:T	2.1341e-20	-1.79744	-4.62281e-10	5.59277e-11	-2.00192	-4.62281e-10
101887454	chr14:101887454:T:C	1.08045e-20	-1.34229	-1.13582	4.61175e-11	-1.02098	-1.17381
101887523	chr14:101887523:G:A	6.91957e-19	3.12063	-1.43918	3.54297e-09	3.5826	-1.43586
101887785	chr14:101887785:A:G	3.52897e-21	-2.12228	-1.47479	1.10325e-11	-2.16332	-1.46182
101887871	chr14:101887871:G:C	2.92097e-20	-4.44502e-10	-1.48357	9.61173e-11	-4.44502e-10	-1.46041
101888213	chr14:101888213:A:T	7.13306e-20	-4.44502e-10	-0.590749	2.22176e-10	-4.44502e-10	-0.622505
101888248	chr14:101888248:A:G	7.20315e-20	-4.44502e-10	-0.58097	1.987e-10	-4.44502e-10	-0.734183
101888309	chr14:101888309:G:A	1.88665e-19	-4.44502e-10	0.381898	5.46966e-10	-4.44502e-10	0.27841
101888753	chr14:101888753:G:A	4.08026e-20	-4.44502e-10	-1.14933	1.29381e-10	-4.44502e-10	-1.16321
101888857	chr14:101888857:G:C	6.1577e-20	-4.44502e-10	-0.737786	2.01636e-10	-4.44502e-10	-0.719515
101889411	chr14:101889411:T:C	3.16955e-21	-2.23343	-1.47106	1.11526e-11	-2.1527	-1.46161
101889429	chr14:101889429:T:C	3.1546e-20	-4.44502e-10	-1.40663	9.74924e-11	-4.44502e-10	-1.4462
101889615	chr14:101889615:G:A	3.47531e-20	-4.44502e-10	-1.30981	1.05996e-10	-4.44502e-10	-1.36258
101890462	chr14:101890462:T:A	2.92088e-20	-4.44502e-10	-1.48361	9.4005e-11	-4.44502e-10	-1.48263
101890655	chr14:101890655:T:C	3.01172e-20	-4.44502e-10	-1.45298	1.0007e-10	-4.44502e-10	-1.42011
101890700	chr14:101890700:T:C	2.92196e-20	-4.44502e-10	-1.48324	9.64018e-11	-4.44502e-10	-1.45745
101890775	chr14:101890775:T:C	4.61518e-21	-1.96995	-1.35877	1.3326e-11	-2.03969	-1.39657
101890887	chr14:101890887:C:T	3.74592e-21	-2.0985	-1.4389	1.13465e-11	-2.21728	-1.37979
101890921	chr14:101890921:C:T	6.46576e-20	-4.44502e-10	-0.688969	2.01338e-10	-4.44502e-10	-0.720994
101891297	chr14:101891297:C:T	7.28861e-20	-4.44502e-10	-0.569177	2.00858e-10	-4.44502e-10	-0.723378
101891464	chr14:101891464:CCT:C	7.91222e-21	-2.22981	-0.559852	2.22616e-11	-2.23753	-0.685586
101891622	chr14:101891622:G:A	9.9816e-21	-1.87639	-0.68094	4.16352e-11	-1.70722	-0.589809
101891642	chr14:101891642:A:G	1.03904e-19	-4.44502e-10	-0.214608	2.76332e-10	-4.44502e-10	-0.404373
101891750	chr14:101891750:G:C	3.55855e-21	-2.13819	-1.45053	1.0971e-11	-2.23269	-1.39803
101891798	chr14:101891798:G:C	6.02477e-20	-0.75961	-4.62281e-10	2.45279e-10	-0.52358	-4.62281e-10
101892038	chr14:101892038:A:G	1.23475e-19	-4.44502e-10	-0.0420329	4.36315e-10	-4.44502e-10	0.0523887
101892042	chr14:101892042:T:C	4.92645e-20	0.177111	-1.13798	3.55536e-10	0.865557	-1.01791
101892111	chr14:101892111:G:A	5.53231e-21	-2.06628	-1.08119	1.59767e-11	-2.0096	-1.24524
101892276	chr14:101892276:C:G	3.75657e-21	-2.23766	-1.29691	1.13272e-11	-2.24128	-1.35749
101892421	chr14:101892421:G:A	2.95548e-20	-4.44502e-10	-1.47183	9.38579e-11	-4.44502e-10	-1.4842
101892577	chr14:101892577:C:T	8.08576e-21	-2.16965	-0.598318	2.19181e-11	-2.11915	-0.819513
101892791	chr14:101892791:G:A	6.76669e-21	-1.69999	-1.24608	1.59613e-11	-1.99703	-1.25877
101892829	chr14:101892829:C:T	3.5156e-21	-2.14916	-1.4517	1.11295e-11	-2.18726	-1.42912
101893152	chr14:101893152:A:G	2.16011e-20	-1.58724	-0.198084	6.76473e-11	-1.58434	-0.227325
101893180	chr14:101893180:C:T	3.85939e-20	-4.44502e-10	-1.20498	1.17721e-10	-4.44502e-10	-1.25766
101893217	chr14:101893217:G:T	3.49493e-21	-2.12417	-1.48259	1.07723e-11	-2.16522	-1.48378
101893231	chr14:101893231:A:G	3.24888e-21	-2.22007	-1.45969	1.01166e-11	-2.24255	-1.46925
101893517	chr14:101893517:T:C	3.75518e-21	-2.10706	-1.42788	1.15186e-11	-2.22145	-1.36057
101893580	chr14:101893580:G:A	1.49303e-17	6.16488	-1.41181	6.97554e-08	6.53467	-1.4079
101893611	chr14:101893611:A:G	3.54719e-21	-2.12918	-1.46274	1.114e-11	-2.17152	-1.44392
101893619	chr14:101893619:A:G	1.45927e-17	6.14658	-1.41637	6.80141e-08	6.51365	-1.41216
101893636	chr14:101893636:G:C	1.39016e-17	6.09867	-1.41699	6.49106e-08	6.46786	-1.41307
101893715	chr14:101893715:A:G	3.27068e-21	-2.22985	-1.44323	1.08329e-11	-2.24019	-1.40319
101893735	chr14:101893735:A:C	3.8815e-20	-4.44502e-10	-1.19927	1.17979e-10	-4.44502e-10	-1.25547
101894344	chr14:101894344:A:G	6.51266e-19	1.62084	-4.62281e-10	3.31287e-09	2.07959	-4.62281e-10
101894408	chr14:101894408:T:C	9.43696e-21	-1.59649	-1.01695	3.85743e-11	-1.28828	-1.08511
101894579	chr14:101894579:G:A	3.10214e-21	-2.24286	-1.48312	1.01101e-11	-2.22902	-1.48341
101894727	chr14:101894727:A:C	1.38411e-20	-1.47574	-0.754689	5.81029e-11	-1.13618	-0.827583
101894797	chr14:101894797:G:A	1.10428e-20	-1.31502	-1.14128	4.67647e-11	-0.956125	-1.22472
101895063	chr14:101895063:C:T	6.61523e-21	-1.73699	-1.23171	1.67164e-11	-1.83041	-1.37918
101895128	chr14:101895128:T:C	3.69859e-21	-2.10429	-1.44583	1.16007e-11	-2.15236	-1.42255
101895377	chr14:101895377:G:A	3.44717e-21	-2.16619	-1.45433	1.09686e-11	-2.19815	-1.43279
101895400	chr14:101895400:G:A	9.62329e-21	-1.59472	-0.999171	3.95281e-11	-1.28056	-1.06841
101895603	chr14:101895603:G:A	3.60963e-21	-2.13851	-1.43596	1.12522e-11	-2.23295	-1.37247
101895725	chr14:101895725:A:G	3.83707e-21	-2.12688	-1.38648	1.14748e-11	-2.17243	-1.41339
101896081	chr14:101896081:G:A	3.00937e-20	-4.44502e-10	-1.45376	9.92526e-11	-4.44502e-10	-1.42831
101896603	chr14:101896603:G:A	3.00895e-20	-4.44502e-10	-1.4539	9.63106e-11	-4.44502e-10	-1.4584
101896724	chr14:101896724:T:A	4.94324e-20	-4.44502e-10	-0.957469	1.71571e-10	-4.44502e-10	-0.88098
101896729	chr14:101896729:A:T	6.20693e-20	-4.44502e-10	-0.729822	2.87585e-10	-4.44502e-10	-0.364457
101896877	chr14:101896877:T:C	6.11841e-20	-4.44502e-10	-0.744188	2.81798e-10	-4.44502e-10	-0.384787
101897414	chr14:101897414:T:C	7.98456e-20	-4.44502e-10	-0.47798	2.48767e-10	-4.44502e-10	-0.50946
101897430	chr14:101897430:C:T	2.95222e-20	-4.44502e-10	-1.47293	9.65534e-11	-4.44502e-10	-1.45588
101897520	chr14:101897520:G:A	1.0756e-20	-1.48407	-0.998541	4.49639e-11	-1.15302	-1.0671
101897526	chr14:101897526:C:T	3.79344e-21	-2.07156	-1.45325	1.06872e-11	-2.22268	-1.43425
101897544	chr14:101897544:G:A	1.02309e-20	-1.34315	-1.18951	3.47513e-11	-1.18984	-1.28792
101897669	chr14:101897669:G:C	8.66539e-21	-1.50349	-1.19524	2.8914e-11	-1.36879	-1.29286
101899092	chr14:101899092:T:C	5.2276e-20	-4.44502e-10	-0.901538	1.93239e-10	-4.44502e-10	-0.762049
101899327	chr14:101899327:G:C	3.03548e-20	-4.44502e-10	-1.44512	1.00433e-10	-4.44502e-10	-1.41649
101899387	chr14:101899387:G:A	3.03548e-20	-4.44502e-10	-1.44512	1.00433e-10	-4.44502e-10	-1.41649
101899614	chr14:101899614:G:C	3.20075e-20	-4.44502e-10	-1.39211	1.0078e-10	-4.44502e-10	-1.41304
101899634	chr14:101899634:T:G	7.00877e-19	1.69426	-4.62281e-10	3.58484e-09	2.15849	-4.62281e-10
101899684	chr14:101899684:T:C	3.04952e-20	-4.44502e-10	-1.44051	1.00956e-10	-4.44502e-10	-1.41129
101899734	chr14:101899734:C:T	3.56724e-21	-2.12364	-1.46265	1.11823e-11	-2.16816	-1.44349
101899906	chr14:101899906:T:C	3.20013e-20	-4.44502e-10	-1.3923	1.00764e-10	-4.44502e-10	-1.41319
101899965	chr14:101899965:C:T	3.03536e-20	-4.44502e-10	-1.44516	1.00401e-10	-4.44502e-10	-1.41681
101900433	chr14:101900433:G:C	4.22804e-20	-1.11375	-4.62281e-10	1.10111e-10	-1.32449	-4.62281e-10
101900458	chr14:101900458:G:A	1.6022e-19	0.218472	-4.62281e-10	3.89783e-10	-0.0603854	-4.62281e-10
101900496	chr14:101900496:G:C	7.85352e-21	-2.21975	-0.57736	2.07924e-11	-2.18754	-0.80385
101900676	chr14:101900676:T:C	9.56822e-21	-2.22999	-0.369641	2.48092e-11	-2.20447	-0.610294
101900805	chr14:101900805:C:T	7.01782e-20	-4.44502e-10	-0.607037	3.30248e-10	-4.44502e-10	-0.226134
101902458	chr14:101902458:A:C	9.75646e-21	-2.19183	-0.388316	2.35273e-11	-2.22341	-0.644409
101902608	chr14:101902608:C:T	3.62678e-20	-4.44502e-10	-1.26714	1.1217e-10	-4.44502e-10	-1.30596
101902669	chr14:101902669:G:A	6.44531e-20	-4.44502e-10	-0.692137	1.95941e-10	-4.44502e-10	-0.748165
101903216	chr14:101903216:G:A	1.05337e-20	-2.10888	-0.394609	2.95969e-11	-2.02943	-0.608871
101903288	chr14:101903288:T:C	8.05239e-21	-1.76598	-1.00613	3.75795e-11	-1.4195	-0.980016
101903379	chr14:101903379:C:T	1.46132e-20	-2.17615	-4.62281e-10	5.09932e-11	-2.09428	-4.62281e-10
101903543	chr14:101903543:C:G	1.73462e-20	-2.0047	-4.62281e-10	4.92345e-11	-2.12938	-4.62281e-10
101903800	chr14:101903800:C:T	4.05449e-20	-4.44502e-10	-1.15567	1.3152e-10	-4.44502e-10	-1.14682
101904028	chr14:101904028:A:C	3.59146e-20	-4.44502e-10	-1.27693	1.1133e-10	-4.44502e-10	-1.31348
101904087	chr14:101904087:G:T	5.46005e-21	-2.18227	-0.978347	1.87177e-11	-2.02537	-1.07114
101904088	chr14:101904088:C:T	5.45037e-21	-2.18305	-0.979341	1.86724e-11	-2.02692	-1.07202
101904615	chr14:101904615:T:C	3.70345e-20	-4.44502e-10	-1.24622	1.15026e-10	-4.44502e-10	-1.28082
101904749	chr14:101904749:G:A	6.3054e-20	-4.44502e-10	-0.714083	1.87422e-10	-4.44502e-10	-0.792612
101904947	chr14:101904947:C:T	5.36907e-21	-2.18579	-0.991634	1.83559e-11	-2.03247	-1.08355
101905079	chr14:101905079:T:A	5.52446e-21	-2.18632	-0.962567	1.88373e-11	-2.03309	-1.05705
101905099	chr14:101905099:G:A	3.71633e-21	-2.22929	-1.31605	1.30648e-11	-2.22822	-1.22783
101905111	chr14:101905111:T:C	3.3541e-21	-2.24322	-1.40467	1.24417e-11	-2.18164	-1.32328
101905774	chr14:101905774:C:T	5.5349e-21	-2.17309	-0.973913	1.9125e-11	-2.00857	-1.06641
101906087	chr14:101906087:G:A	5.37936e-21	-2.1388	-1.03671	1.96277e-11	-1.9455	-1.10353
101906862	chr14:101906862:A:C	5.04138e-20	-4.44502e-10	-0.937809	1.64229e-10	-4.44502e-10	-0.924716
101907128	chr14:101907128:T:C	3.66459e-20	-4.44502e-10	-1.25677	1.13474e-10	-4.44502e-10	-1.2944
101907325	chr14:101907325:T:C	1.74214e-20	-2.19096	0.19058	4.41263e-11	-2.1439	-0.0950239
101907858	chr14:101907858:A:G	8.01086e-21	-1.82841	-0.948865	3.61935e-11	-1.51614	-0.92096
101907964	chr14:101907964:C:T	3.56666e-21	-2.21834	-1.36811	1.20606e-11	-2.23696	-1.29908
101908084	chr14:101908084:T:C	1.58779e-20	-2.09315	-4.62281e-10	5.92001e-11	-1.94505	-4.62281e-10
101908442	chr14:101908442:T:C	3.4056e-20	-2.10678	0.776712	8.39111e-11	-2.14374	0.547517
101908678	chr14:101908678:T:C	8.33884e-20	0.821833	-1.2564	4.45407e-10	1.28112	-1.20811
101908975	chr14:101908975:C:T	1.0544e-19	0.971646	-1.17158	5.66273e-10	1.42626	-1.11316
101909515	chr14:101909515:C:G	6.79475e-21	-2.24151	-0.70041	2.24325e-11	-2.23975	-0.675716
101909875	chr14:101909875:G:T	2.68546e-20	-2.18393	0.616294	6.75139e-11	-2.20895	0.395308
101910961	chr14:101910961:G:A	1.36449e-19	-4.44502e-10	0.0578762	4.06301e-10	-4.44502e-10	-0.0188835
101910977	chr14:101910977:G:A	1.20038e-19	-4.44502e-10	-0.0702683	3.58967e-10	-4.44502e-10	-0.142745
101911104	chr14:101911104:A:G	3.82553e-20	-4.44502e-10	-1.21379	1.25471e-10	-4.44502e-10	-1.1939
101911437	chr14:101911437:A:G	1.07761e-20	-2.21104	-0.269708	2.7725e-11	-2.17264	-0.531008
101911623	chr14:101911623:C:T	8.27627e-20	-4.44502e-10	-0.442097	2.92948e-10	-4.44502e-10	-0.345982
101911929	chr14:101911929:T:C	1.43111e-20	-2.2346	0.0375617	3.89933e-11	-2.22841	-0.134181
101911969	chr14:101911969:G:A	5.66711e-21	-2.10288	-1.02052	2.06075e-11	-1.89242	-1.1079
101912157	chr14:101912157:G:A	3.75444e-20	-4.44502e-10	-1.23255	1.23035e-10	-4.44502e-10	-1.2135
101912336	chr14:101912336:T:A	3.43953e-20	-4.44502e-10	-1.32016	1.12393e-10	-4.44502e-10	-1.30397
101913024	chr14:101913024:C:T	4.01747e-21	-2.22156	-1.24586	1.3404e-11	-2.24324	-1.18718
101913344	chr14:101913344:T:C	1.26694e-20	-1.39489	-0.923994	3.85371e-11	-1.43868	-0.935676
101913533	chr14:101913533:T:C	4.75595e-21	-2.13487	-1.16381	1.72102e-11	-1.94299	-1.23748
101913799	chr14:101913799:T:C	1.36638e-20	-2.24333	-4.62281e-10	4.40107e-11	-2.24154	-4.62281e-10
101914421	chr14:101914421:C:T	1.15757e-19	-4.44502e-10	-0.106581	3.59982e-10	-4.44502e-10	-0.139924
101914535	chr14:101914535:T:C	9.75536e-21	-1.50649	-1.07377	3.79483e-11	-1.44312	-0.94663
101914557	chr14:101914557:G:A	2.98891e-20	-0.0923275	-1.36825	1.01582e-10	-0.0182744	-1.38684
101914667	chr14:101914667:G:A	2.24123e-19	-4.44502e-10	0.554121	6.72083e-10	-4.44502e-10	0.484405
101915020	chr14:101915020:A:G	4.54922e-21	-2.16538	-1.17773	1.60643e-11	-1.99529	-1.25409
101915145	chr14:101915145:C:T	3.49931e-20	-4.44502e-10	-1.30292	1.30139e-10	-4.44502e-10	-1.15738
101915157	chr14:101915157:A:G	2.45913e-19	-4.44502e-10	0.646904	7.79618e-10	-4.44502e-10	0.632827
101915188	chr14:101915188:G:A	4.41679e-21	-2.10576	-1.2669	1.40223e-11	-2.22461	-1.16072
101915367	chr14:101915367:A:G	3.05729e-20	-4.44502e-10	-1.43796	9.92226e-11	-4.44502e-10	-1.42861
101915427	chr14:101915427:C:G	2.91918e-20	-4.44502e-10	-1.48419	9.44323e-11	-4.44502e-10	-1.47809
101915542	chr14:101915542:C:T	3.48406e-21	-2.21018	-1.3997	1.16407e-11	-2.24032	-1.33114
101915610	chr14:101915610:C:T	7.97728e-20	-4.44502e-10	-0.478892	2.51018e-10	-4.44502e-10	-0.500453
101916010	chr14:101916010:C:T	4.03885e-21	-2.13342	-1.32869	1.32683e-11	-2.03375	-1.40685
101916183	chr14:101916183:G:A	4.15036e-20	-4.44502e-10	-1.13229	1.28016e-10	-4.44502e-10	-1.17382
101916535	chr14:101916535:T:C	1.32115e-20	-2.20066	-0.0763237	3.39783e-11	-2.16849	-0.331769
101916838	chr14:101916838:G:A	3.93205e-21	-2.11979	-1.36912	1.31557e-11	-2.01476	-1.43436
101916984	chr14:101916984:A:C	5.11378e-20	0.455782	-1.37933	2.59828e-10	0.870383	-1.33634
101917156	chr14:101917156:A:G	1.02581e-19	-4.44502e-10	-0.227426	3.1709e-10	-4.44502e-10	-0.266792
101917494	chr14:101917494:C:G	3.14929e-20	-4.44502e-10	-1.40831	1.02574e-10	-4.44502e-10	-1.39539
101917574	chr14:101917574:TGGGC:T	4.05625e-21	-2.10362	-1.3542	1.35727e-11	-1.99348	-1.42444
101918233	chr14:101918233:C:T	7.73152e-20	-0.510185	-4.62281e-10	5.90354e-10	0.354745	-4.62281e-10
101918247	chr14:101918247:C:T	1.5834e-20	-2.09591	-4.62281e-10	5.65129e-11	-1.99151	-4.62281e-10
101919120	chr14:101919120:C:T	3.65472e-21	-2.10209	-1.45997	1.10045e-11	-2.14406	-1.48361
101919199	chr14:101919199:G:A	4.84719e-20	-0.97709	-4.62281e-10	1.33805e-10	-1.12959	-4.62281e-10
101919432	chr14:101919432:T:G	1.12233e-20	-1.62989	-0.810193	2.65405e-11	-1.72674	-1.02057
101919462	chr14:101919462:C:G	4.86833e-20	-4.44502e-10	-0.972738	1.4826e-10	-4.44502e-10	-1.02701
101919930	chr14:101919930:C:T	5.79883e-20	-1.15464	0.356804	1.11881e-10	-1.31378	0.00524203
101920229	chr14:101920229:G:C	1.04046e-20	-1.63266	-0.883163	2.49429e-11	-1.73066	-1.07872
101920305	chr14:101920305:C:T	3.08686e-20	-4.44502e-10	-1.42833	1.0071e-10	-4.44502e-10	-1.41374
101920320	chr14:101920320:G:A	1.04214e-20	-1.61549	-0.898729	2.50136e-11	-1.71493	-1.09162
101920357	chr14:101920357:A:G	1.04079e-20	-1.59634	-0.919169	2.50821e-11	-1.69533	-1.10849
101920405	chr14:101920405:T:G	4.65327e-20	-4.44502e-10	-1.01792	1.42069e-10	-4.44502e-10	-1.06967
101920522	chr14:101920522:T:C	3.50089e-21	-2.21037	-1.39469	1.16992e-11	-2.23999	-1.32647
101920694	chr14:101920694:G:A	1.03342e-20	-1.61432	-0.908296	2.486e-11	-1.71324	-1.09948
101920941	chr14:101920941:T:C	1.61116e-20	-2.07854	-4.62281e-10	4.90432e-11	-2.13328	-4.62281e-10
101921262	chr14:101921262:A:C	8.92849e-21	-1.74026	-0.928567	2.18132e-11	-1.82753	-1.11593
101921356	chr14:101921356:G:A	1.78921e-20	-1.97372	-4.62281e-10	6.28153e-11	-1.88578	-4.62281e-10
101921562	chr14:101921562:C:T	1.63621e-20	-2.02647	-0.0366335	3.96192e-11	-2.01361	-0.333053
101921803	chr14:101921803:A:G	1.00806e-20	-1.64159	-0.905872	2.4284e-11	-1.73898	-1.09718
101922138	chr14:101922138:T:G	1.02541e-20	-1.63213	-0.898273	2.46602e-11	-1.72969	-1.09109
101922304	chr14:101922304:C:T	5.32178e-20	-0.883682	-4.62281e-10	1.27762e-10	-1.17581	-4.62281e-10
101922421	chr14:101922421:G:A	1.02674e-20	-1.60763	-0.921466	2.47669e-11	-1.70612	-1.11035
101922600	chr14:101922600:A:G	3.09764e-20	-1.98199	0.557142	7.24694e-11	-1.97168	0.228866
101922783	chr14:101922783:A:G	1.71971e-19	-4.44502e-10	0.28925	5.1977e-10	-4.44502e-10	0.227409
101922903	chr14:101922903:G:C	1.02077e-20	-1.61593	-0.919	2.46551e-11	-1.71311	-1.10788
101923434	chr14:101923434:C:T	1.01005e-20	-1.64977	-0.895723	2.43383e-11	-1.74476	-1.08916
101923615	chr14:101923615:G:A	1.13295e-20	-1.57229	-0.858375	2.69941e-11	-1.67215	-1.05821
101923757	chr14:101923757:G:A	1.01537e-20	-1.62555	-0.914685	2.4553e-11	-1.72169	-1.10345
101923780	chr14:101923780:T:C	3.32938e-21	-2.17112	-1.48417	1.09229e-11	-2.15129	-1.48383
101923940	chr14:101923940:AGACT:A	1.03268e-20	-1.61343	-0.909905	2.49204e-11	-1.71043	-1.09985
101924131	chr14:101924131:G:A	2.99862e-20	-1.99214	0.534807	7.05796e-11	-1.97834	0.209109
101924333	chr14:101924333:A:G	4.06277e-20	-4.44502e-10	-1.15363	1.24966e-10	-4.44502e-10	-1.19794
101924400	chr14:101924400:T:C	9.21865e-21	-1.82342	-0.813422	2.21686e-11	-1.88525	-1.04205
101924770	chr14:101924770:T:C	3.90257e-21	-2.04602	-1.45042	1.0967e-11	-2.15421	-1.47688
101924844	chr14:101924844:C:T	1.07018e-20	-1.61634	-0.871324	2.54945e-11	-1.71871	-1.0688
101924875	chr14:101924875:C:A	1.0217e-20	-1.66162	-0.872401	2.45545e-11	-1.75455	-1.07053
101924940	chr14:101924940:C:T	3.55335e-21	-2.20491	-1.38527	1.18512e-11	-2.24107	-1.31247
101925122	chr14:101925122:A:G	3.90059e-20	-4.44502e-10	-1.19436	1.20392e-10	-4.44502e-10	-1.23522
101925723	chr14:101925723:G:A	4.93454e-20	0.319509	-1.27874	2.48754e-10	0.723578	-1.23309
101925785	chr14:101925785:G:A	3.79558e-21	-2.23031	-1.29392	1.23675e-11	-2.24131	-1.26959
101926094	chr14:101926094:T:C	3.23582e-19	-4.44502e-10	0.921378	1.03165e-09	-4.44502e-10	0.91294
101926680	chr14:101926680:CAA:C	4.98022e-20	-4.44502e-10	-0.950015	1.48679e-10	-4.44502e-10	-1.02419
101926747	chr14:101926747:G:A	4.56715e-21	-2.24215	-1.09703	1.64955e-11	-2.24221	-0.98068
101926783	chr14:101926783:C:G	4.3408e-21	-2.15346	-1.23655	1.3085e-11	-2.22132	-1.23319
101927480	chr14:101927480:G:A	5.01753e-21	-1.88669	-1.35845	1.20737e-11	-2.11304	-1.4219
101927815	chr14:101927815:C:T	4.9185e-20	-4.44502e-10	-0.962485	1.49696e-10	-4.44502e-10	-1.01737
101927965	chr14:101927965:CAT:C	3.47382e-21	-2.14335	-1.46947	1.05076e-11	-2.23497	-1.43891
101928222	chr14:101928222:G:A	1.2583e-20	-2.16803	-0.157692	3.90674e-11	-2.08396	-0.276723
101928407	chr14:101928407:A:G	8.484e-21	-2.10668	-0.613216	2.7935e-11	-2.00225	-0.693846
101928452	chr14:101928452:C:A	3.51976e-20	-1.2971	-4.62281e-10	8.95972e-11	-1.53065	-4.62281e-10
101928684	chr14:101928684:T:C	3.08697e-20	-2.07988	0.651579	1.52299e-10	-1.64141	0.641282
101928825	chr14:101928825:G:A	4.09831e-20	-4.44502e-10	-1.14492	1.43031e-10	-4.44502e-10	-1.06292
101929443	chr14:101929443:G:A	4.55866e-21	-1.98872	-1.35233	1.13397e-11	-2.17262	-1.42505
101929468	chr14:101929468:T:A	3.91187e-20	-4.44502e-10	-1.19147	1.26456e-10	-4.44502e-10	-1.18608
101929776	chr14:101929776:GGTTA:G	3.35017e-20	-4.44502e-10	-1.34648	1.02916e-10	-4.44502e-10	-1.39206
101930399	chr14:101930399:CAG:C	2.24909e-20	-1.74496	-4.62281e-10	6.19811e-11	-1.89915	-4.62281e-10
101930565	chr14:101930565:G:A	3.20575e-20	-4.44502e-10	-1.39054	9.93934e-11	-4.44502e-10	-1.42689
101930603	chr14:101930603:T:A	3.63469e-19	-4.44502e-10	1.03762	1.16157e-09	-4.44502e-10	1.03155
101930707	chr14:101930707:T:G	1.29057e-20	-2.11509	-0.185311	4.75353e-11	-2.01379	-0.150712
101930708	chr14:101930708:T:C	1.4152e-20	-2.11848	-0.0897343	5.22113e-11	-2.01798	-0.0527015
101930910	chr14:101930910:G:A	1.91484e-20	-1.23655	-0.669306	3.75275e-11	-1.63961	-0.761294
101931281	chr14:101931281:A:G	2.9364e-20	-2.17582	0.697513	1.04438e-10	-2.09793	0.720549
101931751	chr14:101931751:A:G	6.10437e-21	-1.8533	-1.19577	1.95634e-11	-1.85567	-1.19665
101931838	chr14:101931838:T:C	8.98324e-20	-4.44502e-10	-0.360129	2.48572e-10	-4.44502e-10	-0.510244
101931842	chr14:101931842:G:T	6.07284e-20	-1.65632	0.904661	1.17472e-10	-1.81659	0.556812
101931900	chr14:101931900:T:C	8.24254e-20	-1.72224	1.27606	1.57897e-10	-1.87265	0.908614
101931952	chr14:101931952:C:A	5.3226e-20	-1.74805	0.864527	1.07888e-10	-1.88691	0.542032
101932013	chr14:101932013:G:A	3.6275e-21	-2.23795	-1.33159	1.19981e-11	-2.24329	-1.29793
101932261	chr14:101932261:C:T	3.79703e-20	-1.80766	0.586394	7.56394e-11	-1.98369	0.283691
101932411	chr14:101932411:C:T	3.20674e-20	-1.39023	-4.62281e-10	1.22361e-10	-1.219	-4.62281e-10
101932419	chr14:101932419:C:T	6.86879e-21	-2.17866	-0.75243	1.97213e-11	-2.22612	-0.818159
101932527	chr14:101932527:T:C	4.1687e-20	-4.44502e-10	-1.12788	1.27673e-10	-4.44502e-10	-1.1765
101932552	chr14:101932552:G:A	6.14151e-21	-1.71476	-1.32824	3.01982e-11	-1.38413	-1.23407
101932554	chr14:101932554:G:A	1.03141e-18	-4.44502e-10	2.08061	3.93523e-09	-4.44502e-10	2.25175
101932608	chr14:101932608:C:T	2.78334e-20	-1.89666	0.364824	5.80051e-11	-2.02381	0.0583674
101932680	chr14:101932680:G:A	2.93072e-20	-4.44502e-10	-1.48024	9.43986e-11	-4.44502e-10	-1.47845
101932826	chr14:101932826:C:A	6.81769e-21	-1.60923	-1.32932	2.78148e-11	-1.35012	-1.35029
101932866	chr14:101932866:G:A	4.47906e-19	1.24651	-4.62281e-10	1.11849e-09	0.99376	-4.62281e-10
101933017	chr14:101933017:T:A	6.82925e-21	-2.24226	-0.6946	2.25865e-11	-2.16854	-0.740089
101933136	chr14:101933136:C:T	4.53483e-20	-4.44502e-10	-1.0437	1.43592e-10	-4.44502e-10	-1.059
101933228	chr14:101933228:T:C	3.15282e-20	-4.44502e-10	-1.40719	9.80572e-11	-4.44502e-10	-1.44043
101933286	chr14:101933286:C:T	1.18351e-19	-4.44502e-10	-0.0844237	4.41172e-10	-4.44502e-10	0.0634584
101933556	chr14:101933556:G:A	4.30685e-21	-2.17677	-1.2211	1.26345e-11	-2.22785	-1.2617
101933650	chr14:101933650:T:C	3.96255e-21	-2.22621	-1.25498	1.17256e-11	-2.24333	-1.32088
101934055	chr14:101934055:T:C	3.29029e-20	-4.44502e-10	-1.36451	1.10652e-10	-4.44502e-10	-1.31959
101934080	chr14:101934080:C:T	3.64809e-20	-4.44502e-10	-1.26129	1.09281e-10	-4.44502e-10	-1.33206
101934351	chr14:101934351:T:G	7.5041e-21	-2.16037	-0.682258	2.25544e-11	-2.07804	-0.832004
101934376	chr14:101934376:G:A	2.98047e-20	-4.44502e-10	-1.46341	9.89703e-11	-4.44502e-10	-1.43116
101934894	chr14:101934894:G:A	3.57078e-20	-4.44502e-10	-1.28271	1.10995e-10	-4.44502e-10	-1.31649
101934923	chr14:101934923:A:C	8.35215e-21	-2.12496	-0.610599	2.31409e-11	-2.20012	-0.684254
101934953	chr14:101934953:G:A	1.10127e-19	-4.44502e-10	-0.156439	4.07786e-10	-4.44502e-10	-0.0152343
101935049	chr14:101935049:A:T	3.29181e-21	-2.18297	-1.48367	1.07742e-11	-2.16522	-1.4836
101935790	chr14:101935790:T:C	4.6354e-21	-2.1146	-1.20976	1.32247e-11	-2.19264	-1.25126
101936096	chr14:101936096:C:T	4.39533e-21	-2.11273	-1.2648	1.2594e-11	-2.19171	-1.30105
101936155	chr14:101936155:A:C	3.01289e-20	-4.44502e-10	-1.45259	1.00534e-10	-4.44502e-10	-1.41548
101936285	chr14:101936285:C:T	2.10751e-20	-1.96852	0.158531	4.50804e-11	-2.10605	-0.111476
101936487	chr14:101936487:G:A	7.56092e-21	-1.40134	-1.43374	3.85871e-11	-0.983852	-1.38921
101936580	chr14:101936580:A:T	3.20375e-20	-4.44502e-10	-1.39117	9.81034e-11	-4.44502e-10	-1.43995
101936831	chr14:101936831:C:T	2.15794e-20	-2.06811	0.281775	4.62431e-11	-2.18869	-0.00337289
101936864	chr14:101936864:C:T	2.95368e-20	-4.44502e-10	-1.47244	9.48788e-11	-4.44502e-10	-1.47338
101936906	chr14:101936906:G:A	1.7024e-19	-4.44502e-10	0.279133	5.09316e-10	-4.44502e-10	0.207093
101937225	chr14:101937225:A:G	4.08309e-21	-1.98093	-1.47029	1.28166e-11	-1.99102	-1.48422
101937515	chr14:101937515:G:A	4.64304e-20	-4.44502e-10	-1.02012	1.41181e-10	-4.44502e-10	-1.07593
101937589	chr14:101937589:T:A	2.73391e-20	-1.54976	-4.62281e-10	1.21499e-10	-1.22607	-4.62281e-10
101937636	chr14:101937636:A:C	3.99252e-20	-4.44502e-10	-1.17107	1.24315e-10	-4.44502e-10	-1.20316
101937686	chr14:101937686:G:A	2.09891e-20	-2.12424	0.310166	4.63939e-11	-2.20316	0.0143513
101937889	chr14:101937889:T:G	6.8931e-21	-1.47472	-1.45284	2.06965e-11	-1.51541	-1.4806
101938040	chr14:101938040:G:C	4.03547e-20	-4.44502e-10	-1.16037	1.25598e-10	-4.44502e-10	-1.19289
101938062	chr14:101938062:C:T	3.3504e-21	-2.23077	-1.41823	1.06731e-11	-2.23181	-1.42643
101938341	chr14:101938341:T:C	3.66928e-20	-1.72212	0.46663	2.38489e-10	-1.02407	0.472411
101938404	chr14:101938404:C:T	1.92092e-20	-2.09821	0.195519	4.26422e-11	-2.1881	-0.0850369
101938451	chr14:101938451:A:T	3.74512e-21	-2.14451	-1.39311	1.14929e-11	-2.1868	-1.39745
101938922	chr14:101938922:A:C	3.348e-21	-2.23044	-1.41928	1.06652e-11	-2.23041	-1.42858
101938977	chr14:101938977:A:G	2.4759e-20	-2.0909	0.442017	5.36202e-11	-2.182	0.137949
101939023	chr14:101939023:G:T	3.55979e-21	-2.15176	-1.43661	1.09427e-11	-2.192	-1.4413
101939262	chr14:101939262:T:C	4.25748e-21	-2.14383	-1.26557	1.24159e-11	-2.21175	-1.29525
101939417	chr14:101939417:A:G	3.81294e-21	-2.09751	-1.42216	1.25368e-11	-2.0638	-1.43351
101939608	chr14:101939608:C:T	8.82879e-20	-4.44502e-10	-0.377472	2.73655e-10	-4.44502e-10	-0.414109
101940085	chr14:101940085:C:T	5.39401e-20	-4.44502e-10	-0.870201	1.84089e-10	-4.44502e-10	-0.810558
101940141	chr14:101940141:C:T	3.89161e-21	-2.01619	-1.48306	1.28559e-11	-1.98814	-1.48403
101940252	chr14:101940252:C:T	4.1349e-21	-2.13524	-1.30338	1.20764e-11	-2.2063	-1.32842
101940909	chr14:101940909:T:C	4.03044e-20	-4.44502e-10	-1.16161	1.25439e-10	-4.44502e-10	-1.19415
101941015	chr14:101941015:C:T	6.51803e-21	-1.69071	-1.29279	2.38168e-11	-1.60013	-1.25546
101941065	chr14:101941065:G:A	4.15515e-21	-2.14557	-1.28815	1.21677e-11	-2.2128	-1.3144
101941200	chr14:101941200:T:A	4.68729e-20	-4.44502e-10	-1.01063	1.44621e-10	-4.44502e-10	-1.05186
101941275	chr14:101941275:G:A	3.12941e-20	-4.44502e-10	-1.41464	9.72165e-11	-4.44502e-10	-1.44904
101941358	chr14:101941358:G:A	3.82458e-20	-4.44502e-10	-1.21404	1.16891e-10	-4.44502e-10	-1.26473
101941450	chr14:101941450:T:C	3.07648e-20	-4.44502e-10	-1.4317	9.6078e-11	-4.44502e-10	-1.46082
101941633	chr14:101941633:G:A	3.3138e-21	-2.22829	-1.43169	1.05686e-11	-2.22801	-1.44007
101941703	chr14:101941703:G:C	4.33625e-20	-4.44502e-10	-1.08848	1.45136e-10	-4.44502e-10	-1.04831
101941853	chr14:101941853:C:A	7.91058e-21	-1.39609	-1.39378	4.07196e-11	-0.985017	-1.33425
101941950	chr14:101941950:G:A	2.11738e-19	-4.44502e-10	0.497277	6.3958e-10	-4.44502e-10	0.434835
101942014	chr14:101942014:A:T	1.49339e-20	-2.15444	-4.62281e-10	4.98193e-11	-2.11758	-4.62281e-10
101942223	chr14:101942223:G:A	4.87751e-20	-4.44502e-10	-0.970856	1.4743e-10	-4.44502e-10	-1.03263
101942337	chr14:101942337:A:G	2.55615e-19	-4.44502e-10	0.685597	7.74097e-10	-4.44502e-10	0.625721
101942363	chr14:101942363:T:G	3.73256e-21	-2.11558	-1.4254	1.21533e-11	-2.08978	-1.4386
101942763	chr14:101942763:A:G	1.37961e-20	-2.23369	-4.62281e-10	4.39358e-11	-2.24325	-4.62281e-10
101942957	chr14:101942957:G:A	6.79697e-20	-4.44502e-10	-0.639013	1.91828e-10	-4.44502e-10	-0.769377
101943081	chr14:101943081:A:T	1.61034e-20	-2.07905	-4.62281e-10	4.90328e-11	-2.13349	-4.62281e-10
101943504	chr14:101943504:A:T	3.45719e-21	-2.16685	-1.45077	1.07271e-11	-2.20651	-1.44669
101943514	chr14:101943514:A:G	3.26234e-21	-2.19178	-1.48385	1.01657e-11	-2.2227	-1.48426
101943598	chr14:101943598:C:T	3.28253e-21	-2.22375	-1.44571	1.03218e-11	-2.24303	-1.44869
101943646	chr14:101943646:G:A	3.30607e-21	-2.17931	-1.483	1.02453e-11	-2.21513	-1.48402
101943679	chr14:101943679:G:A	7.19649e-20	-4.44502e-10	-0.581897	1.94384e-10	-4.44502e-10	-0.75614
101943699	chr14:101943699:C:T	3.26222e-21	-2.19256	-1.48311	1.01568e-11	-2.22377	-1.48407
101943895	chr14:101943895:C:G	1.62243e-20	-2.07157	-4.62281e-10	5.0979e-11	-2.09456	-4.62281e-10
101943908	chr14:101943908:T:C	3.74178e-21	-2.14929	-1.38922	1.094e-11	-2.22009	-1.41346
101943922	chr14:101943922:C:A	3.50434e-21	-2.21971	-1.38436	1.2153e-11	-2.11676	-1.41163
101943967	chr14:101943967:A:G	3.83463e-21	-2.03425	-1.47975	1.25371e-11	-2.04833	-1.44896
101944057	chr14:101944057:A:G	3.86817e-21	-2.02113	-1.48416	1.18794e-11	-2.06696	-1.48422
101944129	chr14:101944129:A:G	3.7942e-21	-2.11542	-1.40918	1.23213e-11	-2.09454	-1.42011
101944475	chr14:101944475:G:A	5.98697e-20	-4.44502e-10	-0.765905	1.79194e-10	-4.44502e-10	-0.837506
101944652	chr14:101944652:A:G	8.08774e-19	-4.44502e-10	1.83744	2.25738e-09	-4.44502e-10	1.69598
101944909	chr14:101944909:G:A	5.21555e-20	-4.44502e-10	-0.903845	1.5725e-10	-4.44502e-10	-0.968137
101945727	chr14:101945727:G:A	3.66167e-21	-2.14659	-1.41357	1.07394e-11	-2.21894	-1.43312
101946628	chr14:101946628:G:A	3.54183e-20	-4.44502e-10	-1.29085	1.04944e-10	-4.44502e-10	-1.37255
101947298	chr14:101947298:G:A	1.51795e-20	-2.13813	-4.62281e-10	6.85617e-11	-1.79824	-4.62281e-10
101947586	chr14:101947586:C:T	1.42303e-20	-2.2027	-4.62281e-10	4.49706e-11	-2.21997	-4.62281e-10
101947782	chr14:101947782:C:T	2.91967e-20	-4.44502e-10	-1.48402	9.38534e-11	-4.44502e-10	-1.48424
101947786	chr14:101947786:G:A	3.06842e-20	-4.44502e-10	-1.43433	9.84737e-11	-4.44502e-10	-1.43619
101948043	chr14:101948043:G:A	4.77178e-20	-4.44502e-10	-0.992771	1.61304e-10	-4.44502e-10	-0.942688
101948369	chr14:101948369:G:C	2.62279e-19	-4.44502e-10	0.711333	7.41356e-10	-4.44502e-10	0.582504
101948430	chr14:101948430:G:A	3.19444e-21	-2.23991	-1.45675	1.06257e-11	-2.22911	-1.4336
101948442	chr14:101948442:G:A	3.7053e-20	-4.44502e-10	-1.24573	1.15534e-10	-4.44502e-10	-1.27641
101948492	chr14:101948492:C:T	3.32201e-21	-2.17995	-1.47756	1.12269e-11	-2.1411	-1.46656
101948535	chr14:101948535:A:G	1.39809e-19	-4.44502e-10	0.0822021	3.60857e-10	-4.44502e-10	-0.137495
101949027	chr14:101949027:C:T	6.72889e-20	-2.16056	1.51148	2.4886e-10	-2.10357	1.59449
101949218	chr14:101949218:G:A	3.30788e-21	-2.24156	-1.42021	1.1139e-11	-2.20167	-1.41385
101949258	chr14:101949258:A:G	9.3461e-21	-2.02422	-0.598898	3.36646e-11	-1.95199	-0.557539
101949267	chr14:101949267:G:A	3.16209e-20	-4.44502e-10	-1.40426	1.01679e-10	-4.44502e-10	-1.40416
101949304	chr14:101949304:A:G	1.48921e-20	-2.15724	-4.62281e-10	4.66092e-11	-2.18418	-4.62281e-10
101949394	chr14:101949394:A:G	3.41824e-21	-2.18593	-1.44302	1.16734e-11	-2.13819	-1.43047
101949485	chr14:101949485:T:C	7.80786e-21	-2.21524	-0.587709	2.72811e-11	-2.17479	-0.544994
101949591	chr14:101949591:T:C	1.40706e-20	-2.21399	-4.62281e-10	5.22633e-11	-2.06968	-4.62281e-10
101949817	chr14:101949817:C:T	3.47355e-20	-4.44502e-10	-1.31031	1.1398e-10	-4.44502e-10	-1.28996
101949896	chr14:101949896:C:T	4.28665e-20	-4.44502e-10	-1.09999	1.34636e-10	-4.44502e-10	-1.12341
101949988	chr14:101949988:A:T	1.21495e-20	-1.70276	-0.658025	3.83462e-11	-1.60323	-0.776095
101950047	chr14:101950047:A:G	3.96074e-20	-4.44502e-10	-1.17906	1.41573e-10	-4.44502e-10	-1.07316
101950359	chr14:101950359:GT:G	1.96608e-19	-4.44502e-10	0.423139	6.39888e-10	-4.44502e-10	0.435316
101950661	chr14:101950661:G:C	1.77395e-19	-4.44502e-10	0.320304	5.76894e-10	-4.44502e-10	0.331682
101951033	chr14:101951033:G:A	2.9481e-20	-4.44502e-10	-1.47433	9.64221e-11	-4.44502e-10	-1.45724
101951175	chr14:101951175:A:G	1.288e-20	-2.01474	-0.287657	3.81507e-11	-2.0545	-0.329936
101951267	chr14:101951267:T:C	9.29312e-20	1.15698	-1.48319	3.65565e-10	1.35874	-1.48328
101951344	chr14:101951344:C:T	4.30511e-19	-4.44502e-10	1.2069	1.37742e-09	-4.44502e-10	1.20199
101951368	chr14:101951368:A:T	4.30607e-19	-4.44502e-10	1.20712	1.37763e-09	-4.44502e-10	1.20214
101951442	chr14:101951442:C:T	4.23647e-19	-4.44502e-10	1.19083	1.35417e-09	-4.44502e-10	1.18497
101951450	chr14:101951450:A:G	3.06908e-20	-1.21005	-0.224059	1.15158e-10	-0.90366	-0.37601
101951576	chr14:101951576:T:C	1.06551e-19	-4.44502e-10	-0.18945	2.96629e-10	-4.44502e-10	-0.333494
101951608	chr14:101951608:C:T	3.87206e-18	-4.44502e-10	3.40347	1.26246e-08	-4.44502e-10	3.41743
101951704	chr14:101951704:C:T	1.50418e-20	-2.12753	-0.0197103	5.3207e-11	-2.07913	0.0273431
101951808	chr14:101951808:G:A	7.20596e-19	-4.44502e-10	1.722	2.28916e-09	-4.44502e-10	1.70996
101951905	chr14:101951905:T:C	7.38096e-20	-0.485854	-0.0707321	3.20691e-10	-0.0741773	-0.181322
101952022	chr14:101952022:C:T	5.19789e-21	-1.80517	-1.40465	1.99916e-11	-1.61255	-1.41812
101952043	chr14:101952043:C:T	1.41503e-19	1.20911	-1.11487	7.50213e-10	1.74848	-1.1541
101952169	chr14:101952169:C:T	1.519e-19	1.29609	-1.13095	8.13675e-10	1.84478	-1.1692
101952315	chr14:101952315:G:T	1.95402e-18	-4.44502e-10	2.71957	7.07004e-09	-4.44502e-10	2.83764
101952471	chr14:101952471:C:T	1.59836e-19	0.216074	-4.62281e-10	5.50342e-10	0.284563	-4.62281e-10
101952568	chr14:101952568:C:A	2.14108e-19	1.98892	-1.48052	8.56807e-10	2.19296	-1.46573
101952749	chr14:101952749:G:A	3.46708e-20	-4.44502e-10	-1.31218	1.1851e-10	-4.44502e-10	-1.25098
101952779	chr14:101952779:G:A	8.86397e-19	-4.44502e-10	1.92909	2.79599e-09	-4.44502e-10	1.90996
101952962	chr14:101952962:C:T	2.92133e-20	-4.44502e-10	-1.48345	9.38551e-11	-4.44502e-10	-1.48422
101953049	chr14:101953049:G:A	8.86397e-19	-4.44502e-10	1.92909	2.79599e-09	-4.44502e-10	1.90996
101953513	chr14:101953513:A:G	8.86397e-19	-4.44502e-10	1.92909	2.79599e-09	-4.44502e-10	1.90996
101953754	chr14:101953754:G:A	5.75159e-20	-4.44502e-10	-0.806013	1.92499e-10	-4.44502e-10	-0.765887
101953760	chr14:101953760:G:A	8.38101e-19	-4.44502e-10	1.87306	2.64402e-09	-4.44502e-10	1.85408
101954021	chr14:101954021:C:T	2.96582e-20	-4.44502e-10	-1.46833	9.77382e-11	-4.44502e-10	-1.44368
101954190	chr14:101954190:C:T	7.58335e-19	-4.44502e-10	1.77305	2.39332e-09	-4.44502e-10	1.75446
101954196	chr14:101954196:G:A	2.92249e-20	-4.44502e-10	-1.48305	9.38823e-11	-4.44502e-10	-1.48393
101954205	chr14:101954205:A:G	8.90483e-19	-4.44502e-10	1.93369	2.80942e-09	-4.44502e-10	1.91476
101954242	chr14:101954242:T:C	1.03647e-18	-4.44502e-10	2.0855	3.27624e-09	-4.44502e-10	2.06847
101954266	chr14:101954266:A:G	1.38072e-20	-2.23288	-4.62281e-10	4.52513e-11	-2.21374	-4.62281e-10
101954351	chr14:101954351:C:T	4.33995e-20	-4.44502e-10	-1.08763	1.35557e-10	-4.44502e-10	-1.11658
101954683	chr14:101954683:G:C	7.64283e-19	-4.44502e-10	1.78086	2.41205e-09	-4.44502e-10	1.76225
101954834	chr14:101954834:A:T	3.17338e-20	-4.44502e-10	-1.40069	1.08102e-10	-4.44502e-10	-1.3429
101955332	chr14:101955332:C:T	2.38779e-19	-0.633983	1.25144	9.35259e-10	-0.246897	1.06174
101955433	chr14:101955433:A:G	5.85122e-21	-1.64308	-1.44835	2.35862e-11	-1.40379	-1.46153
101955699	chr14:101955699:A:G	7.61699e-21	-1.84044	-0.987253	2.73223e-11	-1.64441	-1.07387
101955917	chr14:101955917:C:T	5.20323e-20	-4.44502e-10	-0.90621	1.6062e-10	-4.44502e-10	-0.946933
101956092	chr14:101956092:G:A	2.92972e-20	-4.44502e-10	-1.48058	9.38521e-11	-4.44502e-10	-1.48426
101956554	chr14:101956554:C:T	8.87646e-20	-4.44502e-10	-0.372087	2.59555e-10	-4.44502e-10	-0.467009
101956746	chr14:101956746:C:T	1.00193e-18	-4.44502e-10	2.05161	3.16479e-09	-4.44502e-10	2.03387
101956787	chr14:101956787:A:G	8.79551e-19	-4.44502e-10	1.92134	2.81074e-09	-4.44502e-10	1.91523
101956877	chr14:101956877:A:G	7.3469e-21	-1.78398	-1.07982	5.37005e-11	-0.960711	-1.08184
101956963	chr14:101956963:G:A	2.9393e-20	-4.44502e-10	-1.47732	9.60182e-11	-4.44502e-10	-1.46144
101957049	chr14:101957049:T:C	3.47613e-20	-4.44502e-10	-1.30957	1.10995e-10	-4.44502e-10	-1.3165
101957090	chr14:101957090:T:C	8.78782e-19	-4.44502e-10	1.92046	2.80873e-09	-4.44502e-10	1.91451
101957472	chr14:101957472:C:T	9.29846e-21	-1.90876	-0.719469	3.28295e-11	-1.73032	-0.804333
101957992	chr14:101957992:T:C	4.03525e-20	-0.523814	-0.636608	1.78389e-10	-0.121534	-0.720478
101958035	chr14:101958035:G:A	3.53747e-20	-4.44502e-10	-1.29208	1.11531e-10	-4.44502e-10	-1.31167
101958309	chr14:101958309:G:C	7.09714e-20	-4.44502e-10	-0.595798	2.4588e-10	-4.44502e-10	-0.521132
101958592	chr14:101958592:C:T	4.38967e-20	-4.44502e-10	-1.07623	1.37173e-10	-4.44502e-10	-1.10473
101959238	chr14:101959238:G:A	4.43977e-20	-4.44502e-10	-1.06489	1.36711e-10	-4.44502e-10	-1.10811
101959535	chr14:101959535:T:C	6.58107e-20	-1.21397	0.542675	2.24673e-10	-0.913094	0.301765
101959638	chr14:101959638:G:A	5.1636e-19	-0.508183	1.89691	2.04919e-09	-0.111354	1.71058
101960550	chr14:101960550:G:A	8.17229e-19	-4.44502e-10	1.84785	2.62356e-09	-4.44502e-10	1.84631
101960598	chr14:101960598:C:T	2.94342e-20	-4.44502e-10	-1.47592	9.57582e-11	-4.44502e-10	-1.46415
101960648	chr14:101960648:TG:T	1.24941e-20	-1.76855	-0.56427	4.69475e-11	-1.57064	-0.606308
101960972	chr14:101960972:G:A	6.24624e-21	-1.61201	-1.41409	2.45076e-11	-1.38861	-1.43838
101961093	chr14:101961093:G:A	4.13793e-20	-4.44502e-10	-1.13529	1.38773e-10	-4.44502e-10	-1.09314
101961139	chr14:101961139:G:A	3.0016e-20	-4.44502e-10	-1.45635	9.86208e-11	-4.44502e-10	-1.43469
101961223	chr14:101961223:A:G	2.62797e-19	0.294522	0.418785	1.14799e-09	0.656521	0.363274
101961472	chr14:101961472:G:A	3.83623e-20	-1.211	-4.62281e-10	1.10918e-10	-1.31719	-4.62281e-10
101961871	chr14:101961871:A:T	6.75696e-20	-4.44502e-10	-0.644916	2.41873e-10	-4.44502e-10	-0.537565
101962061	chr14:101962061:A:G	1.89757e-20	-1.04294	-0.871973	7.49091e-11	-0.719925	-0.989776
101962106	chr14:101962106:C:T	6.76422e-20	-4.44502e-10	-0.643842	2.42119e-10	-4.44502e-10	-0.536546
101962433	chr14:101962433:T:TA	4.14584e-20	-4.44502e-10	-1.13339	1.30152e-10	-4.44502e-10	-1.15727
101962464	chr14:101962464:A:G	2.13305e-20	-0.764337	-1.0336	1.1984e-10	-0.316479	-0.923344
101962712	chr14:101962712:G:A	5.53051e-20	-0.845209	-4.62281e-10	1.16433e-10	-1.26866	-4.62281e-10
101962834	chr14:101962834:T:C	1.06836e-19	-4.44502e-10	-0.18678	3.07578e-10	-4.44502e-10	-0.297247
101962841	chr14:101962841:C:G	2.25171e-20	-0.769257	-0.974545	1.27079e-10	-0.322852	-0.858318
101962928	chr14:101962928:G:A	6.84131e-19	0.0936365	1.57644	2.65317e-09	0.37285	1.48468
101963351	chr14:101963351:C:T	2.02615e-20	-0.784082	-1.06527	9.78423e-11	-0.486088	-0.956531
101963507	chr14:101963507:T:C	4.50509e-20	-4.44502e-10	-1.05028	1.65189e-10	-4.44502e-10	-0.918886
101963793	chr14:101963793:G:C	1.09191e-20	-0.989428	-1.47813	4.7236e-11	-0.686589	-1.48423
101964369	chr14:101964369:CT:C	3.82754e-19	-4.44502e-10	1.08932	1.21741e-09	-4.44502e-10	1.0785
101965337	chr14:101965337:G:A	1.21752e-18	3.71825	-1.47175	5.26672e-09	3.99858	-1.45539
101965418	chr14:101965418:A:T	5.07949e-20	-0.93028	-4.62281e-10	1.07837e-10	-1.34535	-4.62281e-10
101965781	chr14:101965781:A:G	3.67843e-20	-4.44502e-10	-1.253	1.2492e-10	-4.44502e-10	-1.1983
101965959	chr14:101965959:T:C	5.26281e-20	-4.44502e-10	-0.894825	1.63288e-10	-4.44502e-10	-0.930459
101966025	chr14:101966025:C:T	4.56335e-20	-4.44502e-10	-1.03743	1.44596e-10	-4.44502e-10	-1.05203
101966717	chr14:101966717:G:A	4.14568e-20	-4.44502e-10	-1.13342	1.30148e-10	-4.44502e-10	-1.1573
101966882	chr14:101966882:T:C	4.02795e-20	-4.44502e-10	-1.16223	1.18611e-10	-4.44502e-10	-1.25013
101967267	chr14:101967267:G:A	1.31484e-19	1.48272	-1.4619	5.51354e-10	1.70647	-1.42007
101967415	chr14:101967415:T:G	5.67669e-20	-4.44502e-10	-0.819122	1.76864e-10	-4.44502e-10	-0.850594
101967485	chr14:101967485:A:G	1.38612e-20	-2.22898	-4.62281e-10	4.55723e-11	-2.20668	-4.62281e-10
101967729	chr14:101967729:A:C	1.93602e-20	-0.738619	-1.15623	9.40665e-11	-0.420202	-1.06177
101967890	chr14:101967890:C:G	4.0097e-20	-4.44502e-10	-1.16677	1.23836e-10	-4.44502e-10	-1.20702
101968154	chr14:101968154:T:C	2.16719e-18	2.82311	-4.62281e-10	5.2085e-09	2.53207	-4.62281e-10
101968497	chr14:101968497:G:A	1.98611e-19	1.5991	-1.16583	8.54445e-10	1.80076	-1.07628
101968930	chr14:101968930:T:C	4.64153e-20	-4.44502e-10	-1.02045	1.43745e-10	-4.44502e-10	-1.05793
101969515	chr14:101969515:G:A	2.43585e-20	-0.895927	-0.769265	9.79865e-11	-0.543066	-0.898081
101969621	chr14:101969621:G:A	3.47721e-19	-4.44502e-10	0.993327	1.13562e-09	-4.44502e-10	1.00896
101969737	chr14:101969737:A:AT	3.59425e-20	-4.44502e-10	-1.27615	1.18706e-10	-4.44502e-10	-1.24933
101970415	chr14:101970415:A:G	2.95218e-20	-4.44502e-10	-1.47294	9.45366e-11	-4.44502e-10	-1.47699
101971005	chr14:101971005:G:A	2.9894e-20	-4.44502e-10	-1.46042	9.75946e-11	-4.44502e-10	-1.44516
101971028	chr14:101971028:C:T	1.86573e-18	-4.44502e-10	2.67333	6.76531e-09	-4.44502e-10	2.79359
101971367	chr14:101971367:C:G	3.11532e-20	-4.44502e-10	-1.41916	9.93922e-11	-4.44502e-10	-1.4269
101972457	chr14:101972457:T:C	3.04666e-20	-4.44502e-10	-1.44144	1.00502e-10	-4.44502e-10	-1.4158
101972865	chr14:101972865:A:G	6.08488e-20	-4.44502e-10	-0.749683	1.95828e-10	-4.44502e-10	-0.748739
101973010	chr14:101973010:C:G	2.91925e-20	-4.44502e-10	-1.48416	9.45234e-11	-4.44502e-10	-1.47713
101973935	chr14:101973935:T:G	1.0305e-19	-2.18064	1.95778	3.75575e-10	-2.14636	2.04885
101975970	chr14:101975970:C:T	3.30404e-19	2.28149	-1.33924	1.28301e-09	2.53054	-1.39956
101976000	chr14:101976000:C:T	4.85839e-21	-1.8916	-1.38577	1.84443e-11	-1.70427	-1.40695
101976467	chr14:101976467:G:A	3.42511e-18	-4.44502e-10	3.28082	1.26893e-08	-4.44502e-10	3.42254
101976539	chr14:101976539:T:A	1.09309e-19	1.14909	-1.31298	6.17037e-10	1.72735	-1.3284
101976894	chr14:101976894:G:A	2.49452e-20	-0.428471	-1.21292	1.3046e-10	0.115616	-1.27053
101977874	chr14:101977874:T:C	3.76251e-21	-2.23948	-1.29351	1.22792e-11	-2.23308	-1.28499
101978425	chr14:101978425:A:G	3.50381e-20	-4.44502e-10	-1.30164	1.06382e-10	-4.44502e-10	-1.35894
101979270	chr14:101979270:T:C	1.84945e-19	1.378	-1.01602	1.01159e-09	1.95209	-1.05878
101979824	chr14:101979824:G:A	5.95432e-21	-2.21521	-0.858747	2.36945e-11	-2.17148	-0.689251
101980063	chr14:101980063:T:C	1.08854e-19	-2.163	1.99493	3.98909e-10	-2.12559	2.08835
101980719	chr14:101980719:A:G	3.23574e-19	-4.44502e-10	0.921353	1.0546e-09	-4.44502e-10	0.934944
101980860	chr14:101980860:A:G	2.66686e-19	1.67133	-0.943336	1.42784e-09	2.22686	-0.988917
101981307	chr14:101981307:G:A	3.0082e-20	-4.44502e-10	-1.45415	9.51443e-11	-4.44502e-10	-1.47058
101981745	chr14:101981745:C:T	6.02817e-20	-4.44502e-10	-0.759046	1.86526e-10	-4.44502e-10	-0.797408
101982321	chr14:101982321:C:T	2.0211e-20	-1.94473	0.0928814	7.38203e-11	-1.87717	0.152823
101982851	chr14:101982851:G:A	2.30005e-20	-0.473049	-1.24951	1.25356e-10	-0.0216145	-1.17321
101983676	chr14:101983676:T:C	5.34063e-21	-1.7334	-1.44933	2.10801e-11	-1.51243	-1.46521
101983683	chr14:101983683:G:T	4.44273e-21	-2.0633	-1.30351	1.40846e-11	-2.09619	-1.28471
101983686	chr14:101983686:G:T	4.31992e-19	0.659769	0.550562	2.06185e-09	0.87017	0.73521
101983689	chr14:101983689:G:T	3.52849e-19	0.782506	0.22546	1.6656e-09	0.996797	0.395166
101983827	chr14:101983827:G:A	5.79913e-20	-0.797781	-4.62281e-10	2.14975e-10	-0.655457	-4.62281e-10
101983930	chr14:101983930:G:C	1.80798e-20	-2.02352	0.0602442	6.57089e-11	-1.95933	0.118589
101984323	chr14:101984323:T:C	2.67262e-20	-1.57243	-4.62281e-10	9.5453e-11	-1.46734	-4.62281e-10
101984757	chr14:101984757:C:T	2.77211e-19	1.63984	-0.873132	1.48028e-09	2.19561	-0.9216
101985095	chr14:101985095:T:C	4.2387e-20	-4.44502e-10	-1.11123	1.29278e-10	-4.44502e-10	-1.16401
101985364	chr14:101985364:G:A	2.20511e-20	-0.437316	-1.32739	1.02694e-10	-0.131501	-1.26272
101985646	chr14:101985646:G:A	1.47781e-20	-0.787438	-1.37749	6.19669e-11	-0.4765	-1.42288
101986736	chr14:101986736:A:G	4.35383e-19	1.21815	-4.62281e-10	6.30657e-10	0.420785	-4.62281e-10
101986993	chr14:101986993:A:G	2.374e-20	-0.376155	-1.31476	1.11448e-10	-0.0650446	-1.24737
101987066	chr14:101987066:A:G	3.0399e-20	-4.44502e-10	-1.44366	9.52705e-11	-4.44502e-10	-1.46926
101987288	chr14:101987288:C:T	1.72413e-19	0.29182	-4.62281e-10	6.07379e-10	0.383177	-4.62281e-10
101987778	chr14:101987778:A:G	1.74213e-20	-0.542395	-1.45799	7.54418e-11	-0.224556	-1.47806
101987875	chr14:101987875:T:C	3.70466e-20	-0.610327	-0.635571	1.43468e-10	-0.265979	-0.793887
101988705	chr14:101988705:T:C	3.39784e-20	-4.44502e-10	-1.33235	1.00159e-10	-4.44502e-10	-1.41922
101988889	chr14:101988889:G:C	2.99185e-20	-4.44502e-10	-1.4596	9.43667e-11	-4.44502e-10	-1.47879
101990033	chr14:101990033:C:A	4.78495e-20	-0.990015	-4.62281e-10	1.44829e-10	-1.05043	-4.62281e-10
101990054	chr14:101990054:G:A	1.77293e-20	-2.02997	0.0471136	6.42008e-11	-1.96704	0.103082
101990194	chr14:101990194:G:T	2.24774e-20	-0.616527	-1.12904	1.32001e-10	-0.187493	-0.955672
101990320	chr14:101990320:G:A	3.22759e-20	-4.44502e-10	-1.38375	1.0773e-10	-4.44502e-10	-1.34635
101990648	chr14:101990648:G:A	5.40235e-20	-4.44502e-10	-0.868656	1.67535e-10	-4.44502e-10	-0.904782
101990986	chr14:101990986:C:T	2.95961e-20	-4.44502e-10	-1.47043	9.43071e-11	-4.44502e-10	-1.47942
101991279	chr14:101991279:A:G	2.87202e-20	-0.717231	-0.783242	1.1598e-10	-0.353148	-0.919407
101992224	chr14:101992224:A:G	1.79094e-19	-2.16996	2.49979	6.74474e-10	-2.13399	2.62194
101992427	chr14:101992427:G:A	1.81083e-20	-0.873928	-1.08778	1.06724e-10	-0.456308	-0.899428
101992620	chr14:101992620:C:T	1.29628e-18	-4.44502e-10	2.30918	4.6713e-09	-4.44502e-10	2.42322
101992739	chr14:101992739:T:C	4.42643e-20	-1.0679	-4.62281e-10	9.6951e-11	-1.45177	-4.62281e-10
101992866	chr14:101992866:C:T	2.09429e-19	1.72054	-1.23423	7.57182e-10	1.93205	-1.32842
101993251	chr14:101993251:C:T	9.28158e-20	0.85372	-1.18118	6.20104e-10	1.75046	-1.34655
101993388	chr14:101993388:T:C	3.29063e-20	-1.90133	0.536925	1.47574e-10	-1.82623	0.794585
101994042	chr14:101994042:C:T	2.91898e-20	-4.44502e-10	-1.48426	9.43699e-11	-4.44502e-10	-1.47876
101994872	chr14:101994872:A:G	3.05163e-19	1.85924	-0.996468	1.65097e-09	2.42296	-1.03982
101995127	chr14:101995127:G:A	3.69972e-20	-4.44502e-10	-1.24723	1.13715e-10	-4.44502e-10	-1.29228
101995354	chr14:101995354:G:A	1.3688e-20	-2.24155	-4.62281e-10	4.91948e-11	-2.13019	-4.62281e-10
101996013	chr14:101996013:G:A	3.71554e-20	-4.44502e-10	-1.24297	1.1255e-10	-4.44502e-10	-1.30258
101996191	chr14:101996191:G:A	1.59706e-20	-0.790989	-1.29634	7.83152e-11	-0.49866	-1.16657
101996575	chr14:101996575:A:C	1.86014e-20	-1.96725	0.0324153	8.70392e-11	-1.80233	0.242708
101996655	chr14:101996655:C:T	5.11413e-20	-4.44502e-10	-0.923482	1.58781e-10	-4.44502e-10	-0.958453
101996927	chr14:101996927:T:C	3.15676e-19	2.23016	-1.33352	1.22707e-09	2.4815	-1.39509
101997070	chr14:101997070:A:G	2.82834e-19	1.80705	-1.02027	1.53242e-09	2.37088	-1.06225
101997343	chr14:101997343:A:G	3.04486e-20	-4.44502e-10	-1.44203	1.00426e-10	-4.44502e-10	-1.41656
101997553	chr14:101997553:A:G	1.42943e-20	-2.19821	-4.62281e-10	4.613e-11	-2.19451	-4.62281e-10
101999263	chr14:101999263:G:A	2.78887e-19	-4.44502e-10	0.772733	9.79363e-10	-4.44502e-10	0.860925
101999841	chr14:101999841:A:G	1.93992e-19	1.61578	-1.20604	9.80707e-10	2.16354	-1.30125
101999905	chr14:101999905:G:C	5.38419e-20	-4.44502e-10	-0.872023	1.67221e-10	-4.44502e-10	-0.90666
101999916	chr14:101999916:C:T	2.30661e-20	-0.568005	-1.15171	1.17975e-10	-0.274324	-0.981183
102000160	chr14:102000160:G:A	3.57757e-19	-4.44502e-10	1.02178	1.14019e-09	-4.44502e-10	1.01297
102000318	chr14:102000318:C:T	3.55467e-19	-4.44502e-10	1.01536	1.13292e-09	-4.44502e-10	1.00657
102000447	chr14:102000447:G:A	5.59718e-21	-1.71042	-1.4254	2.20806e-11	-1.48461	-1.44667
102000678	chr14:102000678:G:A	1.27497e-19	1.18339	-1.19337	6.53976e-10	1.74731	-1.29021
102000786	chr14:102000786:C:A	5.14785e-20	-4.44502e-10	-0.916911	1.5935e-10	-4.44502e-10	-0.954875
102001510	chr14:102001510:A:G	3.01176e-20	-0.546907	-0.906056	1.88897e-10	-0.101748	-0.683027
102001672	chr14:102001672:G:A	3.09204e-20	-4.44502e-10	-1.42666	1.02531e-10	-4.44502e-10	-1.39582
102001770	chr14:102001770:T:C	3.10636e-19	-4.44502e-10	0.880548	9.53566e-10	-4.44502e-10	0.834231
102001842	chr14:102001842:G:T	1.10246e-18	-4.44502e-10	2.14722	4.01195e-09	-4.44502e-10	2.27106
102002203	chr14:102002203:C:T	4.41532e-20	-4.44502e-10	-1.07041	1.34388e-10	-4.44502e-10	-1.12524
102002379	chr14:102002379:G:A	3.36901e-20	-1.91686	0.575995	1.5017e-10	-1.84235	0.828141
102002936	chr14:102002936:T:C	3.40264e-20	-4.44502e-10	-1.33094	1.23587e-10	-4.44502e-10	-1.20903
102003411	chr14:102003411:A:G	3.11856e-20	-0.528052	-0.890065	1.94488e-10	-0.0859374	-0.669669
102003795	chr14:102003795:A:G	4.39177e-20	0.0603527	-1.13611	2.30629e-10	0.616317	-1.20148
102004238	chr14:102004238:C:T	1.69444e-20	-0.546755	-1.48138	7.71536e-11	-0.235731	-1.44445
102004425	chr14:102004425:G:C	3.28037e-20	-0.48192	-0.885613	2.06524e-10	-0.0344819	-0.66108
102005252	chr14:102005252:G:GA	5.38419e-20	-4.44502e-10	-0.872023	1.67221e-10	-4.44502e-10	-0.90666
102005489	chr14:102005489:T:C	3.05684e-20	-4.44502e-10	-1.43811	1.00879e-10	-4.44502e-10	-1.41205
102006260	chr14:102006260:A:G	5.76969e-21	-1.66153	-1.44393	2.38362e-11	-1.42818	-1.42659
102006912	chr14:102006912:T:C	3.01215e-20	-4.44502e-10	-1.45284	1.04975e-10	-4.44502e-10	-1.37226
102007769	chr14:102007769:C:A	4.08032e-20	-4.44502e-10	-1.14931	1.24837e-10	-4.44502e-10	-1.19897
102007949	chr14:102007949:G:C	2.02502e-19	1.68449	-1.23181	1.01945e-09	2.22317	-1.32213
102007954	chr14:102007954:C:T	3.83296e-20	0.225692	-1.43754	2.97299e-10	1.15287	-1.48411
102008113	chr14:102008113:G:A	2.2556e-20	-1.74207	-4.62281e-10	6.20886e-11	-1.89741	-4.62281e-10
102008414	chr14:102008414:G:A	4.62301e-20	-1.02444	-4.62281e-10	2.83745e-10	-0.377901	-4.62281e-10
102008854	chr14:102008854:G:A	3.09292e-20	-4.44502e-10	-1.42637	9.69649e-11	-4.44502e-10	-1.45163
102009494	chr14:102009494:G:A	3.87932e-20	-4.44502e-10	-1.19983	1.59187e-10	-4.44502e-10	-0.955899
102009607	chr14:102009607:C:G	3.65329e-20	-4.44502e-10	-1.25986	1.06051e-10	-4.44502e-10	-1.36205
102009648	chr14:102009648:G:GA	3.34614e-20	-4.44502e-10	-1.34768	9.91753e-11	-4.44502e-10	-1.42909
102009715	chr14:102009715:C:T	4.97616e-21	-2.1183	-1.13512	1.82045e-11	-2.07098	-1.05333
102010099	chr14:102010099:G:T	6.33608e-19	-4.44502e-10	1.59336	1.93823e-09	-4.44502e-10	1.54355
102010582	chr14:102010582:A:G	3.42611e-20	-4.44502e-10	-1.32406	1.01528e-10	-4.44502e-10	-1.40564
102011024	chr14:102011024:G:A	3.45709e-19	2.29504	-1.30752	1.34153e-09	2.55376	-1.37817
102011624	chr14:102011624:C:T	5.11883e-20	-4.44502e-10	-0.922564	1.55025e-10	-4.44502e-10	-0.98239
102011707	chr14:102011707:G:A	1.63138e-17	4.84169	-4.62281e-10	1.20517e-07	5.67357	-4.62281e-10
102012627	chr14:102012627:A:AT	2.18874e-20	-1.77216	-4.62281e-10	6.06263e-11	-1.92125	-4.62281e-10
102013204	chr14:102013204:G:A	6.31184e-20	-4.44502e-10	-0.713062	1.92622e-10	-4.44502e-10	-0.765246
102013502	chr14:102013502:T:TA	2.3197e-19	1.81014	-1.2216	1.17607e-09	2.35798	-1.31402
102013732	chr14:102013732:G:A	5.06804e-19	-4.44502e-10	1.37005	1.57175e-09	-4.44502e-10	1.33397
102013839	chr14:102013839:G:A	2.65181e-20	-0.404611	-1.17563	1.35607e-10	-0.106326	-1.00989
102014270	chr14:102014270:G:A	1.3389e-19	-2.14183	2.18077	4.96738e-10	-2.09951	2.2816
102014362	chr14:102014362:C:T	5.14361e-19	-1.34218	2.72703	7.8866e-10	-1.36159	2.00595
102014407	chr14:102014407:A:G	2.09396e-20	-0.609602	-1.20683	1.16858e-10	-0.196488	-1.06853
102014486	chr14:102014486:C:T	5.31547e-21	-1.73348	-1.45398	2.12266e-11	-1.50278	-1.46794
102014499	chr14:102014499:G:A	2.9365e-20	-4.44502e-10	-1.47827	9.38521e-11	-4.44502e-10	-1.48426
102014607	chr14:102014607:G:A	3.18824e-20	-4.44502e-10	-1.39602	1.0884e-10	-4.44502e-10	-1.3361
102015067	chr14:102015067:A:G	6.19748e-20	-4.44502e-10	-0.731347	1.9193e-10	-4.44502e-10	-0.768848
102015069	chr14:102015069:C:T	3.04462e-20	-4.44502e-10	-1.44211	1.00417e-10	-4.44502e-10	-1.41665
102015227	chr14:102015227:G:A	3.00261e-20	-4.44502e-10	-1.45601	9.53647e-11	-4.44502e-10	-1.46827
102016261	chr14:102016261:C:T	4.82456e-20	-4.44502e-10	-0.98177	1.49683e-10	-4.44502e-10	-1.01746
102016399	chr14:102016399:A:G	3.60348e-19	2.32401	-1.29502	1.3857e-09	2.57404	-1.36606
102017704	chr14:102017704:C:T	1.01048e-19	-4.44502e-10	-0.242481	2.91844e-10	-4.44502e-10	-0.349756
102017822	chr14:102017822:T:TAA	2.29064e-20	-0.888694	-0.837965	1.20288e-10	-0.642077	-0.594015
102017922	chr14:102017922:C:T	1.39377e-20	-2.22348	-4.62281e-10	4.40627e-11	-2.24036	-4.62281e-10
102018127	chr14:102018127:T:G	3.63245e-19	-4.44502e-10	1.037	1.11157e-09	-4.44502e-10	0.987555
102018228	chr14:102018228:T:C	2.00983e-19	1.62933	-1.18418	1.00084e-09	2.16665	-1.28403
102018714	chr14:102018714:AT:A	1.47281e-19	1.35159	-1.21732	7.50197e-10	1.90521	-1.31085
102018764	chr14:102018764:C:T	1.36639e-20	-2.24331	-4.62281e-10	4.80846e-11	-2.15301	-4.62281e-10
102019283	chr14:102019283:C:T	2.51006e-19	-4.44502e-10	0.667401	7.669e-10	-4.44502e-10	0.61638
102019510	chr14:102019510:A:G	6.37417e-21	-1.65788	-1.34795	2.66968e-11	-1.42275	-1.31868
102020507	chr14:102020507:G:A	1.37173e-20	-2.23941	-4.62281e-10	4.39323e-11	-2.24333	-4.62281e-10
102020607	chr14:102020607:C:T	3.2325e-20	-4.44502e-10	-1.38223	1.00293e-10	-4.44502e-10	-1.41788
102020797	chr14:102020797:C:T	1.29628e-18	-4.44502e-10	2.30918	4.6713e-09	-4.44502e-10	2.42322
102021345	chr14:102021345:C:A	1.51294e-19	1.30497	-1.14382	7.54216e-10	1.8501	-1.2504
102021568	chr14:102021568:G:A	3.23221e-20	-1.93434	0.552011	1.44949e-10	-1.85987	0.810275
102021903	chr14:102021903:C:T	2.30774e-19	1.89595	-1.31259	9.94643e-10	2.1184	-1.24199
102023325	chr14:102023325:G:A	2.32945e-19	1.88398	-1.29126	1.01454e-09	2.11288	-1.21666
102024306	chr14:102024306:A:G	1.53875e-19	1.43796	-1.25989	7.84263e-10	1.98366	-1.34489
102025014	chr14:102025014:G:A	1.99165e-20	-1.86652	-4.62281e-10	7.1503e-11	-1.75624	-4.62281e-10
102025179	chr14:102025179:G:C	4.04787e-20	-4.44502e-10	-1.1573	1.19595e-10	-4.44502e-10	-1.24187
102025262	chr14:102025262:G:A	8.97508e-20	-4.44502e-10	-0.361038	2.91414e-10	-4.44502e-10	-0.351232
102025268	chr14:102025268:G:A	1.56632e-20	-2.10676	-4.62281e-10	5.54071e-11	-2.01127	-4.62281e-10
102025484	chr14:102025484:C:T	3.11603e-20	-1.82099	0.402057	1.40339e-10	-1.73284	0.650923
102025510	chr14:102025510:T:C	2.66656e-20	-0.845253	-0.729446	1.02422e-10	-0.514716	-0.882156
102025736	chr14:102025736:C:T	4.33072e-20	0.347419	-1.43717	3.17482e-10	1.21853	-1.48409
102026319	chr14:102026319:A:G	7.10479e-21	-1.80137	-1.09593	6.27641e-11	-0.817672	-1.06892
102027069	chr14:102027069:G:T	6.21013e-20	-4.44502e-10	-0.729308	1.84103e-10	-4.44502e-10	-0.810484
102027301	chr14:102027301:G:A	1.28679e-18	-4.44502e-10	2.30183	4.63592e-09	-4.44502e-10	2.41561
102027424	chr14:102027424:A:G	1.27594e-19	1.2029	-1.21213	6.40878e-10	1.74374	-1.30688
102028873	chr14:102028873:A:G	6.34567e-20	-4.44502e-10	-0.707718	1.9652e-10	-4.44502e-10	-0.745214
102028957	chr14:102028957:G:A	1.8399e-20	-0.769777	-1.176	1.07126e-10	-0.354448	-0.997525
102029011	chr14:102029011:T:C	2.50974e-19	1.97585	-1.30857	1.08568e-09	2.20158	-1.2376
102029272	chr14:102029272:G:A	6.46544e-20	0.720997	-1.41002	4.7437e-10	1.61205	-1.47604
102029409	chr14:102029409:C:T	1.07613e-18	-4.44502e-10	2.12305	4.0435e-09	-4.44502e-10	2.27889
102029424	chr14:102029424:C:T	6.72464e-20	-4.44502e-10	-0.649712	2.04687e-10	-4.44502e-10	-0.704493
102030015	chr14:102030015:C:A	2.03997e-20	-0.769517	-1.07304	8.64088e-11	-0.426696	-1.14019
102030877	chr14:102030877:A:G	4.16657e-21	-2.24314	-1.18784	1.26464e-11	-2.22267	-1.26594
102031238	chr14:102031238:G:A	2.95017e-20	-4.44502e-10	-1.47363	9.62331e-11	-4.44502e-10	-1.4592
102031241	chr14:102031241:T:C	1.09522e-19	-4.44502e-10	-0.161947	3.17412e-10	-4.44502e-10	-0.265778
102031377	chr14:102031377:G:A	3.10443e-20	-4.44502e-10	-1.42266	9.71559e-11	-4.44502e-10	-1.44966
102031435	chr14:102031435:A:G	2.72327e-20	-0.704167	-0.84949	1.15294e-10	-0.338791	-0.939697
102031961	chr14:102031961:T:C	1.8861e-20	-1.92098	-4.62281e-10	7.25074e-11	-1.74229	-4.62281e-10
102032173	chr14:102032173:A:G	2.20501e-18	2.84041	-4.62281e-10	5.19628e-09	2.52972	-4.62281e-10
102032895	chr14:102032895:C:T	4.17741e-20	0.329576	-1.45537	3.72702e-10	1.22971	-1.33491
102033364	chr14:102033364:C:T	6.22177e-20	-4.44502e-10	-0.727435	1.84432e-10	-4.44502e-10	-0.808694
102033577	chr14:102033577:G:A	2.9838e-18	4.62629	-1.48341	1.17502e-08	4.822	-1.47635
102033816	chr14:102033816:A:G	3.67739e-20	-2.13355	0.880262	1.36312e-10	-2.16164	1.05061
102034813	chr14:102034813:T:C	1.58019e-20	-0.762821	-1.33512	6.95305e-11	-0.401645	-1.38257
102034882	chr14:102034882:C:T	2.10148e-19	-2.15351	2.64325	5.36438e-10	-2.10897	2.36795
102035208	chr14:102035208:C:T	4.71931e-21	-2.24332	-1.06309	1.41386e-11	-2.21944	-1.15763
102036015	chr14:102036015:T:C	4.54716e-20	-1.04099	-4.62281e-10	1.34137e-10	-1.12711	-4.62281e-10
102036130	chr14:102036130:C:T	2.46447e-20	-1.65351	-4.62281e-10	8.94614e-11	-1.53217	-4.62281e-10
102037220	chr14:102037220:T:TC	5.58151e-20	-4.44502e-10	-0.836029	1.88556e-10	-4.44502e-10	-0.786584
102037317	chr14:102037317:G:A	2.11868e-19	-2.17662	2.67451	5.38078e-10	-2.13946	2.40148
102037610	chr14:102037610:C:T	1.50007e-20	-2.14998	-4.62281e-10	5.24015e-11	-2.06704	-4.62281e-10
102037996	chr14:102037996:C:G	1.97069e-18	4.2071	-1.47903	7.86705e-09	4.41127	-1.46681
102038501	chr14:102038501:C:T	1.60401e-18	4.00224	-1.48005	6.48311e-09	4.21957	-1.46859
102038925	chr14:102038925:AC:A	1.93334e-18	4.188	-1.47907	7.83374e-09	4.40702	-1.4668
102039727	chr14:102039727:C:T	9.95539e-20	-4.44502e-10	-0.257375	2.86207e-10	-4.44502e-10	-0.369261
102039971	chr14:102039971:A:G	8.65483e-21	-1.28875	-1.41121	4.11813e-11	-0.868587	-1.43941
102040446	chr14:102040446:G:C	7.49403e-20	0.934428	-1.47581	7.15948e-10	1.94185	-1.39422
102040728	chr14:102040728:G:C	3.86948e-19	-0.854082	1.9543	1.0365e-09	-0.472131	1.38976
102041719	chr14:102041719:C:A	8.0791e-20	-1.94682	1.48061	4.01223e-10	-1.87238	1.84092
102042069	chr14:102042069:A:T	7.99936e-20	-4.44502e-10	-0.476127	2.53972e-10	-4.44502e-10	-0.488754
102042903	chr14:102042903:A:G	8.01002e-20	0.998575	-1.47337	7.69774e-10	2.00767	-1.38754
102043848	chr14:102043848:T:G	3.48914e-20	-4.44502e-10	-1.30583	1.13954e-10	-4.44502e-10	-1.29018
102044059	chr14:102044059:A:G	3.56813e-20	-4.44502e-10	-1.28345	1.1467e-10	-4.44502e-10	-1.28392
102044091	chr14:102044091:A:G	4.84235e-21	-1.81843	-1.46224	1.51517e-11	-1.85394	-1.45393
102044526	chr14:102044526:G:A	1.58375e-18	3.95853	-1.44905	5.43957e-09	4.04154	-1.46606
102044537	chr14:102044537:G:A	1.03138e-20	-1.38802	-1.13657	4.22144e-11	-1.07091	-1.2123
102044849	chr14:102044849:G:A	7.13108e-20	-4.44502e-10	-0.591027	2.13796e-10	-4.44502e-10	-0.660954
102044888	chr14:102044888:C:T	2.7345e-20	-1.54954	-4.62281e-10	9.98439e-11	-1.42237	-4.62281e-10
102045017	chr14:102045017:T:C	1.38294e-20	-2.23128	-4.62281e-10	4.80054e-11	-2.15466	-4.62281e-10
102045260	chr14:102045260:A:G	1.16658e-20	-1.13229	-1.26912	5.4972e-11	-0.689024	-1.33013
102045390	chr14:102045390:CACCTGAGGTCAGGAGTTCGAGACCAGCCTGGCCAACATGGTGAAATCCCATCTCTACAAAAAATACA:C	8.47596e-21	-2.03421	-0.686634	2.61164e-11	-2.14131	-0.622106
102045480	chr14:102045480:G:A	1.60097e-20	-2.08488	-4.62281e-10	5.47457e-11	-2.02328	-4.62281e-10
102045820	chr14:102045820:T:C	1.06344e-20	-1.10443	-1.38955	5.2576e-11	-0.645627	-1.41809
102046131	chr14:102046131:G:A	1.36674e-20	-2.24306	-4.62281e-10	4.58233e-11	-2.20118	-4.62281e-10
102046227	chr14:102046227:CAG:C	5.65593e-20	-4.44502e-10	-0.822785	1.6317e-10	-4.44502e-10	-0.931187
102046305	chr14:102046305:C:T	9.18645e-20	-0.33776	-4.62281e-10	2.6096e-10	-0.461609	-4.62281e-10
102046309	chr14:102046309:T:C	8.50185e-20	-0.415206	-4.62281e-10	2.42208e-10	-0.53618	-4.62281e-10
102046315	chr14:102046315:T:C	8.43421e-20	-0.423193	-4.62281e-10	2.40394e-10	-0.543697	-4.62281e-10
102046436	chr14:102046436:G:A	1.67425e-18	-4.44502e-10	2.56504	5.85039e-09	-4.44502e-10	2.64829
102046474	chr14:102046474:G:A	2.50597e-19	-4.44502e-10	0.665772	7.64016e-10	-4.44502e-10	0.612612
102046535	chr14:102046535:G:A	3.14475e-21	-2.23931	-1.47303	1.03939e-11	-2.23558	-1.44918
102046749	chr14:102046749:G:A	2.30803e-19	-1.47946	2.06295	4.34533e-10	-1.37871	1.427
102046842	chr14:102046842:A:C	2.92117e-20	-4.44502e-10	-1.48351	9.45738e-11	-4.44502e-10	-1.4766
102046944	chr14:102046944:GCCA:G	1.7344e-20	-2.00483	-4.62281e-10	6.00345e-11	-1.93106	-4.62281e-10
102047059	chr14:102047059:T:A	1.10203e-18	3.63071	-1.48388	4.07389e-09	3.76914	-1.48277
102047259	chr14:102047259:A:G	1.03446e-20	-1.10319	-1.41842	5.20315e-11	-0.632172	-1.44196
102047459	chr14:102047459:C:T	4.29921e-19	-4.44502e-10	1.20553	1.39136e-09	-4.44502e-10	1.21206
102047753	chr14:102047753:C:T	6.32183e-19	-4.44502e-10	1.5911	1.89706e-09	-4.44502e-10	1.52208
102047890	chr14:102047890:T:C	3.0337e-20	-0.564212	-0.881494	2.11323e-10	0.136705	-0.809293
102048074	chr14:102048074:G:A	4.14693e-19	-4.44502e-10	1.16946	1.34229e-09	-4.44502e-10	1.17616
102048098	chr14:102048098:T:G	4.11155e-21	-2.24008	-1.20419	1.27634e-11	-2.19842	-1.28098
102048307	chr14:102048307:C:T	4.08462e-19	-2.18365	3.33798	1.02939e-09	-2.14946	3.0602
102048328	chr14:102048328:C:T	3.49028e-20	-4.44502e-10	-1.30551	1.01846e-10	-4.44502e-10	-1.40251
102048507	chr14:102048507:C:T	6.04989e-20	-4.44502e-10	-0.75545	1.82855e-10	-4.44502e-10	-0.817285
102048673	chr14:102048673:C:T	4.00437e-20	-4.44502e-10	-1.1681	1.18396e-10	-4.44502e-10	-1.25194
102048678	chr14:102048678:G:A	3.27698e-21	-2.24057	-1.43058	1.04387e-11	-2.19801	-1.48245
102049109	chr14:102049109:A:C	6.28006e-20	0.111632	-0.829742	3.99401e-10	0.978884	-1.0149
102049309	chr14:102049309:G:A	4.88894e-20	-4.44502e-10	-0.968515	1.43544e-10	-4.44502e-10	-1.05934
102049376	chr14:102049376:G:A	7.64819e-20	0.962661	-1.48368	8.9067e-10	2.22224	-1.45625
102049698	chr14:102049698:C:T	8.45326e-20	-4.44502e-10	-0.420937	2.46549e-10	-4.44502e-10	-0.518414
102050753	chr14:102050753:A:G	7.18247e-20	0.899258	-1.4831	8.58146e-10	2.16304	-1.43424
102050795	chr14:102050795:C:T	6.53557e-21	-1.78767	-1.19314	2.02052e-11	-1.86175	-1.15829
102050816	chr14:102050816:C:T	6.28903e-21	-1.82612	-1.19314	1.95839e-11	-1.89298	-1.15829
102051014	chr14:102051014:A:G	1.21421e-18	-4.44502e-10	2.24377	3.64218e-09	-4.44502e-10	2.17436
102051249	chr14:102051249:C:T	7.2199e-21	-2.05533	-0.825904	1.79639e-11	-2.19214	-0.945476
102051632	chr14:102051632:A:G	1.55721e-20	-0.982932	-1.12966	7.39892e-11	-0.498832	-1.22323
102052262	chr14:102052262:C:A	8.88777e-20	1.09916	-1.46997	1.20773e-09	2.43841	-1.36789
102052511	chr14:102052511:G:T	8.83346e-20	-4.44502e-10	-0.376943	2.57056e-10	-4.44502e-10	-0.476684
102052533	chr14:102052533:T:C	1.18892e-20	-1.14958	-1.23287	5.23897e-11	-0.785173	-1.28209
102052637	chr14:102052637:A:G	2.10233e-20	-1.03308	-0.779363	9.23588e-11	-0.562774	-0.937522
102052927	chr14:102052927:C:T	6.25742e-20	-4.44502e-10	-0.721721	1.88885e-10	-4.44502e-10	-0.78484
102052952	chr14:102052952:T:C	1.65842e-18	3.98159	-1.42604	5.78028e-09	4.08673	-1.4505
102053849	chr14:102053849:T:C	6.27692e-21	-2.2399	-0.781292	2.43187e-11	-2.15345	-0.681275
102053988	chr14:102053988:C:T	6.38289e-20	-0.701869	-4.62281e-10	1.04698e-10	-1.3749	-4.62281e-10
102054136	chr14:102054136:C:T	4.74346e-21	-1.95175	-1.34956	1.51557e-11	-1.85819	-1.44941
102054345	chr14:102054345:G:A	1.70447e-20	-2.02223	-4.62281e-10	9.13699e-11	-1.51106	-4.62281e-10
102054456	chr14:102054456:CAAAG:C	6.28141e-20	-0.717896	-4.62281e-10	1.84423e-10	-0.808743	-4.62281e-10
102054507	chr14:102054507:C:T	1.42688e-18	3.85437	-1.4492	5.06277e-09	3.97064	-1.46695
102054551	chr14:102054551:A:G	8.28431e-21	-1.51834	-1.22537	3.62592e-11	-1.12963	-1.30565
102054730	chr14:102054730:G:A	1.61861e-18	3.98928	-1.45803	5.76209e-09	4.10597	-1.47289
102054972	chr14:102054972:T:C	1.04785e-20	-1.20381	-1.30494	4.61221e-11	-0.849748	-1.34494
102054976	chr14:102054976:C:T	2.22693e-19	-4.44502e-10	0.547718	7.345e-10	-4.44502e-10	0.573214
102055182	chr14:102055182:C:T	1.50265e-18	-4.44502e-10	2.45691	4.47598e-09	-4.44502e-10	2.3805
102055197	chr14:102055197:A:G	1.74103e-20	-0.975341	-1.02567	8.12026e-11	-0.493802	-1.13523
102055462	chr14:102055462:A:T	1.43807e-19	0.110397	-4.62281e-10	5.0372e-10	0.196044	-4.62281e-10
102055556	chr14:102055556:C:A	1.74325e-18	-4.44502e-10	2.60543	6.03052e-09	-4.44502e-10	2.67861
102055853	chr14:102055853:C:T	5.58872e-21	-1.72703	-1.41029	1.66855e-11	-1.80216	-1.40928
102056783	chr14:102056783:C:T	2.27975e-20	-1.73142	-4.62281e-10	8.5095e-11	-1.58221	-4.62281e-10
102056966	chr14:102056966:C:G	1.8145e-18	4.11722	-1.47173	6.41964e-09	4.22217	-1.48103
102057157	chr14:102057157:GCAAACGTGCACACACTGCAGATGCA:G	2.9497e-20	-4.44502e-10	-1.47379	9.46658e-11	-4.44502e-10	-1.47562
102057171	chr14:102057171:A:G	1.37339e-20	-2.23821	-4.62281e-10	4.66483e-11	-2.18334	-4.62281e-10
102057211	chr14:102057211:A:T	1.83948e-20	-0.782217	-1.16379	9.03541e-11	-0.270345	-1.2519
102057376	chr14:102057376:C:T	1.70669e-20	-2.02093	-4.62281e-10	4.93958e-11	-2.12611	-4.62281e-10
102057400	chr14:102057400:CAT:C	3.55794e-20	-4.44502e-10	-1.28631	1.03153e-10	-4.44502e-10	-1.38977
102057470	chr14:102057470:A:T	2.8374e-19	-4.44502e-10	0.789985	9.35773e-10	-4.44502e-10	0.815396
102058513	chr14:102058513:C:T	1.10158e-19	-1.94449	1.78833	7.48575e-10	-1.8111	2.4033
102058666	chr14:102058666:C:T	5.97153e-21	-2.24324	-0.827829	1.73074e-11	-2.2179	-0.956944
102058687	chr14:102058687:T:C	1.13459e-20	-1.31461	-1.11461	5.22551e-11	-0.939469	-1.13037
102059246	chr14:102059246:T:G	2.53295e-20	-1.6261	-4.62281e-10	6.87949e-11	-1.79485	-4.62281e-10
102059532	chr14:102059532:C:T	9.82178e-21	-1.92793	-0.645539	2.75437e-11	-1.81605	-0.894151
102059867	chr14:102059867:C:T	1.51175e-18	3.94709	-1.48414	5.70057e-09	4.09979	-1.47744
102059911	chr14:102059911:T:A	5.03761e-20	0.539139	-1.4777	4.99466e-10	1.6593	-1.47174
102059913	chr14:102059913:T:A	3.91853e-20	-4.44502e-10	-1.18977	1.31711e-10	-4.44502e-10	-1.14537
102059945	chr14:102059945:A:G	6.35902e-20	-1.49892	0.793309	1.28996e-10	-1.65358	0.487386
102060727	chr14:102060727:G:A	4.42638e-20	-4.44502e-10	-1.06791	1.29758e-10	-4.44502e-10	-1.16031
102061055	chr14:102061055:G:A	8.23625e-21	-1.91155	-0.837978	4.04822e-11	-1.60716	-0.717959
102061301	chr14:102061301:G:A	9.998e-20	-4.44502e-10	-0.253105	2.89388e-10	-4.44502e-10	-0.358209
102061643	chr14:102061643:C:T	2.71954e-19	-4.44502e-10	0.747558	8.55062e-10	-4.44502e-10	0.725197
102062023	chr14:102062023:G:A	2.20275e-20	-1.76578	-4.62281e-10	1.43196e-10	-1.06176	-4.62281e-10
102062058	chr14:102062058:G:C	2.42344e-20	-0.241077	-1.42922	2.60219e-10	0.806864	-1.27132
102062090	chr14:102062090:T:C	1.51443e-20	-2.14045	-4.62281e-10	4.46212e-11	-2.22777	-4.62281e-10
102062225	chr14:102062225:G:A	3.87753e-20	-0.595873	-0.604419	7.67318e-11	-0.907073	-0.778587
102062472	chr14:102062472:C:G	2.45704e-20	-1.65653	-4.62281e-10	8.39478e-11	-1.59578	-4.62281e-10
102062480	chr14:102062480:C:T	4.75441e-21	-2.00374	-1.29526	1.46611e-11	-2.05868	-1.2821
102062729	chr14:102062729:A:T	2.97972e-20	-4.44502e-10	-1.46366	9.73815e-11	-4.44502e-10	-1.44734
102062937	chr14:102062937:C:A	3.26328e-20	-4.44502e-10	-1.37276	1.09763e-10	-4.44502e-10	-1.32766
102063044	chr14:102063044:C:T	2.99592e-20	-4.44502e-10	-1.45824	9.80668e-11	-4.44502e-10	-1.44033
102064408	chr14:102064408:T:C	1.24489e-20	-1.62423	-0.712212	3.4547e-11	-1.58587	-0.897783
102065062	chr14:102065062:T:C	5.00872e-19	-4.44502e-10	1.35828	1.81367e-09	-4.44502e-10	1.47713
102065083	chr14:102065083:T:C	1.38751e-20	-1.83324	-0.394737	6.17167e-11	-1.5475	-0.355926
102065120	chr14:102065120:C:T	8.738e-21	-1.46554	-1.22485	2.69888e-11	-1.38208	-1.34848
102065169	chr14:102065169:T:C	5.24315e-20	-4.44502e-10	-0.898566	1.51031e-10	-4.44502e-10	-1.00849
102065176	chr14:102065176:G:A	4.54605e-20	-4.44502e-10	-1.04123	1.32971e-10	-4.44502e-10	-1.13584
102065187	chr14:102065187:G:C	4.75568e-21	-2.21378	-1.08496	1.55112e-11	-2.07373	-1.21069
102065335	chr14:102065335:A:G	1.50301e-20	-1.69871	-0.449307	3.94688e-11	-1.66164	-0.688825
102065495	chr14:102065495:C:G	6.57859e-20	-4.44502e-10	-0.671669	1.94881e-10	-4.44502e-10	-0.753589
102065627	chr14:102065627:G:C	6.51725e-18	5.10415	-1.18002	3.47237e-08	5.52205	-1.09285
102065650	chr14:102065650:C:T	4.54198e-20	-4.44502e-10	-1.04213	1.32727e-10	-4.44502e-10	-1.13768
102065661	chr14:102065661:C:T	6.59043e-20	-4.44502e-10	-0.669871	1.95221e-10	-4.44502e-10	-0.751845
102065742	chr14:102065742:G:A	5.13767e-20	-4.44502e-10	-0.918891	1.47883e-10	-4.44502e-10	-1.02955
102066562	chr14:102066562:C:T	1.7916e-18	3.2857	-0.652911	1.36514e-08	4.45227	-0.956643
102066764	chr14:102066764:G:A	6.7816e-19	3.12669	-1.46538	3.73893e-09	3.67899	-1.47841
102067028	chr14:102067028:C:T	3.15633e-20	-4.44502e-10	-1.40608	1.05009e-10	-4.44502e-10	-1.37193
102067227	chr14:102067227:T:A	3.19487e-20	-4.44502e-10	-1.39394	9.84058e-11	-4.44502e-10	-1.43688
102067230	chr14:102067230:T:A	3.53947e-19	1.8979	-0.886824	1.98539e-09	2.70207	-1.13447
102067511	chr14:102067511:T:C	1.74185e-20	-0.574712	-1.42583	6.79101e-11	-0.354221	-1.45357
102067870	chr14:102067870:T:A	3.12769e-20	-4.44502e-10	-1.41519	1.03718e-10	-4.44502e-10	-1.3843
102067929	chr14:102067929:C:T	4.74664e-20	-4.44502e-10	-0.998053	1.25238e-10	-4.44502e-10	-1.19576
102068149	chr14:102068149:GCC:ACC	5.05151e-21	-1.97063	-1.26776	1.39663e-11	-2.09261	-1.29672
102068254	chr14:102068254:T:C	1.55778e-18	-4.44502e-10	2.49294	4.22904e-09	-4.44502e-10	2.32375
102068303	chr14:102068303:G:A	5.99128e-18	-4.44502e-10	3.83999	2.36416e-08	-4.44502e-10	4.04479
102069146	chr14:102069146:G:A	2.709e-20	-0.576273	-0.982636	5.04127e-11	-1.07301	-1.03272
102069736	chr14:102069736:T:C	2.68506e-19	-2.15764	2.89244	7.04117e-10	-2.1423	2.67327
102069818	chr14:102069818:A:G	7.76566e-19	-4.44502e-10	1.79681	3.20856e-09	-4.44502e-10	2.0476
102069835	chr14:102069835:G:A	2.60075e-19	-2.16255	2.86544	6.82513e-10	-2.14748	2.64729
102069940	chr14:102069940:G:T	2.47565e-19	-2.1328	2.7864	6.65287e-10	-2.10901	2.58325
102070216	chr14:102070216:A:G	3.9364e-19	2.23888	-1.12152	2.1367e-09	2.75113	-1.11009
102070916	chr14:102070916:C:A	3.42619e-20	-4.44502e-10	-1.32404	1.03595e-10	-4.44502e-10	-1.38549
102070998	chr14:102070998:T:C	3.07553e-20	-4.44502e-10	-1.43201	9.87802e-11	-4.44502e-10	-1.43308
102071068	chr14:102071068:C:T	9.70449e-20	-0.282901	-4.62281e-10	1.78394e-10	-0.841983	-4.62281e-10
102071272	chr14:102071272:G:A	8.38266e-18	3.52973	0.646111	1.47611e-08	3.08968	0.484095
102071715	chr14:102071715:T:A	3.91611e-21	-2.0567	-1.43627	1.52973e-11	-1.83329	-1.46501
102071876	chr14:102071876:T:C	4.76323e-20	-4.44502e-10	-0.994564	1.65955e-10	-4.44502e-10	-0.914259
102071971	chr14:102071971:T:C	3.63622e-19	2.27288	-1.23484	1.47418e-09	2.56404	-1.29416
102072984	chr14:102072984:C:G	2.47037e-19	-2.11908	2.77054	6.70137e-10	-2.09513	2.57664
102073051	chr14:102073051:G:A	2.91902e-20	-4.44502e-10	-1.48424	9.5265e-11	-4.44502e-10	-1.46931
102073442	chr14:102073442:G:A	1.56089e-17	3.20122	1.5963	2.82203e-08	2.80635	1.41547
102073580	chr14:102073580:G:A	3.36768e-20	-4.44502e-10	-1.34127	1.02088e-10	-4.44502e-10	-1.40014
102073870	chr14:102073870:A:G	5.67634e-18	2.05195	1.73403	1.42887e-08	2.01149	1.52975
102073892	chr14:102073892:C:G	2.97171e-20	-4.44502e-10	-1.46635	9.47889e-11	-4.44502e-10	-1.47432
102073898	chr14:102073898:C:T	3.55028e-20	-4.44502e-10	-1.28846	1.14455e-10	-4.44502e-10	-1.2858
102074142	chr14:102074142:CAGCT:C	2.99746e-20	-4.44502e-10	-1.45772	9.54203e-11	-4.44502e-10	-1.46769
102074809	chr14:102074809:T:C	5.62347e-20	-4.44502e-10	-0.828541	1.48322e-10	-4.44502e-10	-1.02659
102075699	chr14:102075699:T:A	6.57767e-20	-4.44502e-10	-0.671809	2.13248e-10	-4.44502e-10	-0.663521
102075763	chr14:102075763:G:A	5.20892e-20	-4.44502e-10	-0.905118	1.84704e-10	-4.44502e-10	-0.807223
102075980	chr14:102075980:C:T	1.89914e-20	-1.91409	-4.62281e-10	7.35235e-11	-1.72837	-4.62281e-10
102076132	chr14:102076132:G:A	1.4289e-18	1.47115	0.935435	4.26549e-09	1.5179	0.814439
102076482	chr14:102076482:G:A	5.64146e-20	-4.44502e-10	-0.825347	1.9924e-10	-4.44502e-10	-0.731464
102076505	chr14:102076505:T:C	3.04677e-20	-4.44502e-10	-1.44141	9.79447e-11	-4.44502e-10	-1.44157
102076852	chr14:102076852:G:A	3.01471e-20	-4.44502e-10	-1.45199	9.58572e-11	-4.44502e-10	-1.46312
102077080	chr14:102077080:T:A	3.27498e-20	-4.44502e-10	-1.36918	1.02493e-10	-4.44502e-10	-1.39619
102077520	chr14:102077520:T:A	1.25664e-19	-2.1241	2.09964	3.48343e-10	-2.09886	1.92608
102077644	chr14:102077644:G:A	8.74525e-21	-2.00081	-0.688755	2.55889e-11	-1.96427	-0.819542
102077658	chr14:102077658:A:C	3.65063e-20	-4.44502e-10	-1.26059	1.22207e-10	-4.44502e-10	-1.22026
102077864	chr14:102077864:T:C	3.05326e-20	-4.44502e-10	-1.43928	9.57847e-11	-4.44502e-10	-1.46387
102078674	chr14:102078674:T:C	1.26262e-20	-1.15048	-1.17182	2.9775e-11	-1.42751	-1.20479
102078799	chr14:102078799:G:A	5.9607e-20	-4.44502e-10	-0.770301	2.10188e-10	-4.44502e-10	-0.677977
102079276	chr14:102079276:G:T	1.87678e-19	1.46832	-1.09167	5.89275e-10	1.52327	-1.17036
102079333	chr14:102079333:G:C	2.00481e-18	1.1188	1.62643	1.75123e-08	2.64756	1.09712
102079862	chr14:102079862:T:C	3.0241e-20	-4.44502e-10	-1.44888	9.40511e-11	-4.44502e-10	-1.48214
102080475	chr14:102080475:C:G	3.53366e-20	-4.44502e-10	-1.29316	1.05851e-10	-4.44502e-10	-1.36395
102080627	chr14:102080627:C:T	2.17441e-19	1.38742	-0.863566	8.47223e-10	1.67528	-0.959292
102080768	chr14:102080768:A:G	1.88235e-19	1.3101	-0.930484	7.36128e-10	1.59561	-1.02019
102080881	chr14:102080881:G:A	8.89044e-20	-0.797581	0.427068	2.20686e-10	-0.739844	0.11061
102080968	chr14:102080968:C:T	3.00767e-20	-4.44502e-10	-1.45432	9.39423e-11	-4.44502e-10	-1.4833
102081036	chr14:102081036:T:G	3.04589e-20	-4.44502e-10	-1.4417	9.4154e-11	-4.44502e-10	-1.48105
102081124	chr14:102081124:G:A	1.0816e-19	-0.174461	-4.62281e-10	2.19541e-10	-0.634437	-4.62281e-10
102081265	chr14:102081265:A:G	9.13162e-18	4.26142	-4.62281e-10	8.11477e-08	5.27805	-4.62281e-10
102081311	chr14:102081311:A:G	1.32168e-20	-0.792339	-1.48425	3.14681e-11	-1.10012	-1.47688
102081375	chr14:102081375:T:G	5.34888e-20	-4.44502e-10	-0.878602	1.65313e-10	-4.44502e-10	-0.918136
102081479	chr14:102081479:C:T	3.13657e-20	-4.44502e-10	-1.41236	9.76539e-11	-4.44502e-10	-1.44455
102081590	chr14:102081590:A:T	4.51134e-20	-4.44502e-10	-1.04889	1.40614e-10	-4.44502e-10	-1.07996
102081669	chr14:102081669:A:C	3.121e-20	-4.44502e-10	-1.41734	9.86419e-11	-4.44502e-10	-1.43448
102081814	chr14:102081814:A:G	3.6017e-20	-4.44502e-10	-1.27408	1.07419e-10	-4.44502e-10	-1.34924
102081887	chr14:102081887:T:C	8.44527e-20	0.8846	-1.30648	2.65228e-10	0.898864	-1.34425
102082047	chr14:102082047:C:T	7.48826e-21	-1.79079	-1.05394	1.58828e-11	-2.11752	-1.14322
102082148	chr14:102082148:A:G	3.00162e-20	-4.44502e-10	-1.45634	9.55338e-11	-4.44502e-10	-1.4665
102082366	chr14:102082366:T:G	1.37311e-20	-2.23841	-4.62281e-10	4.3947e-11	-2.24299	-4.62281e-10
102082677	chr14:102082677:G:GT	3.99722e-20	-4.44502e-10	-1.16989	1.34108e-10	-4.44502e-10	-1.12733
102082894	chr14:102082894:C:T	8.32582e-20	0.878666	-1.31479	2.61703e-10	0.892758	-1.35152
102082925	chr14:102082925:A:G	1.11962e-19	-0.698812	0.558901	2.7736e-10	-0.632349	0.231689
102083342	chr14:102083342:T:C	1.39188e-18	-4.44502e-10	2.38034	5.87031e-09	-4.44502e-10	2.65169
102083489	chr14:102083489:C:A	3.07954e-20	-4.44502e-10	-1.43071	9.92244e-11	-4.44502e-10	-1.42859
102083536	chr14:102083536:G:A	8.45802e-21	-2.11281	-0.610145	2.45167e-11	-2.08133	-0.745287
102083784	chr14:102083784:T:C	1.3847e-18	-4.44502e-10	2.37516	5.83906e-09	-4.44502e-10	2.64635
102083847	chr14:102083847:C:T	3.98021e-20	-4.44502e-10	-1.17415	1.19014e-10	-4.44502e-10	-1.24674
102084065	chr14:102084065:C:T	2.94643e-20	-4.44502e-10	-1.47489	9.61341e-11	-4.44502e-10	-1.46023
102084232	chr14:102084232:G:A	5.69077e-20	0.511683	-1.32833	1.85011e-10	0.557694	-1.36326
102084235	chr14:102084235:G:A	3.05686e-20	-4.44502e-10	-1.4381	1.02907e-10	-4.44502e-10	-1.39215
102084466	chr14:102084466:G:A	5.71746e-20	0.51041	-1.32237	1.85725e-10	0.556332	-1.35804
102085592	chr14:102085592:A:G	9.04865e-21	-1.52644	-1.12901	2.2824e-11	-1.73437	-1.16379
102085693	chr14:102085693:G:A	9.11313e-21	-1.49013	-1.15823	2.30086e-11	-1.70495	-1.18516
102086519	chr14:102086519:G:A	1.3665e-20	-2.24324	-4.62281e-10	4.39693e-11	-2.24248	-4.62281e-10
102086843	chr14:102086843:G:A	2.95607e-20	-4.44502e-10	-1.47163	9.40603e-11	-4.44502e-10	-1.48204
102086942	chr14:102086942:C:T	3.9235e-20	-4.44502e-10	-1.18851	1.70402e-10	-4.44502e-10	-0.887818
102087590	chr14:102087590:A:G	4.46405e-20	-4.44502e-10	-1.05943	1.50658e-10	-4.44502e-10	-1.01096
102087703	chr14:102087703:T:C	3.35475e-20	-4.44502e-10	-1.34511	9.87685e-11	-4.44502e-10	-1.4332
102088073	chr14:102088073:C:A	8.7652e-21	-1.49867	-1.18862	2.20494e-11	-1.71317	-1.21953
102088215	chr14:102088215:T:C	9.20117e-20	-0.555683	0.219525	3.27885e-10	-0.248757	0.0154448
102088416	chr14:102088416:C:T	5.31699e-20	-4.44502e-10	-0.884583	1.82195e-10	-4.44502e-10	-0.820902
102088454	chr14:102088454:G:C	2.20721e-19	1.72123	-1.1824	7.09312e-10	1.78903	-1.25072
102088841	chr14:102088841:C:T	4.81363e-20	-4.44502e-10	-0.984038	1.70664e-10	-4.44502e-10	-0.886281
102089163	chr14:102089163:C:T	2.04429e-20	-2.12863	0.288189	5.33241e-11	-2.1058	0.0562081
102090068	chr14:102090068:G:C	2.98272e-20	-4.44502e-10	-1.46265	9.77674e-11	-4.44502e-10	-1.44339
102090124	chr14:102090124:T:C	3.89566e-20	-4.44502e-10	-1.19563	1.3297e-10	-4.44502e-10	-1.13585
102090240	chr14:102090240:C:T	1.89001e-19	-4.44502e-10	0.383679	5.34338e-10	-4.44502e-10	0.255051
102090610	chr14:102090610:T:C	4.05916e-20	-1.15451	-4.62281e-10	1.65359e-10	-0.917859	-4.62281e-10
102091147	chr14:102091147:G:A	3.12562e-20	-4.44502e-10	-1.41586	1.0075e-10	-4.44502e-10	-1.41334
102091446	chr14:102091446:A:T	1.42503e-20	-1.17177	-1.02953	3.66849e-11	-1.42873	-0.994876
102091509	chr14:102091509:C:T	3.12164e-20	-4.44502e-10	-1.41713	1.00615e-10	-4.44502e-10	-1.41467
102092251	chr14:102092251:A:G	5.728e-20	0.515623	-1.32575	1.9023e-10	0.585128	-1.36287
102092471	chr14:102092471:T:A	1.12161e-18	-4.44502e-10	2.16444	4.89596e-09	-4.44502e-10	2.47019
102092727	chr14:102092727:C:A	3.0776e-20	-4.44502e-10	-1.43134	9.44421e-11	-4.44502e-10	-1.47799
102092895	chr14:102092895:G:A	1.19081e-20	-0.897463	-1.48339	2.93304e-11	-1.16591	-1.48144
102092996	chr14:102092996:C:T	2.47256e-20	-2.11555	0.465316	6.3215e-11	-2.10315	0.223719
102093025	chr14:102093025:G:A	1.98038e-20	-0.481446	-1.39075	3.96938e-11	-0.935791	-1.40899
102093036	chr14:102093036:C:T	4.15054e-20	-4.44502e-10	-1.13225	1.17234e-10	-4.44502e-10	-1.26181
102093201	chr14:102093201:T:A	4.43568e-20	0.291379	-1.35719	1.49604e-10	0.375333	-1.39332
102093232	chr14:102093232:C:T	3.1136e-20	-4.44502e-10	-1.41971	9.47352e-11	-4.44502e-10	-1.47489
102093249	chr14:102093249:G:A	5.46749e-20	-4.44502e-10	-0.856669	1.59819e-10	-4.44502e-10	-0.951934
102093373	chr14:102093373:G:T	3.7886e-20	-4.44502e-10	-1.22349	1.1184e-10	-4.44502e-10	-1.30891
102093442	chr14:102093442:A:G	1.17181e-19	1.09726	-1.19161	4.68433e-10	1.36368	-1.24027
102094035	chr14:102094035:G:A	3.94251e-20	-4.44502e-10	-1.18367	1.4373e-10	-4.44502e-10	-1.05804
102094642	chr14:102094642:GA:G	1.23552e-18	-4.44502e-10	2.26117	5.45236e-09	-4.44502e-10	2.57783
102095041	chr14:102095041:A:T	1.02839e-18	-4.44502e-10	2.07767	4.42786e-09	-4.44502e-10	2.36969
102095213	chr14:102095213:G:A	1.40927e-20	-2.15482	-0.0575982	3.81394e-11	-2.15403	-0.230704
102095795	chr14:102095795:G:A	3.15897e-20	-4.44502e-10	-1.40524	1.0613e-10	-4.44502e-10	-1.36131
102095823	chr14:102095823:C:T	3.75309e-20	-4.44502e-10	-1.23291	1.10799e-10	-4.44502e-10	-1.31826
102095873	chr14:102095873:A:G	2.37792e-20	-1.88684	0.197578	5.90697e-11	-1.92585	-0.0214082
102095899	chr14:102095899:C:T	2.6304e-20	-0.14098	-1.44737	5.20713e-11	-0.605363	-1.468
102096297	chr14:102096297:C:T	3.04579e-20	-4.44502e-10	-1.44173	1.02864e-10	-4.44502e-10	-1.39257
102096836	chr14:102096836:T:C	2.98991e-20	-4.44502e-10	-1.46024	9.52483e-11	-4.44502e-10	-1.46949
102096871	chr14:102096871:G:A	1.43447e-19	1.15586	-1.04797	4.00709e-10	1.11211	-1.14485
102097359	chr14:102097359:T:A	1.60248e-20	-1.08084	-1.0031	3.80083e-11	-1.34341	-1.04476
102097460	chr14:102097460:A:T	3.49138e-19	2.46963	-1.47224	8.8787e-10	2.24574	-1.48289
102097504	chr14:102097504:C:T	2.47173e-20	-0.232379	-1.41819	4.82102e-11	-0.702996	-1.44741
102097609	chr14:102097609:T:C	3.09426e-20	-4.44502e-10	-1.42594	1.02771e-10	-4.44502e-10	-1.39347
102097748	chr14:102097748:C:CA	3.07573e-20	-4.44502e-10	-1.43195	1.04183e-10	-4.44502e-10	-1.37983
102097822	chr14:102097822:G:A	1.91437e-20	-2.10707	0.200963	4.97102e-11	-2.09349	-0.0262724
102098041	chr14:102098041:C:T	3.51718e-20	-0.392742	-0.905087	6.89609e-11	-0.840064	-0.952373
102099844	chr14:102099844:G:GTCAT	1.91564e-20	-0.460028	-1.44541	3.87122e-11	-0.902851	-1.46697
102099944	chr14:102099944:T:C	8.39335e-20	0.744971	-1.17302	2.64684e-10	0.804445	-1.25188
102100016	chr14:102100016:A:T	6.73205e-19	-4.44502e-10	1.65397	2.6342e-09	-4.44502e-10	1.85036
102100190	chr14:102100190:A:G	4.31846e-20	-0.981101	-0.111489	1.53695e-10	-0.703993	-0.287011
102100214	chr14:102100214:A:G	3.21056e-20	-4.44502e-10	-1.38904	1.03513e-10	-4.44502e-10	-1.38628
102100226	chr14:102100226:T:C	3.88407e-20	-4.44502e-10	-1.19861	1.29855e-10	-4.44502e-10	-1.15956
102100305	chr14:102100305:G:A	4.39553e-20	-4.44502e-10	-1.0749	1.27186e-10	-4.44502e-10	-1.18033
102100391	chr14:102100391:C:A	3.156e-20	-4.44502e-10	-1.40618	1.03346e-10	-4.44502e-10	-1.3879
102100666	chr14:102100666:C:T	3.89656e-20	-4.44502e-10	-1.19539	1.17799e-10	-4.44502e-10	-1.257
102100984	chr14:102100984:A:G	1.88124e-20	-0.477481	-1.44608	3.81193e-11	-0.917843	-1.46741
102100985	chr14:102100985:G:A	3.9048e-20	-4.44502e-10	-1.19328	1.14547e-10	-4.44502e-10	-1.28499
102101013	chr14:102101013:A:G	9.22663e-20	-0.333396	-4.62281e-10	1.1176e-10	-1.30962	-4.62281e-10
102101210	chr14:102101210:A:G	3.29869e-20	-4.44502e-10	-1.36196	1.01584e-10	-4.44502e-10	-1.40509
102101333	chr14:102101333:C:T	2.99101e-20	-4.44502e-10	-1.45988	9.52761e-11	-4.44502e-10	-1.4692
102101681	chr14:102101681:C:G	9.87501e-19	-4.44502e-10	2.0371	4.35681e-09	-4.44502e-10	2.35352
102101959	chr14:102101959:G:A	1.43338e-19	0.81563	-0.708497	4.08832e-10	0.785227	-0.797898
102102030	chr14:102102030:T:A	2.31047e-19	-0.860157	1.4447	5.10293e-10	-0.852809	1.06182
102102270	chr14:102102270:G:A	3.09377e-20	-4.44502e-10	-1.4261	1.02738e-10	-4.44502e-10	-1.39379
102102273	chr14:102102273:C:T	2.98991e-20	-4.44502e-10	-1.46024	9.52483e-11	-4.44502e-10	-1.46949
102102636	chr14:102102636:G:A	2.45222e-20	-0.374526	-1.28397	5.19044e-11	-0.672003	-1.40457
102102962	chr14:102102962:T:G	9.02133e-19	-4.44502e-10	1.94669	3.99639e-09	-4.44502e-10	2.26717
102103426	chr14:102103426:T:C	3.82227e-20	-4.44502e-10	-1.21464	1.29287e-10	-4.44502e-10	-1.16394
102103649	chr14:102103649:A:G	2.92081e-20	-4.44502e-10	-1.48363	9.38661e-11	-4.44502e-10	-1.48411
102104805	chr14:102104805:T:C	1.95999e-19	1.15209	-0.732057	7.79295e-10	1.43995	-0.807537
102104957	chr14:102104957:G:T	5.67862e-19	-4.44502e-10	1.4838	1.59747e-09	-4.44502e-10	1.3502
102105659	chr14:102105659:G:A	3.45695e-20	-4.44502e-10	-1.3151	1.04697e-10	-4.44502e-10	-1.37491
102105756	chr14:102105756:T:G	2.09136e-20	-1.34011	-0.477563	4.67638e-11	-1.6531	-0.527768
102105812	chr14:102105812:G:A	3.60426e-20	-0.169667	-1.10371	7.05077e-11	-0.621626	-1.14863
102106235	chr14:102106235:G:A	3.34795e-20	-4.44502e-10	-1.34714	9.83677e-11	-4.44502e-10	-1.43726
102106778	chr14:102106778:AGG:A	3.06879e-20	-4.44502e-10	-1.43421	9.77403e-11	-4.44502e-10	-1.44366
102107619	chr14:102107619:A:G	1.02361e-18	1.56216	0.510854	1.51167e-09	1.12625	0.16874
102108711	chr14:102108711:A:G	2.93121e-20	-4.44502e-10	-1.48008	9.67044e-11	-4.44502e-10	-1.45432
102109424	chr14:102109424:C:T	2.48841e-19	1.78113	-1.12239	5.67124e-10	1.50977	-1.19517
102109654	chr14:102109654:A:G	3.86322e-20	-4.44502e-10	-1.20399	1.23017e-10	-4.44502e-10	-1.21365
102110490	chr14:102110490:A:G	1.20725e-19	-0.196853	0.132289	2.35069e-10	-0.389735	-0.176363
102110581	chr14:102110581:G:A	5.46171e-20	-4.44502e-10	-0.857727	1.72538e-10	-4.44502e-10	-0.875358
102110600	chr14:102110600:G:T	1.87215e-19	1.6261	-1.25192	4.26528e-10	1.3366	-1.3069
102110860	chr14:102110860:C:T	3.02605e-20	-4.44502e-10	-1.44823	1.01862e-10	-4.44502e-10	-1.40235
102111047	chr14:102111047:G:A	3.40765e-20	-4.44502e-10	-1.32947	9.93937e-11	-4.44502e-10	-1.42689
102111509	chr14:102111509:G:A	3.0442e-20	-4.44502e-10	-1.44225	1.03568e-10	-4.44502e-10	-1.38575
102112278	chr14:102112278:T:C	6.43054e-20	-4.44502e-10	-0.694431	1.76742e-10	-4.44502e-10	-0.851285
102112449	chr14:102112449:C:T	3.28062e-20	-4.44502e-10	-1.36746	9.70013e-11	-4.44502e-10	-1.45125
102112703	chr14:102112703:G:A	3.21643e-19	1.7719	-0.856536	9.34849e-10	1.76767	-0.95326
102112745	chr14:102112745:T:C	2.92648e-20	-4.44502e-10	-1.48169	9.63386e-11	-4.44502e-10	-1.45811
102113232	chr14:102113232:C:G	1.57602e-20	-2.10059	-4.62281e-10	6.38114e-11	-1.87005	-4.62281e-10
102113314	chr14:102113314:G:A	2.9293e-20	-4.44502e-10	-1.48073	9.39206e-11	-4.44502e-10	-1.48353
102113324	chr14:102113324:T:TGCTG	2.9237e-20	-4.44502e-10	-1.48264	9.38571e-11	-4.44502e-10	-1.4842
102113734	chr14:102113734:G:A	2.92125e-20	-4.44502e-10	-1.48348	9.41971e-11	-4.44502e-10	-1.48059
102113856	chr14:102113856:G:A	3.13122e-20	-4.44502e-10	-1.41407	9.69214e-11	-4.44502e-10	-1.45208
102114654	chr14:102114654:C:T	8.49575e-21	-2.16352	-0.554991	2.44521e-11	-2.0959	-0.73336
102115017	chr14:102115017:G:A	9.47607e-19	-4.44502e-10	1.99586	4.59915e-09	-4.44502e-10	2.40765
102115050	chr14:102115050:G:A	8.9079e-19	-4.44502e-10	1.93403	4.31362e-09	-4.44502e-10	2.34356
102115330	chr14:102115330:G:A	1.9658e-19	1.78605	-1.36305	6.24322e-10	1.81454	-1.40385
102116365	chr14:102116365:C:G	8.42931e-20	-0.533766	0.109991	1.52766e-10	-0.726253	-0.270814
102116573	chr14:102116573:A:C	2.92604e-20	-4.44502e-10	-1.48184	9.62939e-11	-4.44502e-10	-1.45857
102116780	chr14:102116780:G:A	5.96419e-21	-2.15984	-0.912458	1.77021e-11	-2.08896	-1.06334
102117474	chr14:102117474:G:A	1.2514e-19	-0.0286386	-4.62281e-10	2.10184e-10	-0.677991	-4.62281e-10
102118143	chr14:102118143:G:A	3.59517e-20	-1.2759	-4.62281e-10	1.38285e-10	-1.09666	-4.62281e-10
102118266	chr14:102118266:G:C	5.06674e-20	-0.932791	-4.62281e-10	1.44948e-10	-1.0496	-4.62281e-10
102118279	chr14:102118279:T:G	2.34279e-20	-1.70415	-4.62281e-10	4.86032e-11	-2.14229	-4.62281e-10
102118383	chr14:102118383:AATGTCTCCCC:A	3.0338e-20	-4.44502e-10	-1.44567	1.03023e-10	-4.44502e-10	-1.39103
102118981	chr14:102118981:A:G	3.17298e-20	-4.44502e-10	-1.40082	1.08898e-10	-4.44502e-10	-1.33556
102119036	chr14:102119036:G:A	6.18177e-20	0.511101	-1.24499	1.3271e-10	0.0154383	-1.15325
102119512	chr14:102119512:C:T	3.02156e-20	-4.44502e-10	-1.44972	1.02369e-10	-4.44502e-10	-1.39739
102119787	chr14:102119787:G:A	1.01598e-19	0.0280706	-0.265123	2.85381e-10	0.0530802	-0.425233
102119876	chr14:102119876:T:C	5.65249e-20	-0.318094	-0.5053	1.33713e-10	-0.458037	-0.672247
102120279	chr14:102120279:A:G	3.19533e-20	-4.44502e-10	-1.3938	9.84794e-11	-4.44502e-10	-1.43613
102120664	chr14:102120664:C:T	3.01912e-20	-4.44502e-10	-1.45053	9.38627e-11	-4.44502e-10	-1.48414
102120741	chr14:102120741:A:G	1.37259e-19	1.4574	-1.39361	4.44453e-10	1.49811	-1.42724
102121226	chr14:102121226:GAT:G	3.86193e-20	-4.44502e-10	-1.20432	1.22982e-10	-4.44502e-10	-1.21394
102121392	chr14:102121392:A:G	3.59772e-20	-4.44502e-10	-1.27519	1.19856e-10	-4.44502e-10	-1.23969
102122072	chr14:102122072:GTTAT:G	2.9602e-20	-4.44502e-10	-1.47023	9.89164e-11	-4.44502e-10	-1.4317
102122403	chr14:102122403:C:T	2.95125e-20	-4.44502e-10	-1.47326	9.83448e-11	-4.44502e-10	-1.4375
102122519	chr14:102122519:G:C	4.06427e-20	-4.44502e-10	-1.15326	1.58429e-10	-4.44502e-10	-0.960669
102122793	chr14:102122793:G:A	3.02592e-20	-4.44502e-10	-1.44827	9.51192e-11	-4.44502e-10	-1.47085
102122829	chr14:102122829:A:G	3.36449e-20	-4.44502e-10	-1.34221	1.37326e-10	-4.44502e-10	-1.10362
102123177	chr14:102123177:C:T	9.17108e-20	1.03249	-1.37192	2.91098e-10	1.05845	-1.41077
102123512	chr14:102123512:T:C	2.94879e-20	-4.44502e-10	-1.4741	9.81912e-11	-4.44502e-10	-1.43906
102123524	chr14:102123524:T:TA	1.58452e-19	1.05662	-0.849245	4.60756e-10	1.05149	-0.944595
102123530	chr14:102123530:C:T	1.62401e-19	1.08707	-0.855074	4.7284e-10	1.08279	-0.950005
102123784	chr14:102123784:G:A	3.74226e-20	-4.44502e-10	-1.2358	1.25699e-10	-4.44502e-10	-1.19209
102124038	chr14:102124038:C:G	4.88786e-20	-4.44502e-10	-0.968735	1.45832e-10	-4.44502e-10	-1.04352
102124280	chr14:102124280:C:T	1.94326e-18	2.71405	-4.62281e-10	3.97063e-09	2.2607	-4.62281e-10
102124412	chr14:102124412:T:C	1.41445e-19	1.05959	-0.965755	4.15313e-10	1.05415	-1.05109
102124730	chr14:102124730:T:C	2.1762e-18	2.82726	-4.62281e-10	4.43645e-09	2.37163	-4.62281e-10
102124816	chr14:102124816:A:C	2.95005e-20	-4.44502e-10	-1.47367	9.43646e-11	-4.44502e-10	-1.47881
102125414	chr14:102125414:G:A	1.33075e-19	0.03284	-4.62281e-10	2.1086e-10	-0.674784	-4.62281e-10
102125534	chr14:102125534:T:C	4.24234e-20	-1.11037	-4.62281e-10	9.88962e-11	-1.43191	-4.62281e-10
102126692	chr14:102126692:C:T	3.60819e-20	-1.45708	0.184801	8.4513e-11	-1.48735	-0.101725
102127776	chr14:102127776:C:T	4.43044e-20	-0.37612	-0.69087	9.23925e-11	-0.804613	-0.695319
102127808	chr14:102127808:C:T	1.32902e-18	2.33412	-4.62281e-10	2.82095e-09	1.91885	-4.62281e-10
102128258	chr14:102128258:G:A	3.03461e-20	-4.44502e-10	-1.44541	9.6677e-11	-4.44502e-10	-1.4546
102128580	chr14:102128580:A:G	2.95302e-20	-4.44502e-10	-1.47266	9.44223e-11	-4.44502e-10	-1.4782
102128832	chr14:102128832:ACTT:A	7.12403e-21	-2.05243	-0.842175	1.84485e-11	-2.125	-0.985997
102129026	chr14:102129026:A:AT	5.64009e-21	-1.6567	-1.47148	2.05489e-11	-1.5551	-1.44807
102129092	chr14:102129092:AAAAT:A	1.04456e-19	-0.209307	-4.62281e-10	1.74179e-10	-0.865893	-4.62281e-10
102129288	chr14:102129288:A:G	7.20167e-20	-0.218577	-0.362599	1.32547e-10	-0.530403	-0.608638
102129318	chr14:102129318:G:T	2.00885e-20	-1.12889	-0.729034	4.48959e-11	-1.44627	-0.775357
102129565	chr14:102129565:T:C	1.3055e-19	0.978486	-0.964807	3.79357e-10	0.962068	-1.04957
102129811	chr14:102129811:CCTTT:C	1.68373e-19	1.73514	-1.46703	3.45199e-10	1.29848	-1.48034
102129964	chr14:102129964:T:A	2.95899e-20	-4.44502e-10	-1.47064	9.45804e-11	-4.44502e-10	-1.47653
102130310	chr14:102130310:T:C	3.8164e-18	-4.44502e-10	3.38899	1.93695e-08	-4.44502e-10	3.84548
102130428	chr14:102130428:C:T	3.84359e-20	-4.44502e-10	-1.20908	1.10335e-10	-4.44502e-10	-1.32246
102130756	chr14:102130756:G:T	2.16849e-20	-0.964172	-0.817286	5.17355e-11	-1.31322	-0.766611
102131339	chr14:102131339:T:C	2.972e-20	-4.44502e-10	-1.46626	9.96306e-11	-4.44502e-10	-1.42451
102131340	chr14:102131340:A:G	2.95017e-20	-4.44502e-10	-1.47363	9.43676e-11	-4.44502e-10	-1.47878
102131530	chr14:102131530:C:G	3.67402e-18	-4.44502e-10	3.35097	1.86137e-08	-4.44502e-10	3.80568
102131580	chr14:102131580:C:T	2.01661e-20	-1.85407	-4.62281e-10	7.00979e-11	-1.77608	-4.62281e-10
102131627	chr14:102131627:C:A	1.40086e-18	2.38677	-4.62281e-10	2.96084e-09	1.96725	-4.62281e-10
102131653	chr14:102131653:A:C	3.09287e-19	0.997841	-0.121647	4.48865e-10	0.189125	-0.108379
102132099	chr14:102132099:C:T	8.39967e-20	0.900497	-1.32779	2.58663e-10	0.903311	-1.37376
102132230	chr14:102132230:G:A	3.95725e-19	-4.44502e-10	1.12265	1.69235e-09	-4.44502e-10	1.4079
102132295	chr14:102132295:T:A	1.48244e-19	1.15155	-1.01077	4.31523e-10	1.13269	-1.09134
102132424	chr14:102132424:G:A	2.44253e-20	-1.66246	-4.62281e-10	5.54636e-11	-2.01025	-4.62281e-10
102132885	chr14:102132885:G:A	8.65341e-21	-1.55214	-1.14798	2.8258e-11	-1.40364	-1.28096
102133185	chr14:102133185:C:T	3.5629e-20	-4.44502e-10	-1.28491	1.13526e-10	-4.44502e-10	-1.29395
102133202	chr14:102133202:C:T	2.95068e-20	-4.44502e-10	-1.47345	9.43812e-11	-4.44502e-10	-1.47863
102133566	chr14:102133566:C:T	3.46687e-20	-4.44502e-10	-1.31224	1.10607e-10	-4.44502e-10	-1.31999
102133619	chr14:102133619:G:A	2.99015e-20	-4.44502e-10	-1.46017	9.53559e-11	-4.44502e-10	-1.46836
102133775	chr14:102133775:G:A	5.58172e-21	-1.65638	-1.4822	2.00578e-11	-1.55819	-1.46917
102134008	chr14:102134008:G:A	1.34537e-19	1.49684	-1.45308	2.79095e-10	1.07628	-1.47071
102134333	chr14:102134333:A:G	4.02079e-20	-1.16401	-4.62281e-10	6.79237e-10	0.494994	-4.62281e-10
102134352	chr14:102134352:C:T	5.3349e-21	-1.98681	-1.197	1.66651e-11	-1.89708	-1.31558
102134393	chr14:102134393:GT:G	1.74692e-19	-4.44502e-10	0.304949	4.30381e-10	-4.44502e-10	0.0386945
102134432	chr14:102134432:G:A	1.41902e-19	1.50653	-1.40947	2.9054e-10	1.08445	-1.43868
102134513	chr14:102134513:C:T	1.4094e-19	1.49984	-1.40958	2.89112e-10	1.07947	-1.43864
102134514	chr14:102134514:G:A	2.9307e-20	-4.44502e-10	-1.48025	9.64553e-11	-4.44502e-10	-1.4569
102134718	chr14:102134718:G:A	2.94644e-20	-4.44502e-10	-1.47489	9.78654e-11	-4.44502e-10	-1.44238
102134814	chr14:102134814:G:A	2.94407e-20	-4.44502e-10	-1.4757	9.77925e-11	-4.44502e-10	-1.44313
102134844	chr14:102134844:C:G	6.13927e-21	-1.57043	-1.47294	2.24875e-11	-1.46161	-1.45141
102134935	chr14:102134935:T:G	1.87904e-20	-1.92473	-4.62281e-10	6.33341e-11	-1.87755	-4.62281e-10
102134968	chr14:102134968:C:G	2.92933e-20	-4.44502e-10	-1.48072	9.63336e-11	-4.44502e-10	-1.45816
102135598	chr14:102135598:A:G	3.51253e-20	-1.49343	0.194277	8.20797e-11	-1.52464	-0.0936439
102135671	chr14:102135671:A:G	1.00928e-20	-1.38645	-1.15981	3.36174e-11	-1.22001	-1.29092
102136057	chr14:102136057:A:G	4.46789e-20	-4.44502e-10	-1.05857	1.33574e-10	-4.44502e-10	-1.13132
102136109	chr14:102136109:T:C	3.23941e-20	-4.44502e-10	-1.3801	1.2461e-10	-4.44502e-10	-1.20079
102136178	chr14:102136178:G:C	3.52197e-20	-4.44502e-10	-1.29647	1.17149e-10	-4.44502e-10	-1.26253
102136278	chr14:102136278:C:G	1.23937e-19	-0.0382995	-4.62281e-10	1.98668e-10	-0.73434	-4.62281e-10
102136288	chr14:102136288:G:C	4.33298e-20	-4.44502e-10	-1.08923	1.46614e-10	-4.44502e-10	-1.03818
102136605	chr14:102136605:G:A	2.07297e-19	-4.44502e-10	0.476077	7.69291e-10	-4.44502e-10	0.619492
102136861	chr14:102136861:C:T	1.23305e-19	-0.043411	-4.62281e-10	1.9761e-10	-0.739683	-4.62281e-10
102137118	chr14:102137118:G:A	7.46751e-21	-2.05333	-0.794179	1.92383e-11	-2.12549	-0.943587
102137188	chr14:102137188:C:A	3.88003e-20	-4.44502e-10	-1.19965	1.11402e-10	-4.44502e-10	-1.31283
102137315	chr14:102137315:TTATTTATC:T	2.93926e-20	-4.44502e-10	-1.47733	9.4135e-11	-4.44502e-10	-1.48125
102137532	chr14:102137532:G:T	1.54027e-18	2.48164	-4.62281e-10	3.21381e-09	2.04923	-4.62281e-10
102137538	chr14:102137538:C:T	7.44132e-21	-2.05742	-0.793605	1.91514e-11	-2.12929	-0.944306
102138037	chr14:102138037:A:C	2.9284e-20	-4.44502e-10	-1.48103	9.62451e-11	-4.44502e-10	-1.45908
102138519	chr14:102138519:T:C	1.74245e-18	2.60497	-4.62281e-10	3.58736e-09	2.15919	-4.62281e-10
102138540	chr14:102138540:G:T	3.61181e-20	-4.44502e-10	-1.27128	1.15083e-10	-4.44502e-10	-1.28032
102138790	chr14:102138790:T:C	1.13313e-20	-1.71938	-0.711119	3.36959e-11	-1.58395	-0.924647
102139571	chr14:102139571:G:A	2.93076e-20	-4.44502e-10	-1.48023	9.39636e-11	-4.44502e-10	-1.48307
102140462	chr14:102140462:A:G	2.94869e-20	-4.44502e-10	-1.47413	9.43339e-11	-4.44502e-10	-1.47914
102141113	chr14:102141113:A:G	2.22537e-20	-1.00796	-0.747609	4.85071e-11	-1.35277	-0.791493
102141756	chr14:102141756:T:C	2.72933e-20	-1.81577	0.264339	6.71455e-11	-1.79345	-0.0256633
102142985	chr14:102142985:A:G	1.55196e-18	2.4892	-4.62281e-10	3.26199e-09	2.06412	-4.62281e-10
102143256	chr14:102143256:C:T	9.85761e-20	1.06085	-1.3281	2.17888e-10	0.740834	-1.38283
102143339	chr14:102143339:G:A	3.0918e-20	-1.78583	0.359093	7.53698e-11	-1.76227	0.0587019
102143453	chr14:102143453:GTAA:G	3.49096e-18	-4.44502e-10	3.29986	1.76402e-08	-4.44502e-10	3.75196
102143463	chr14:102143463:C:T	3.00193e-20	-4.44502e-10	-1.45623	9.70962e-11	-4.44502e-10	-1.45027
102143661	chr14:102143661:C:T	2.32966e-20	-0.888604	-0.821165	5.46072e-11	-1.25522	-0.770589
102143759	chr14:102143759:G:A	2.96295e-20	-4.44502e-10	-1.4693	9.56808e-11	-4.44502e-10	-1.46496
102143823	chr14:102143823:G:A	1.81977e-20	-1.95678	-4.62281e-10	4.39324e-11	-2.24332	-4.62281e-10
102143992	chr14:102143992:T:C	6.62764e-20	0.74221	-1.40645	2.13843e-10	0.774866	-1.4356
102144034	chr14:102144034:A:AT	2.94929e-20	-4.44502e-10	-1.47392	9.43467e-11	-4.44502e-10	-1.479
102144183	chr14:102144183:A:T	2.29648e-20	-1.02387	-0.700245	5.02922e-11	-1.36053	-0.7476
102144316	chr14:102144316:C:G	2.95072e-20	-4.44502e-10	-1.47344	9.43795e-11	-4.44502e-10	-1.47865
102144572	chr14:102144572:A:G	2.40631e-20	-0.897289	-0.780108	5.66933e-11	-1.2603	-0.728025
102144709	chr14:102144709:T:G	1.39178e-20	-1.44378	-0.781122	3.3962e-11	-1.67493	-0.825802
102145099	chr14:102145099:C:CT	3.53138e-20	-4.44502e-10	-1.2938	1.19796e-10	-4.44502e-10	-1.24018
102145318	chr14:102145318:T:C	2.36228e-20	-1.69586	-4.62281e-10	4.88071e-11	-2.1381	-4.62281e-10
102145523	chr14:102145523:C:T	6.65796e-20	-4.44502e-10	-0.659676	1.95736e-10	-4.44502e-10	-0.749209
102145530	chr14:102145530:G:A	1.42604e-19	0.101994	-4.62281e-10	2.23001e-10	-0.618799	-4.62281e-10
102145775	chr14:102145775:AAAC:A	8.00321e-20	0.915525	-1.39117	1.8529e-10	0.619669	-1.42372
102145860	chr14:102145860:T:A	5.02139e-20	0.455176	-1.39696	1.04009e-10	-0.0260178	-1.35548
102146256	chr14:102146256:C:T	6.46152e-21	-2.2259	-0.766314	1.77396e-11	-2.23407	-0.916105
102146486	chr14:102146486:C:T	1.41765e-19	0.0960957	-4.62281e-10	2.21874e-10	-0.623867	-4.62281e-10
102146597	chr14:102146597:G:C	3.01669e-20	-4.44502e-10	-1.45133	9.76197e-11	-4.44502e-10	-1.4449
102147135	chr14:102147135:T:C	7.50766e-20	0.869534	-1.4091	2.43486e-10	0.906774	-1.43769
102147235	chr14:102147235:A:T	3.06576e-18	-4.44502e-10	3.16998	1.54036e-08	-4.44502e-10	3.61638
102147253	chr14:102147253:A:G	3.00274e-20	-4.44502e-10	-1.45597	9.71229e-11	-4.44502e-10	-1.45
102147295	chr14:102147295:A:G	3.00465e-20	-4.44502e-10	-1.45533	9.7195e-11	-4.44502e-10	-1.44926
102147335	chr14:102147335:G:C	2.13977e-20	-0.927493	-0.867296	4.63259e-11	-1.2815	-0.908775
102147388	chr14:102147388:A:G	2.61261e-20	-1.59514	-4.62281e-10	1.36083e-10	-1.11271	-4.62281e-10
102147676	chr14:102147676:T:A	2.20949e-19	-4.44502e-10	0.539858	6.84225e-10	-4.44502e-10	0.50231
102147677	chr14:102147677:T:A	2.23159e-19	-4.44502e-10	0.549809	6.91092e-10	-4.44502e-10	0.512296
102147945	chr14:102147945:G:A	2.95005e-20	-4.44502e-10	-1.47367	9.43646e-11	-4.44502e-10	-1.47881
102148168	chr14:102148168:A:C	2.95005e-20	-4.44502e-10	-1.47367	9.43646e-11	-4.44502e-10	-1.47881
102148479	chr14:102148479:G:A	8.58941e-20	0.990972	-1.39593	1.99982e-10	0.699415	-1.42717
102148604	chr14:102148604:G:A	3.31509e-20	-4.44502e-10	-1.357	1.08622e-10	-4.44502e-10	-1.3381
102148691	chr14:102148691:G:A	3.21509e-20	-4.44502e-10	-1.38763	9.95144e-11	-4.44502e-10	-1.42567
102148943	chr14:102148943:C:T	7.2134e-21	-2.22825	-0.653887	1.97976e-11	-2.23511	-0.805308
102149032	chr14:102149032:G:A	3.54368e-19	1.55857	-0.54631	2.60817e-09	2.58913	-0.748706
102149301	chr14:102149301:G:T	2.96526e-20	-4.44502e-10	-1.46852	9.9188e-11	-4.44502e-10	-1.42896
102149602	chr14:102149602:C:G	3.00364e-20	-4.44502e-10	-1.45566	9.71569e-11	-4.44502e-10	-1.44965
102149841	chr14:102149841:T:C	2.29953e-20	-1.88825	0.165469	6.03888e-11	-1.805	-0.120177
102149993	chr14:102149993:G:A	2.95548e-20	-4.44502e-10	-1.47183	9.85849e-11	-4.44502e-10	-1.43506
102150208	chr14:102150208:C:T	1.72257e-20	-1.644	-0.367677	5.47928e-11	-1.62628	-0.396136
102150241	chr14:102150241:T:C	3.04407e-20	-1.71642	0.274121	7.49394e-11	-1.69107	-0.0182233
102150604	chr14:102150604:T:G	3.43912e-20	-4.44502e-10	-1.32027	1.09726e-10	-4.44502e-10	-1.32799
102151218	chr14:102151218:T:C	4.24418e-20	-2.04592	0.93598	1.14721e-10	-2.08209	0.798614
102151291	chr14:102151291:C:T	1.80892e-19	-4.44502e-10	0.339827	6.64413e-10	-4.44502e-10	0.472927
102151953	chr14:102151953:G:A	7.14811e-20	0.849521	-1.43816	2.33315e-10	0.886821	-1.46041
102152160	chr14:102152160:C:T	6.88351e-21	-2.22668	-0.702266	1.87622e-11	-2.23476	-0.85937
102152236	chr14:102152236:C:T	1.04738e-18	-4.44502e-10	2.09597	4.87198e-09	-4.44502e-10	2.46528
102152384	chr14:102152384:T:G	8.32847e-20	0.952143	-1.38795	1.93771e-10	0.661525	-1.42082
102152470	chr14:102152470:A:G	4.91412e-20	-4.44502e-10	-0.963377	1.519e-10	-4.44502e-10	-1.00275
102152546	chr14:102152546:C:T	2.45002e-20	-0.84381	-0.815584	5.71131e-11	-1.216	-0.764943
102153117	chr14:102153117:G:A	6.59342e-21	-2.22836	-0.743638	1.80716e-11	-2.236	-0.895636
102153231	chr14:102153231:T:C	7.58926e-19	-4.44502e-10	1.77383	3.47896e-09	-4.44502e-10	2.12851
102153782	chr14:102153782:C:G	1.36873e-20	-2.24161	-4.62281e-10	4.40532e-11	-2.24058	-4.62281e-10
102153804	chr14:102153804:C:T	2.26202e-20	-0.935069	-0.804161	4.90194e-11	-1.28798	-0.845779
102154296	chr14:102154296:A:G	4.86308e-20	-4.44502e-10	-0.973817	1.4547e-10	-4.44502e-10	-1.04601
102154444	chr14:102154444:C:G	4.96407e-20	-4.44502e-10	-0.953263	1.53408e-10	-4.44502e-10	-0.992878
102154537	chr14:102154537:A:G	6.46763e-21	-2.22997	-0.761289	1.77782e-11	-2.23681	-0.911198
102154815	chr14:102154815:A:G	4.97774e-20	-4.44502e-10	-0.950513	1.53814e-10	-4.44502e-10	-0.990231
102155422	chr14:102155422:G:A	8.26765e-20	0.936242	-1.37938	1.91839e-10	0.643983	-1.4133
102155526	chr14:102155526:T:C	8.71822e-20	1.00632	-1.3964	2.01803e-10	0.710332	-1.42902
102155863	chr14:102155863:T:C	2.97688e-20	-4.44502e-10	-1.46461	9.62032e-11	-4.44502e-10	-1.45951
102155888	chr14:102155888:C:T	7.53562e-19	1.39965	0.367087	1.66502e-09	1.11452	0.277092
102155935	chr14:102155935:T:A	3.01073e-20	-4.44502e-10	-1.45331	9.73959e-11	-4.44502e-10	-1.44719
102156093	chr14:102156093:T:A	3.90869e-20	-4.44502e-10	-1.19229	1.17058e-10	-4.44502e-10	-1.26331
102156167	chr14:102156167:A:C	3.39783e-20	-4.44502e-10	-1.33235	1.13796e-10	-4.44502e-10	-1.29157
102156292	chr14:102156292:C:T	1.46598e-18	2.4322	-4.62281e-10	3.18489e-09	2.0402	-4.62281e-10
102156364	chr14:102156364:T:G	5.52681e-20	-4.44502e-10	-0.845878	1.57682e-10	-4.44502e-10	-0.965396
102156654	chr14:102156654:C:G	3.61082e-20	-1.27156	-4.62281e-10	4.68665e-10	0.123912	-4.62281e-10
102156943	chr14:102156943:TC:T	3.0379e-20	-4.44502e-10	-1.44432	9.83378e-11	-4.44502e-10	-1.43757
102157073	chr14:102157073:G:A	2.93586e-20	-4.44502e-10	-1.47849	9.40669e-11	-4.44502e-10	-1.48197
102157336	chr14:102157336:ACTT:A	3.4387e-20	-4.44502e-10	-1.3204	1.09708e-10	-4.44502e-10	-1.32816
102157874	chr14:102157874:G:A	1.91271e-18	2.6982	-4.62281e-10	3.96264e-09	2.25869	-4.62281e-10
102157937	chr14:102157937:A:G	1.36665e-20	-2.24313	-4.62281e-10	4.39662e-11	-2.24256	-4.62281e-10
102158110	chr14:102158110:A:G	3.73164e-20	-4.44502e-10	-1.23864	1.22209e-10	-4.44502e-10	-1.22025
102158223	chr14:102158223:G:T	4.19584e-20	-4.44502e-10	-1.1214	1.18267e-10	-4.44502e-10	-1.25304
102158710	chr14:102158710:G:C	2.92543e-20	-4.44502e-10	-1.48205	9.58838e-11	-4.44502e-10	-1.46284
102158778	chr14:102158778:T:G	8.34717e-20	0.934767	-1.36833	2.68507e-10	0.97197	-1.40507
102158826	chr14:102158826:C:T	3.7128e-20	-4.44502e-10	-1.2437	1.22708e-10	-4.44502e-10	-1.21617
102158827	chr14:102158827:G:A	3.06224e-20	-4.44502e-10	-1.43634	9.91939e-11	-4.44502e-10	-1.4289
102159092	chr14:102159092:A:T	1.0064e-18	1.52303	0.53303	2.16549e-09	1.22835	0.426081
102159429	chr14:102159429:T:G	3.05958e-20	-4.44502e-10	-1.43721	9.90993e-11	-4.44502e-10	-1.42985
102160009	chr14:102160009:C:T	2.93164e-20	-4.44502e-10	-1.47993	9.68502e-11	-4.44502e-10	-1.45281
102160269	chr14:102160269:G:A	8.45919e-20	0.958999	-1.37924	2.71551e-10	0.993108	-1.41494
102160510	chr14:102160510:A:G	2.55839e-20	-0.583707	-1.03241	5.49102e-11	-0.901716	-1.11856
102160712	chr14:102160712:G:A	5.92178e-21	-2.21486	-0.864578	1.63546e-11	-2.22584	-1.00563
102161377	chr14:102161377:G:A	7.74411e-21	-1.98402	-0.827118	2.40824e-11	-1.98159	-0.862908
102161495	chr14:102161495:G:A	2.15879e-20	-0.962185	-0.823757	4.70094e-11	-1.30976	-0.865871
102161816	chr14:102161816:G:A	3.85167e-20	-4.44502e-10	-1.20698	1.30431e-10	-4.44502e-10	-1.15513
102161968	chr14:102161968:G:A	9.64153e-20	1.01479	-1.3042	2.22205e-10	0.726551	-1.34893
102162114	chr14:102162114:G:A	4.13605e-20	-4.44502e-10	-1.13575	1.16973e-10	-4.44502e-10	-1.26403
102162159	chr14:102162159:T:A	2.9885e-20	-4.44502e-10	-1.46072	9.66028e-11	-4.44502e-10	-1.45537
102162300	chr14:102162300:T:G	4.27789e-20	-4.44502e-10	-1.10203	1.44773e-10	-4.44502e-10	-1.05081
102162432	chr14:102162432:A:G	3.35239e-20	-4.44502e-10	-1.34581	1.07007e-10	-4.44502e-10	-1.35309
102162584	chr14:102162584:T:C	3.45873e-20	-4.44502e-10	-1.31459	1.04366e-10	-4.44502e-10	-1.37807
102162629	chr14:102162629:C:T	4.57469e-19	2.59589	-1.32826	9.64474e-10	2.14139	-1.29579
102162675	chr14:102162675:G:A	9.95982e-21	-1.48373	-1.07579	3.23709e-11	-1.32452	-1.2242
102163370	chr14:102163370:G:A	9.54846e-20	1.05444	-1.35355	2.21086e-10	0.763452	-1.39088
102163382	chr14:102163382:C:T	1.71421e-19	-4.44502e-10	0.286049	6.2913e-10	-4.44502e-10	0.41836
102163393	chr14:102163393:C:T	3.0007e-20	-4.44502e-10	-1.45664	9.70316e-11	-4.44502e-10	-1.45094
102163587	chr14:102163587:C:T	2.15939e-20	-1.78566	-4.62281e-10	7.66535e-11	-1.68668	-4.62281e-10
102163840	chr14:102163840:A:G	2.99984e-20	-4.44502e-10	-1.45693	9.6997e-11	-4.44502e-10	-1.4513
102164600	chr14:102164600:C:T	3.06708e-20	-4.44502e-10	-1.43476	9.51875e-11	-4.44502e-10	-1.47013
102164706	chr14:102164706:T:A	3.26514e-18	-4.44502e-10	3.23298	1.64577e-08	-4.44502e-10	3.68257
102164758	chr14:102164758:C:G	4.49736e-20	-4.44502e-10	-1.052	1.32334e-10	-4.44502e-10	-1.14065
102164882	chr14:102164882:T:C	3.00413e-20	-4.44502e-10	-1.4555	9.71742e-11	-4.44502e-10	-1.44947
102165641	chr14:102165641:T:C	3.1943e-20	-4.44502e-10	-1.39412	1.03075e-10	-4.44502e-10	-1.39052
102165671	chr14:102165671:C:G	4.0353e-20	0.124905	-1.28532	8.77775e-11	-0.212686	-1.33849
102165727	chr14:102165727:C:G	3.8294e-20	-4.44502e-10	-1.21278	1.28159e-10	-4.44502e-10	-1.1727
102166421	chr14:102166421:T:C	2.9228e-20	-4.44502e-10	-1.48295	9.58912e-11	-4.44502e-10	-1.46276
102166675	chr14:102166675:T:C	7.73552e-20	-4.44502e-10	-0.509667	2.31604e-10	-4.44502e-10	-0.58095
102166685	chr14:102166685:C:T	3.00386e-20	-4.44502e-10	-1.45559	9.71645e-11	-4.44502e-10	-1.44957
102166851	chr14:102166851:A:G	5.75214e-20	-4.44502e-10	-0.805918	1.78607e-10	-4.44502e-10	-0.840789
102167095	chr14:102167095:A:G	2.93945e-20	-4.44502e-10	-1.47727	9.41312e-11	-4.44502e-10	-1.48129
102167161	chr14:102167161:C:T	1.50413e-18	-4.44502e-10	2.45789	7.10693e-09	-4.44502e-10	2.84285
102167509	chr14:102167509:C:T	8.45555e-20	0.982907	-1.40357	1.9678e-10	0.69143	-1.43532
102168165	chr14:102168165:A:G	2.94609e-20	-4.44502e-10	-1.47501	9.4275e-11	-4.44502e-10	-1.47976
102168302	chr14:102168302:T:A	2.99626e-20	-4.44502e-10	-1.45813	9.5498e-11	-4.44502e-10	-1.46687
102168564	chr14:102168564:C:A	8.89065e-20	1.017	-1.38749	2.05882e-10	0.721962	-1.42064
102168843	chr14:102168843:G:C	2.92484e-20	-4.44502e-10	-1.48225	9.51392e-11	-4.44502e-10	-1.47064
102168936	chr14:102168936:T:C	2.75272e-19	-4.44502e-10	0.759687	8.46251e-10	-4.44502e-10	0.714839
102169091	chr14:102169091:A:G	1.37463e-20	-2.23731	-4.62281e-10	5.64455e-11	-1.9927	-4.62281e-10
102169141	chr14:102169141:C:T	1.30157e-19	0.0106702	-4.62281e-10	1.47329e-10	-1.03331	-4.62281e-10
102169452	chr14:102169452:G:C	3.0657e-20	-4.44502e-10	-1.43521	9.92355e-11	-4.44502e-10	-1.42848
102169588	chr14:102169588:A:G	5.34838e-21	-1.78552	-1.39576	1.94755e-11	-1.61566	-1.44116
102169741	chr14:102169741:T:C	5.27455e-20	-4.44502e-10	-0.892596	1.50336e-10	-4.44502e-10	-1.0131
102169829	chr14:102169829:T:C	2.99987e-20	-4.44502e-10	-1.45692	9.70065e-11	-4.44502e-10	-1.4512
102169851	chr14:102169851:A:G	3.03214e-20	-4.44502e-10	-1.44622	9.81422e-11	-4.44502e-10	-1.43956
102169977	chr14:102169977:T:C	3.01581e-20	-4.44502e-10	-1.45162	9.75709e-11	-4.44502e-10	-1.4454
102170409	chr14:102170409:G:A	1.37104e-20	-2.23992	-4.62281e-10	4.47243e-11	-2.22546	-4.62281e-10
102170652	chr14:102170652:A:T	3.00323e-20	-4.44502e-10	-1.4558	9.71417e-11	-4.44502e-10	-1.44981
102170785	chr14:102170785:G:T	1.095e-18	-4.44502e-10	2.14043	5.02927e-09	-4.44502e-10	2.49705
102170786	chr14:102170786:C:G	1.12725e-18	-4.44502e-10	2.16947	5.18393e-09	-4.44502e-10	2.52734
102171003	chr14:102171003:C:G	1.06335e-18	-4.44502e-10	2.1111	4.87196e-09	-4.44502e-10	2.46528
102171074	chr14:102171074:C:T	2.93256e-20	-4.44502e-10	-1.47961	9.3997e-11	-4.44502e-10	-1.48271
102171101	chr14:102171101:G:A	3.0347e-20	-4.44502e-10	-1.44538	9.82564e-11	-4.44502e-10	-1.4384
102171140	chr14:102171140:C:T	3.58723e-18	-4.44502e-10	3.32706	1.78735e-08	-4.44502e-10	3.7651
102171238	chr14:102171238:C:T	5.90156e-20	0.639234	-1.41951	1.39485e-10	0.358212	-1.44623
102171962	chr14:102171962:G:C	4.43401e-21	-1.90113	-1.46764	1.8771e-11	-1.61166	-1.482
102172316	chr14:102172316:C:G	3.21967e-20	-4.44502e-10	-1.38621	1.00236e-10	-4.44502e-10	-1.41845
102172668	chr14:102172668:CCCCCCACCTCCCTCCCGGACGGGGCGGCTGGCCTGGCGGGGGCTGA:C	5.08819e-20	0.0644997	-0.993068	1.93865e-10	0.417389	-1.17621
102172899	chr14:102172899:C:T	1.22749e-18	-4.44502e-10	2.25465	5.66508e-09	-4.44502e-10	2.6161
102173217	chr14:102173217:ATT:A	7.46202e-21	-2.22535	-0.622902	2.04362e-11	-2.23358	-0.775088
102174106	chr14:102174106:T:G	3.02475e-20	-4.44502e-10	-1.44866	9.63505e-11	-4.44502e-10	-1.45798
102174227	chr14:102174227:G:A	2.9495e-20	-4.44502e-10	-1.47385	9.43521e-11	-4.44502e-10	-1.47894
102174301	chr14:102174301:T:G	3.0878e-20	-4.44502e-10	-1.42803	9.923e-11	-4.44502e-10	-1.42854
102174484	chr14:102174484:A:G	3.0813e-20	-4.44502e-10	-1.43014	9.62841e-11	-4.44502e-10	-1.45867
102174546	chr14:102174546:A:T	1.43978e-20	-2.191	-4.62281e-10	4.62698e-11	-2.19149	-4.62281e-10
102174568	chr14:102174568:C:T	3.82031e-20	-4.44502e-10	-1.21516	1.27801e-10	-4.44502e-10	-1.1755
102175143	chr14:102175143:G:A	2.47502e-20	-0.832218	-0.817023	5.7593e-11	-1.20628	-0.766297
102175447	chr14:102175447:C:T	2.94973e-20	-4.44502e-10	-1.47378	9.43573e-11	-4.44502e-10	-1.47889
102175709	chr14:102175709:A:T	1.47493e-20	-2.16688	-4.62281e-10	4.52204e-11	-2.21443	-4.62281e-10
102175769	chr14:102175769:G:T	8.38632e-20	0.988949	-1.41784	1.95955e-10	0.696551	-1.44464
102175850	chr14:102175850:C:T	3.31124e-17	-4.44502e-10	5.54959	1.51999e-07	-4.44502e-10	5.90565
102176116	chr14:102176116:T:C	2.17729e-20	-0.520592	-1.25682	5.50778e-11	-0.708658	-1.30857
102176210	chr14:102176210:T:C	2.98257e-20	-4.44502e-10	-1.4627	9.51029e-11	-4.44502e-10	-1.47102
102176269	chr14:102176269:C:T	1.1859e-19	-0.0824032	-4.62281e-10	1.91238e-10	-0.772458	-4.62281e-10
102176298	chr14:102176298:A:G	2.48729e-20	-1.85001	0.205709	6.13152e-11	-1.82973	-0.0802216
102176324	chr14:102176324:G:A	2.97182e-20	-4.44502e-10	-1.46632	9.48386e-11	-4.44502e-10	-1.4738
102176452	chr14:102176452:A:G	1.85918e-18	2.66982	-4.62281e-10	3.79332e-09	2.21502	-4.62281e-10
102176616	chr14:102176616:T:G	1.39655e-20	-2.22148	-4.62281e-10	4.60538e-11	-2.19617	-4.62281e-10
102176807	chr14:102176807:T:C	8.09275e-19	-1.65266	3.49072	1.85031e-09	-1.61582	3.11295
102176827	chr14:102176827:G:A	2.93037e-20	-4.44502e-10	-1.48036	9.40651e-11	-4.44502e-10	-1.48199
102176874	chr14:102176874:G:A	4.77021e-20	-0.993099	-4.62281e-10	7.23816e-11	-1.74402	-4.62281e-10
102177010	chr14:102177010:A:G	6.82577e-19	-1.68503	3.35283	1.5518e-09	-1.64961	2.9708
102177468	chr14:102177468:G:A	3.41202e-20	-4.44502e-10	-1.32819	1.08829e-10	-4.44502e-10	-1.3362
102177502	chr14:102177502:G:A	3.43454e-20	-4.44502e-10	-1.32161	1.09581e-10	-4.44502e-10	-1.32931
102178172	chr14:102178172:G:A	2.3123e-19	0.213502	0.371834	5.74359e-10	0.0575238	0.269755
102178194	chr14:102178194:C:G	1.09659e-18	-4.44502e-10	2.14189	5.11323e-09	-4.44502e-10	2.51361
102178563	chr14:102178563:A:G	1.33653e-19	-4.44502e-10	0.0371743	5.26107e-10	-4.44502e-10	0.239527
102178619	chr14:102178619:T:C	2.95782e-20	-4.44502e-10	-1.47104	9.45146e-11	-4.44502e-10	-1.47722
102178685	chr14:102178685:T:C	2.95623e-20	-4.44502e-10	-1.47157	9.4478e-11	-4.44502e-10	-1.47761
102178878	chr14:102178878:T:G	2.92226e-18	3.12204	-4.62281e-10	5.84447e-09	2.64727	-4.62281e-10
102179049	chr14:102179049:C:T	3.05518e-20	-4.44502e-10	-1.43865	9.81611e-11	-4.44502e-10	-1.43937
102179451	chr14:102179451:AAAAAG:A	3.2965e-20	-4.44502e-10	-1.36263	1.32397e-10	-4.44502e-10	-1.14017
102179594	chr14:102179594:C:A	1.45599e-19	0.278454	-0.15567	1.3222e-09	1.60053	-0.439456
102179620	chr14:102179620:A:C	2.95758e-20	-4.44502e-10	-1.47112	9.45088e-11	-4.44502e-10	-1.47728
102179686	chr14:102179686:T:G	3.34274e-20	-4.44502e-10	-1.3487	1.06679e-10	-4.44502e-10	-1.35615
102179880	chr14:102179880:C:T	1.08255e-19	-4.44502e-10	-0.173582	3.13405e-10	-4.44502e-10	-0.278482
102180124	chr14:102180124:G:A	1.60957e-20	-2.07952	-4.62281e-10	6.07249e-11	-1.91962	-4.62281e-10
102180547	chr14:102180547:G:C	2.95005e-20	-4.44502e-10	-1.47367	9.43646e-11	-4.44502e-10	-1.47881
102180788	chr14:102180788:G:A	5.21213e-19	1.49539	-0.0973069	1.12189e-09	1.20163	-0.204842
102180866	chr14:102180866:C:T	6.07089e-19	1.25692	0.293676	1.33493e-09	0.978206	0.192452
102181579	chr14:102181579:A:G	2.92507e-20	-4.44502e-10	-1.48217	9.38854e-11	-4.44502e-10	-1.4839
102181580	chr14:102181580:T:A	1.21239e-19	-0.0603106	-4.62281e-10	1.95234e-10	-0.751779	-4.62281e-10
102181591	chr14:102181591:C:T	2.94909e-20	-4.44502e-10	-1.47399	9.43428e-11	-4.44502e-10	-1.47904
102181717	chr14:102181717:T:C	8.07807e-20	0.951409	-1.41775	2.60206e-10	0.980006	-1.44451
102182139	chr14:102182139:T:C	1.91875e-20	-1.90382	-4.62281e-10	6.66308e-11	-1.82681	-4.62281e-10
102182155	chr14:102182155:A:G	2.95038e-20	-4.44502e-10	-1.47355	9.43725e-11	-4.44502e-10	-1.47873
102182593	chr14:102182593:G:A	2.95005e-20	-4.44502e-10	-1.47367	9.43646e-11	-4.44502e-10	-1.47881
102182948	chr14:102182948:C:T	2.95126e-20	-4.44502e-10	-1.47326	9.43932e-11	-4.44502e-10	-1.47851
102182974	chr14:102182974:T:TG	1.95558e-20	-1.08055	-0.804254	4.33515e-11	-1.41079	-0.845844
102182975	chr14:102182975:A:AT	1.93027e-20	-1.09856	-0.799264	4.28874e-11	-1.42644	-0.840962
102183056	chr14:102183056:G:A	2.98712e-20	-4.44502e-10	-1.46118	9.42555e-11	-4.44502e-10	-1.47997
102183074	chr14:102183074:A:T	1.25639e-19	-0.0246651	-4.62281e-10	2.00965e-10	-0.722847	-4.62281e-10
102183114	chr14:102183114:T:G	9.61295e-21	-1.85011	-0.74485	3.02962e-11	-1.78828	-0.826676
102183135	chr14:102183135:G:A	1.22045e-19	-0.0536828	-4.62281e-10	1.96319e-10	-0.746237	-4.62281e-10
102183354	chr14:102183354:A:G	2.96799e-20	-4.44502e-10	-1.46761	9.48028e-11	-4.44502e-10	-1.47418
102183733	chr14:102183733:T:G	9.92988e-19	-4.44502e-10	2.04264	4.55974e-09	-4.44502e-10	2.39904
102183877	chr14:102183877:T:C	2.95e-20	-4.44502e-10	-1.47368	9.43632e-11	-4.44502e-10	-1.47883
102183892	chr14:102183892:C:T	2.95005e-20	-4.44502e-10	-1.47367	9.43646e-11	-4.44502e-10	-1.47881
102184288	chr14:102184288:G:A	2.95016e-20	-4.44502e-10	-1.47363	9.43668e-11	-4.44502e-10	-1.47879
102184346	chr14:102184346:T:G	1.37193e-19	0.063313	-4.62281e-10	2.15939e-10	-0.650983	-4.62281e-10
102184599	chr14:102184599:T:C	1.19563e-19	0.6093	-0.683531	1.78475e-10	-0.0708564	-0.77067
102184839	chr14:102184839:C:T	1.95318e-19	-4.44502e-10	0.416553	7.1957e-10	-4.44502e-10	0.552677
102184871	chr14:102184871:C:T	1.6971e-19	-2.1537	2.42972	4.20065e-10	-2.16958	2.18402
102184872	chr14:102184872:G:A	2.92868e-20	-4.44502e-10	-1.48094	9.54398e-11	-4.44502e-10	-1.46748
102185092	chr14:102185092:T:C	1.36152e-19	0.0556998	-4.62281e-10	2.14713e-10	-0.656676	-4.62281e-10
102185433	chr14:102185433:C:T	2.94989e-20	-4.44502e-10	-1.47372	9.43607e-11	-4.44502e-10	-1.47885
102185763	chr14:102185763:T:C	2.96309e-20	-4.44502e-10	-1.46926	9.5673e-11	-4.44502e-10	-1.46504
102185794	chr14:102185794:G:A	2.29141e-20	-0.897139	-0.829185	5.41067e-11	-1.2568	-0.778214
102185801	chr14:102185801:C:T	2.51884e-19	-2.13207	2.80296	6.13685e-10	-2.14931	2.54282
102185900	chr14:102185900:T:C	2.95072e-20	-4.44502e-10	-1.47344	9.43812e-11	-4.44502e-10	-1.47863
102186337	chr14:102186337:C:T	3.00467e-20	-4.44502e-10	-1.45532	9.57217e-11	-4.44502e-10	-1.46453
102186483	chr14:102186483:G:A	2.70538e-19	-4.44502e-10	0.742337	8.35435e-10	-4.44502e-10	0.701976
102186726	chr14:102186726:C:T	3.43737e-20	-4.44502e-10	-1.32078	1.09668e-10	-4.44502e-10	-1.32852
102187109	chr14:102187109:G:C	1.57487e-19	-4.44502e-10	0.201268	6.3035e-10	-4.44502e-10	0.420299
102187778	chr14:102187778:C:T	3.43084e-20	-4.44502e-10	-1.32268	1.09465e-10	-4.44502e-10	-1.33037
102187934	chr14:102187934:A:T	8.9418e-21	-1.50939	-1.15795	2.94812e-11	-1.35306	-1.28916
102188029	chr14:102188029:A:G	2.33212e-20	-1.70871	-4.62281e-10	8.90723e-11	-1.53653	-4.62281e-10
102188407	chr14:102188407:G:A	2.23712e-20	-0.915914	-0.834385	5.29163e-11	-1.27292	-0.784346
102188790	chr14:102188790:T:A	2.95159e-20	-4.44502e-10	-1.47315	9.43968e-11	-4.44502e-10	-1.47847
102188938	chr14:102188938:A:G	2.96168e-20	-4.44502e-10	-1.46973	9.46503e-11	-4.44502e-10	-1.47579
102189067	chr14:102189067:G:A	2.95327e-20	-4.44502e-10	-1.47258	9.444e-11	-4.44502e-10	-1.47801
102189095	chr14:102189095:A:G	3.43363e-20	-4.44502e-10	-1.32187	1.09548e-10	-4.44502e-10	-1.32961
102189136	chr14:102189136:G:C	3.4383e-20	-4.44502e-10	-1.32051	1.097e-10	-4.44502e-10	-1.32822
102189292	chr14:102189292:G:A	2.95005e-20	-4.44502e-10	-1.47367	9.43646e-11	-4.44502e-10	-1.47881
102189588	chr14:102189588:A:T	1.27855e-19	-0.00718117	-4.62281e-10	2.0383e-10	-0.708689	-4.62281e-10
102190232	chr14:102190232:T:G	2.98683e-20	-4.44502e-10	-1.46128	9.52711e-11	-4.44502e-10	-1.46925
102190254	chr14:102190254:C:G	3.08577e-20	-4.44502e-10	-1.42869	9.91654e-11	-4.44502e-10	-1.42919
102190558	chr14:102190558:A:C	2.94128e-20	-4.44502e-10	-1.47664	9.41674e-11	-4.44502e-10	-1.4809
102191043	chr14:102191043:G:C	4.48488e-17	-4.44502e-10	5.85298	2.08103e-07	-4.44502e-10	6.21981
102191343	chr14:102191343:C:T	1.24997e-18	2.2728	-4.62281e-10	2.63198e-09	1.84952	-4.62281e-10
102191514	chr14:102191514:T:C	9.41839e-21	-1.5527	-1.06271	3.58139e-11	-1.33986	-1.10778
102191677	chr14:102191677:C:G	2.92007e-20	-4.44502e-10	-1.48388	9.44361e-11	-4.44502e-10	-1.47805
102192198	chr14:102192198:G:A	6.93316e-20	-4.44502e-10	-0.619174	1.91592e-10	-4.44502e-10	-0.770607
102192468	chr14:102192468:C:T	5.22834e-19	-4.44502e-10	1.40119	2.11616e-09	-4.44502e-10	1.63138
102192789	chr14:102192789:T:C	2.95092e-20	-4.44502e-10	-1.47337	9.43845e-11	-4.44502e-10	-1.4786
102193125	chr14:102193125:T:G	2.95103e-20	-4.44502e-10	-1.47334	9.3862e-11	-4.44502e-10	-1.48415
102193320	chr14:102193320:T:C	2.95095e-20	-4.44502e-10	-1.47336	9.43856e-11	-4.44502e-10	-1.47859
102193361	chr14:102193361:T:C	2.96177e-20	-4.44502e-10	-1.4697	9.46507e-11	-4.44502e-10	-1.47578
102193651	chr14:102193651:T:C	1.03331e-20	-1.75901	-0.763711	3.27487e-11	-1.69351	-0.843603
102193675	chr14:102193675:C:T	7.39332e-19	1.49855	0.24912	1.62722e-09	1.21038	0.158271
102193721	chr14:102193721:T:C	5.28021e-20	-4.44502e-10	-0.891523	1.6229e-10	-4.44502e-10	-0.936591
102193768	chr14:102193768:C:T	2.94903e-20	-4.44502e-10	-1.47401	9.43395e-11	-4.44502e-10	-1.47908
102194147	chr14:102194147:C:G	9.7131e-21	-1.77767	-0.806933	3.0822e-11	-1.71336	-0.884386
102194326	chr14:102194326:G:A	3.65667e-20	-4.44502e-10	-1.25894	1.22125e-10	-4.44502e-10	-1.22094
102194366	chr14:102194366:A:C	2.94976e-20	-4.44502e-10	-1.47377	9.43577e-11	-4.44502e-10	-1.47888
102194496	chr14:102194496:G:A	2.95005e-20	-4.44502e-10	-1.47367	9.43646e-11	-4.44502e-10	-1.47881
102194588	chr14:102194588:G:A	3.65667e-20	-4.44502e-10	-1.25894	1.22125e-10	-4.44502e-10	-1.22094
102195213	chr14:102195213:A:G	3.75725e-20	-4.44502e-10	-1.2318	1.25638e-10	-4.44502e-10	-1.19257
102195515	chr14:102195515:G:A	9.00258e-20	-0.357978	-4.62281e-10	1.54435e-10	-0.986201	-4.62281e-10
102195627	chr14:102195627:G:A	2.97803e-20	-4.44502e-10	-1.46423	9.50505e-11	-4.44502e-10	-1.47157
102195855	chr14:102195855:T:G	4.7309e-20	-4.44502e-10	-1.00137	1.61566e-10	-4.44502e-10	-0.94106
102196138	chr14:102196138:T:C	2.94271e-20	-4.44502e-10	-1.47616	9.42009e-11	-4.44502e-10	-1.48055
102196247	chr14:102196247:TCTG:T	3.43339e-20	-4.44502e-10	-1.32194	1.09545e-10	-4.44502e-10	-1.32964
102196251	chr14:102196251:AGTT:A	3.43339e-20	-4.44502e-10	-1.32194	1.09545e-10	-4.44502e-10	-1.32964
102196259	chr14:102196259:G:A	2.95005e-20	-4.44502e-10	-1.47367	9.43646e-11	-4.44502e-10	-1.47881
102196351	chr14:102196351:T:C	2.93909e-20	-4.44502e-10	-1.47739	9.41242e-11	-4.44502e-10	-1.48136
102196653	chr14:102196653:CA:C	1.96058e-20	-0.925045	-0.957202	4.62925e-11	-1.27801	-0.912989
102196886	chr14:102196886:T:C	2.95005e-20	-4.44502e-10	-1.47367	9.43646e-11	-4.44502e-10	-1.47881
102196911	chr14:102196911:C:T	5.89726e-19	1.26817	0.253413	1.31986e-09	0.995555	0.163753
102196933	chr14:102196933:G:A	2.95005e-20	-4.44502e-10	-1.47367	9.43646e-11	-4.44502e-10	-1.47881
102197049	chr14:102197049:G:A	2.95005e-20	-4.44502e-10	-1.47367	9.43646e-11	-4.44502e-10	-1.47881
102197347	chr14:102197347:C:T	3.38815e-18	-4.44502e-10	3.26997	1.7071e-08	-4.44502e-10	3.71916
102197605	chr14:102197605:G:A	3.0106e-20	-4.44502e-10	-1.45335	9.67828e-11	-4.44502e-10	-1.45351
102197723	chr14:102197723:A:C	2.1155e-20	-1.10026	-0.705941	4.73286e-11	-1.41708	-0.75178
102198259	chr14:102198259:C:G	2.95057e-20	-4.44502e-10	-1.47349	9.43764e-11	-4.44502e-10	-1.47869
102198269	chr14:102198269:T:C	2.95079e-20	-4.44502e-10	-1.47342	9.4382e-11	-4.44502e-10	-1.47863
102198578	chr14:102198578:G:A	2.95006e-20	-4.44502e-10	-1.47366	9.43647e-11	-4.44502e-10	-1.47881
102198658	chr14:102198658:G:T	1.11529e-19	-4.44502e-10	-0.143791	3.21828e-10	-4.44502e-10	-0.251959
102199285	chr14:102199285:A:T	7.99334e-19	-4.44502e-10	1.8257	3.63391e-09	-4.44502e-10	2.17209
102199406	chr14:102199406:C:T	2.94384e-20	-4.44502e-10	-1.47578	9.42251e-11	-4.44502e-10	-1.48029
102199731	chr14:102199731:A:T	2.94454e-20	-4.44502e-10	-1.47554	9.42375e-11	-4.44502e-10	-1.48016
102199987	chr14:102199987:T:C	4.67317e-19	-4.44502e-10	1.28893	1.32009e-09	-4.44502e-10	1.15948
102200023	chr14:102200023:T:C	2.95005e-20	-4.44502e-10	-1.47367	9.43646e-11	-4.44502e-10	-1.47881
102200135	chr14:102200135:G:A	4.32936e-20	-4.44502e-10	-1.09007	1.46963e-10	-4.44502e-10	-1.0358
102200225	chr14:102200225:A:G	2.91929e-20	-4.44502e-10	-1.48415	9.39943e-11	-4.44502e-10	-1.48274
102200672	chr14:102200672:G:A	3.48376e-18	-4.44502e-10	3.29779	1.76807e-08	-4.44502e-10	3.75425
102200851	chr14:102200851:C:A	1.73072e-20	-2.00695	-4.62281e-10	6.53704e-11	-1.84591	-4.62281e-10
102201167	chr14:102201167:T:C	3.746e-20	-4.44502e-10	-1.2348	1.19222e-10	-4.44502e-10	-1.24499
102201573	chr14:102201573:A:G	2.95273e-20	-4.44502e-10	-1.47276	9.84616e-11	-4.44502e-10	-1.43631
102201619	chr14:102201619:G:GGGA	1.67719e-18	-4.44502e-10	2.5668	7.84441e-09	-4.44502e-10	2.94158
102202037	chr14:102202037:G:T	2.97157e-20	-4.44502e-10	-1.4664	9.39471e-11	-4.44502e-10	-1.48325
102202571	chr14:102202571:A:G	4.71382e-21	-2.21291	-1.09467	1.73033e-11	-2.12463	-1.05045
102202584	chr14:102202584:A:G	4.47766e-19	-1.19495	2.44115	7.70058e-10	-1.51888	2.13937
102202587	chr14:102202587:G:A	4.48371e-19	-1.18438	2.43192	7.69225e-10	-1.51261	2.13202
102202685	chr14:102202685:G:A	1.54363e-18	0.920275	1.56354	2.63475e-09	0.564448	1.28612
102203140	chr14:102203140:T:C	1.68151e-20	-1.07081	-0.964988	3.95122e-11	-1.38736	-0.962009
102203675	chr14:102203675:G:A	1.64539e-20	-0.876165	-1.18135	3.38534e-11	-1.34661	-1.15733
102204042	chr14:102204042:A:G	2.95557e-20	-4.44502e-10	-1.4718	9.44979e-11	-4.44502e-10	-1.4774
102204195	chr14:102204195:G:T	7.71672e-20	-0.5121	-4.62281e-10	1.35335e-10	-1.11822	-4.62281e-10
102204240	chr14:102204240:T:A	5.53012e-19	-1.53756	2.99487	9.20759e-10	-1.8161	2.61532
102204356	chr14:102204356:A:G	2.95593e-20	-4.44502e-10	-1.47168	9.45068e-11	-4.44502e-10	-1.47731
102204637	chr14:102204637:C:T	1.87784e-20	-1.05062	-0.874744	4.21532e-11	-1.36898	-0.915682
102204674	chr14:102204674:C:G	2.9563e-20	-4.44502e-10	-1.47155	9.45154e-11	-4.44502e-10	-1.47721
102204785	chr14:102204785:A:T	2.95605e-20	-4.44502e-10	-1.47164	9.45094e-11	-4.44502e-10	-1.47728
102204884	chr14:102204884:A:G	8.18405e-20	-4.44502e-10	-0.453303	2.59036e-10	-4.44502e-10	-0.46901
102205125	chr14:102205125:G:A	2.95623e-20	-4.44502e-10	-1.47157	9.45138e-11	-4.44502e-10	-1.47723
102205479	chr14:102205479:T:C	2.94195e-20	-4.44502e-10	-1.47642	9.41886e-11	-4.44502e-10	-1.48068
102205760	chr14:102205760:G:A	3.41719e-20	-4.44502e-10	-1.32667	1.04028e-10	-4.44502e-10	-1.38132
102206194	chr14:102206194:C:T	3.15109e-20	-4.44502e-10	-1.40774	9.75571e-11	-4.44502e-10	-1.44554
102206862	chr14:102206862:A:G	2.95607e-20	-4.44502e-10	-1.47163	9.451e-11	-4.44502e-10	-1.47727
102207515	chr14:102207515:G:A	2.95586e-20	-4.44502e-10	-1.4717	9.45048e-11	-4.44502e-10	-1.47733
102207691	chr14:102207691:GC:AC	5.73318e-19	-4.44502e-10	1.49337	2.6054e-09	-4.44502e-10	1.83936
102207938	chr14:102207938:C:G	1.36819e-20	-2.242	-4.62281e-10	4.44858e-11	-2.23081	-4.62281e-10
102207977	chr14:102207977:C:T	2.95226e-20	-4.44502e-10	-1.47292	9.44302e-11	-4.44502e-10	-1.47812
102208009	chr14:102208009:A:G	2.95494e-20	-4.44502e-10	-1.47201	9.44832e-11	-4.44502e-10	-1.47756
102208211	chr14:102208211:C:T	9.27545e-20	-2.21982	1.8917	2.11401e-10	-2.23834	1.56612
102208371	chr14:102208371:C:T	2.92873e-20	-4.44502e-10	-1.48092	9.39297e-11	-4.44502e-10	-1.48343
102208970	chr14:102208970:G:C	3.82247e-20	-4.44502e-10	-1.21459	1.12134e-10	-4.44502e-10	-1.30629
102211000	chr14:102211000:T:C	2.95513e-20	-4.44502e-10	-1.47195	9.44876e-11	-4.44502e-10	-1.47751
102211073	chr14:102211073:C:T	1.31705e-18	2.32508	-4.62281e-10	2.76727e-09	1.89964	-4.62281e-10
102211391	chr14:102211391:A:AGC	2.95629e-20	-4.44502e-10	-1.47155	9.45148e-11	-4.44502e-10	-1.47722
102211722	chr14:102211722:G:A	2.95607e-20	-4.44502e-10	-1.47163	9.451e-11	-4.44502e-10	-1.47727
102211897	chr14:102211897:G:A	3.31367e-20	-4.44502e-10	-1.35743	1.05693e-10	-4.44502e-10	-1.36544
102212154	chr14:102212154:G:A	2.95607e-20	-4.44502e-10	-1.47163	9.451e-11	-4.44502e-10	-1.47727
102212856	chr14:102212856:A:C	4.06119e-21	-2.22247	-1.23413	1.48221e-11	-2.09423	-1.23563
102212866	chr14:102212866:C:G	2.41946e-20	-0.187942	-1.484	4.64816e-11	-0.707993	-1.47893
102212875	chr14:102212875:T:C	1.72256e-20	-2.01168	-4.62281e-10	5.06693e-11	-2.10066	-4.62281e-10
102212950	chr14:102212950:C:T	7.87534e-20	-4.44502e-10	-0.491754	2.11832e-10	-4.44502e-10	-0.670183
102213593	chr14:102213593:C:T	3.94401e-20	-4.44502e-10	-1.18329	1.3335e-10	-4.44502e-10	-1.133
102213773	chr14:102213773:C:T	1.35973e-19	1.46112	-1.40673	4.88348e-10	1.58511	-1.42005
102214277	chr14:102214277:G:A	4.02878e-20	-4.44502e-10	-1.16203	1.27594e-10	-4.44502e-10	-1.17712
102214321	chr14:102214321:C:T	2.94913e-20	-4.44502e-10	-1.47398	9.43911e-11	-4.44502e-10	-1.47853
102214791	chr14:102214791:C:A	2.22112e-20	-1.75748	-4.62281e-10	4.75111e-11	-2.16501	-4.62281e-10
102214923	chr14:102214923:A:G	1.37e-20	-2.24068	-4.62281e-10	4.40651e-11	-2.24031	-4.62281e-10
102215315	chr14:102215315:A:G	2.95878e-20	-4.44502e-10	-1.47071	9.45701e-11	-4.44502e-10	-1.47664
102215398	chr14:102215398:G:C	2.97292e-20	-4.44502e-10	-1.46595	9.49203e-11	-4.44502e-10	-1.47294
102215624	chr14:102215624:C:T	1.03628e-19	-4.44502e-10	-0.217265	2.95951e-10	-4.44502e-10	-0.335782
102215906	chr14:102215906:C:T	9.69693e-19	2.01891	-4.62281e-10	2.01182e-09	1.58082	-4.62281e-10
102216278	chr14:102216278:T:C	3.0026e-20	-4.44502e-10	-1.45601	9.4533e-11	-4.44502e-10	-1.47703
102216343	chr14:102216343:C:T	2.97588e-20	-4.44502e-10	-1.46495	9.49933e-11	-4.44502e-10	-1.47217
102216737	chr14:102216737:C:T	2.95607e-20	-4.44502e-10	-1.47163	9.451e-11	-4.44502e-10	-1.47727
102216786	chr14:102216786:C:T	2.05408e-20	-1.10852	-0.727138	4.62079e-11	-1.4254	-0.767423
102216888	chr14:102216888:GCGCCACTGCA:G	1.09632e-19	-4.44502e-10	-0.160945	3.2853e-10	-4.44502e-10	-0.231349
102216889	chr14:102216889:C:T	2.70167e-20	-1.56162	-4.62281e-10	1.66989e-10	-0.908051	-4.62281e-10
102216904	chr14:102216904:GC:G	3.93672e-20	-4.44502e-10	-1.18514	1.16088e-10	-4.44502e-10	-1.27163
102217411	chr14:102217411:A:C	2.95623e-20	-4.44502e-10	-1.47158	9.45134e-11	-4.44502e-10	-1.47723
102217600	chr14:102217600:T:TCCCTGGGCTGGG	3.16329e-20	-0.929988	-0.47389	7.76628e-11	-1.27561	-0.397994
102217631	chr14:102217631:G:A	2.95675e-20	-4.44502e-10	-1.4714	9.45262e-11	-4.44502e-10	-1.4771
102217634	chr14:102217634:G:A	7.93601e-20	-4.44502e-10	-0.484078	1.9935e-10	-4.44502e-10	-0.730917
102217756	chr14:102217756:G:A	5.59528e-20	-4.44502e-10	-0.833566	1.91609e-10	-4.44502e-10	-0.770523
102217920	chr14:102217920:G:A	3.04125e-20	-4.44502e-10	-1.44322	9.67986e-11	-4.44502e-10	-1.45334
102218000	chr14:102218000:C:T	1.12127e-19	1.30541	-1.44386	3.54208e-10	1.28592	-1.44201
102218332	chr14:102218332:C:T	5.54452e-19	2.34718	-0.887277	7.19976e-10	1.58164	-1.0284
102218491	chr14:102218491:C:T	3.48743e-21	-2.1593	-1.44961	1.10465e-11	-2.18856	-1.4353
102218514	chr14:102218514:T:C	3.03494e-18	-4.44502e-10	3.15987	1.40404e-08	-4.44502e-10	3.52372
102218558	chr14:102218558:T:C	7.29183e-20	-4.44502e-10	-0.568735	2.36867e-10	-4.44502e-10	-0.558479
102218571	chr14:102218571:T:C	1.05828e-20	-2.21664	-0.282204	2.92645e-11	-2.23659	-0.413008
102218909	chr14:102218909:C:T	1.64213e-20	-2.0595	-4.62281e-10	5.65305e-11	-1.9912	-4.62281e-10
102218920	chr14:102218920:T:C	2.91927e-20	-4.44502e-10	-1.48416	9.38651e-11	-4.44502e-10	-1.48412
102219846	chr14:102219846:A:G	6.87069e-19	1.56734	0.107016	9.57805e-10	1.17828	-0.33961
102220103	chr14:102220103:G:A	5.71539e-20	-1.86055	1.04822	2.03893e-10	-2.04422	1.33584
102220330	chr14:102220330:A:G	1.1397e-18	2.18045	-4.62281e-10	2.3347e-09	1.72966	-4.62281e-10
102220420	chr14:102220420:C:T	2.93245e-20	-4.44502e-10	-1.47965	9.4009e-11	-4.44502e-10	-1.48259
102220537	chr14:102220537:A:G	2.9482e-20	-4.44502e-10	-1.47429	9.43358e-11	-4.44502e-10	-1.47912
102220805	chr14:102220805:C:T	6.01725e-19	-1.65989	3.20162	2.20684e-09	-1.85925	3.53259
102220920	chr14:102220920:G:A	7.7029e-20	-2.04064	1.52675	2.99351e-10	-2.1663	1.84194
102220931	chr14:102220931:C:T	3.15284e-20	-4.44502e-10	-1.40719	1.02846e-10	-4.44502e-10	-1.39275
102221106	chr14:102221106:A:G	2.9227e-20	-4.44502e-10	-1.48298	9.38604e-11	-4.44502e-10	-1.48417
102221293	chr14:102221293:G:A	2.93234e-20	-4.44502e-10	-1.47969	9.40069e-11	-4.44502e-10	-1.48261
102221519	chr14:102221519:T:C	1.18014e-17	1.29968	3.21822	1.96213e-08	1.02647	2.83192
102221613	chr14:102221613:C:T	8.08735e-19	1.8374	-4.62281e-10	1.69052e-09	1.40682	-4.62281e-10
102221626	chr14:102221626:A:C	2.93271e-20	-4.44502e-10	-1.47956	9.40143e-11	-4.44502e-10	-1.48253
102221667	chr14:102221667:C:T	1.70106e-19	-4.44502e-10	0.278347	5.06763e-10	-4.44502e-10	0.202067
102223085	chr14:102223085:C:T	2.94676e-20	-4.44502e-10	-1.47478	9.43034e-11	-4.44502e-10	-1.47946
102223248	chr14:102223248:A:G	1.36896e-20	-2.24144	-4.62281e-10	4.40635e-11	-2.24034	-4.62281e-10
102223552	chr14:102223552:TTA:T	3.61819e-20	-4.44502e-10	-1.26952	1.17919e-10	-4.44502e-10	-1.25598
102223591	chr14:102223591:T:C	2.9191e-20	-4.44502e-10	-1.48421	9.38919e-11	-4.44502e-10	-1.48383
102223675	chr14:102223675:C:T	5.36469e-20	-1.15818	0.282529	1.33067e-10	-1.40474	0.26962
102223851	chr14:102223851:C:T	1.58934e-20	-1.73762	-0.354548	2.84899e-11	-2.00531	-0.671117
102223876	chr14:102223876:A:G	1.02048e-19	-4.44502e-10	-0.232629	2.53662e-10	-4.44502e-10	-0.489976
102224082	chr14:102224082:T:C	3.30685e-20	-4.44502e-10	-1.35949	1.01165e-10	-4.44502e-10	-1.40922
102224111	chr14:102224111:G:A	3.236e-21	-2.23485	-1.44889	1.04264e-11	-2.20567	-1.47597
102224143	chr14:102224143:G:A	3.74206e-21	-2.20901	-1.32942	1.28355e-11	-2.1082	-1.36556
102224153	chr14:102224153:C:T	2.2648e-20	-1.738	-4.62281e-10	1.38703e-10	-1.09364	-4.62281e-10
102224191	chr14:102224191:G:A	4.85496e-20	-4.44502e-10	-0.975489	1.69829e-10	-4.44502e-10	-0.891186
102224716	chr14:102224716:T:A	2.94234e-20	-4.44502e-10	-1.47628	9.5001e-11	-4.44502e-10	-1.47209
102224813	chr14:102224813:A:C	2.9416e-20	-4.44502e-10	-1.47654	9.49713e-11	-4.44502e-10	-1.4724
102225022	chr14:102225022:G:A	2.94198e-20	-4.44502e-10	-1.47641	9.49857e-11	-4.44502e-10	-1.47225
102225083	chr14:102225083:A:G	5.1692e-19	2.82168	-1.43186	1.48404e-09	2.72935	-1.45281
102225270	chr14:102225270:A:G	5.67906e-20	-4.44502e-10	-0.818704	1.68352e-10	-4.44502e-10	-0.899918
102225517	chr14:102225517:T:C	7.20218e-19	2.38064	-0.659157	1.21701e-09	1.99099	-0.91281
102225622	chr14:102225622:T:C	9.01136e-20	0.719797	-1.0768	1.42784e-10	-0.0183689	-1.04627
102225991	chr14:102225991:G:A	2.94522e-20	-4.44502e-10	-1.47531	9.51264e-11	-4.44502e-10	-1.47077
102226150	chr14:102226150:G:A	3.23444e-21	-2.22178	-1.46244	1.13777e-11	-2.17888	-1.41544
102226512	chr14:102226512:C:T	2.93287e-20	-4.44502e-10	-1.47951	9.46276e-11	-4.44502e-10	-1.47603
102226524	chr14:102226524:G:A	2.91901e-20	-4.44502e-10	-1.48424	9.4125e-11	-4.44502e-10	-1.48135
102226670	chr14:102226670:C:T	3.32513e-18	2.35336	0.897833	4.01415e-09	1.72572	0.545881
102226883	chr14:102226883:A:G	1.78792e-20	-1.97444	-4.62281e-10	5.09174e-11	-2.09577	-4.62281e-10
102227472	chr14:102227472:C:T	9.2636e-20	1.14693	-1.47632	1.40261e-10	0.385294	-1.46777
102227779	chr14:102227779:C:T	2.32514e-19	1.78278	-1.19191	3.09962e-10	0.868242	-1.15777
102228134	chr14:102228134:A:G	8.45439e-20	-4.44502e-10	-0.420804	2.15202e-10	-4.44502e-10	-0.654402
102228211	chr14:102228211:A:G	2.94604e-20	-4.44502e-10	-1.47503	9.51698e-11	-4.44502e-10	-1.47031
102228556	chr14:102228556:C:T	5.0863e-20	-4.44502e-10	-0.928938	1.61349e-10	-4.44502e-10	-0.94241
102228841	chr14:102228841:T:C	2.09156e-19	1.24503	-0.760023	4.84216e-10	0.918019	-0.761465
102229069	chr14:102229069:G:A	2.54281e-20	-1.01777	-0.604446	6.1203e-11	-1.29484	-0.616938
102229226	chr14:102229226:A:G	6.86165e-19	1.98986	-0.316817	9.70714e-10	1.56395	-0.711898
102229356	chr14:102229356:T:C	4.02836e-19	1.51685	-0.376395	6.39053e-10	1.15319	-0.719176
102229729	chr14:102229729:G:A	4.5127e-21	-2.1794	-1.17178	1.70704e-11	-2.13388	-1.05475
102229769	chr14:102229769:C:G	1.01244e-20	-2.16228	-0.380852	4.34658e-11	-2.11409	-0.139909
102229867	chr14:102229867:A:T	6.51985e-21	-1.55912	-1.4241	2.36449e-11	-1.39457	-1.46826
102230295	chr14:102230295:C:T	5.03475e-19	1.67064	-0.307179	7.54369e-10	1.30449	-0.704587
102230494	chr14:102230494:A:G	2.919e-20	-4.44502e-10	-1.48425	9.38807e-11	-4.44502e-10	-1.48395
102230533	chr14:102230533:A:G	9.715e-20	-4.44502e-10	-0.281818	2.43753e-10	-4.44502e-10	-0.529822
102230574	chr14:102230574:G:A	4.74108e-21	-2.19821	-1.1036	1.80138e-11	-2.15911	-0.975732
102230609	chr14:102230609:G:A	4.96506e-20	-4.44502e-10	-0.953064	1.56388e-10	-4.44502e-10	-0.973634
102230815	chr14:102230815:A:G	6.95133e-20	0.176626	-0.793182	1.14596e-10	-0.381584	-0.90298
102230859	chr14:102230859:CAGG:C	1.09287e-19	-4.44502e-10	-0.164096	4.37624e-10	-4.44502e-10	0.0553824
102231447	chr14:102231447:C:T	9.99302e-21	-2.16158	-0.394613	4.29123e-11	-2.11149	-0.155332
102231697	chr14:102231697:C:T	3.40195e-19	0.569527	0.401917	6.74168e-10	-0.166175	0.653677
102231794	chr14:102231794:G:A	1.00683e-19	0.801115	-1.04721	1.56697e-10	0.0459281	-1.01759
102232062	chr14:102232062:A:G	4.91076e-19	1.38044	-0.0419184	6.77379e-10	0.984786	-0.492532
102232367	chr14:102232367:G:C	2.95458e-20	-4.44502e-10	-1.47213	9.54926e-11	-4.44502e-10	-1.46693
102232457	chr14:102232457:A:C	2.94466e-20	-4.44502e-10	-1.4755	9.51041e-11	-4.44502e-10	-1.471
102232659	chr14:102232659:G:A	2.93276e-20	-4.44502e-10	-1.47955	9.4618e-11	-4.44502e-10	-1.47613
102233205	chr14:102233205:G:A	9.16238e-20	-4.44502e-10	-0.340384	2.31348e-10	-4.44502e-10	-0.582054
102233691	chr14:102233691:T:C	1.10284e-18	-4.44502e-10	2.14757	3.29656e-09	-4.44502e-10	2.07466
102233801	chr14:102233801:G:C	6.63297e-20	-4.44502e-10	-0.663437	1.75465e-10	-4.44502e-10	-0.858539
102233802	chr14:102233802:A:G	7.13701e-20	-4.44502e-10	-0.590195	1.86724e-10	-4.44502e-10	-0.796346
102234023	chr14:102234023:C:T	1.07243e-19	-4.44502e-10	-0.182973	4.32678e-10	-4.44502e-10	0.044018
102234146	chr14:102234146:T:G	1.37159e-20	-2.23952	-4.62281e-10	5.86353e-11	-1.95464	-4.62281e-10
102234258	chr14:102234258:C:T	2.93409e-20	-4.44502e-10	-1.47909	9.38877e-11	-4.44502e-10	-1.48388
102234326	chr14:102234326:C:G	2.94396e-20	-4.44502e-10	-1.47573	9.50775e-11	-4.44502e-10	-1.47128
102234798	chr14:102234798:C:T	7.68046e-20	-4.44502e-10	-0.51681	1.97944e-10	-4.44502e-10	-0.737993
102234803	chr14:102234803:A:G	2.94484e-20	-4.44502e-10	-1.47544	9.51106e-11	-4.44502e-10	-1.47094
102234944	chr14:102234944:A:AAACCCGACTCACCTCCTGCTCCC	3.09539e-20	-4.44502e-10	-1.42558	1.03496e-10	-4.44502e-10	-1.38644
102235216	chr14:102235216:G:A	1.30423e-19	1.05762	-1.04491	1.95965e-10	0.267032	-1.01507
102235253	chr14:102235253:G:A	1.12229e-19	-4.44502e-10	-0.13753	4.38474e-10	-4.44502e-10	0.0573245
102235736	chr14:102235736:C:G	3.03463e-20	-4.44502e-10	-1.4454	9.68784e-11	-4.44502e-10	-1.45252
102235785	chr14:102235785:G:A	1.86877e-19	-4.44502e-10	0.372378	4.55212e-10	-4.44502e-10	0.0947866
102235892	chr14:102235892:AAGCCCAAAG:A	2.95696e-20	-4.44502e-10	-1.47133	9.81305e-11	-4.44502e-10	-1.43968
102235933	chr14:102235933:G:A	2.02746e-17	2.51345	2.5456	2.99281e-08	1.94462	2.33595
102235994	chr14:102235994:C:T	1.25399e-19	1.0572	-1.08378	1.88538e-10	0.268619	-1.05529
102236503	chr14:102236503:C:T	3.27864e-20	-4.44502e-10	-1.36806	1.00083e-10	-4.44502e-10	-1.41998
102236607	chr14:102236607:A:C	4.10052e-20	-0.23257	-0.911805	7.79339e-11	-0.893621	-0.776495
102236679	chr14:102236679:ACAC:A	5.86161e-19	1.58169	-0.0661671	8.0927e-10	0.932523	-0.262367
102236702	chr14:102236702:A:G	4.12157e-19	2.0946	-0.931271	7.57279e-10	1.74436	-1.1406
102236710	chr14:102236710:C:T	5.20533e-20	-0.0592429	-0.846564	9.41744e-11	-0.743286	-0.737543
102236864	chr14:102236864:A:G	5.93289e-19	1.58544	-0.057837	8.07289e-10	1.17469	-0.506982
102236901	chr14:102236901:G:A	3.24419e-20	-4.44502e-10	-1.37862	9.9377e-11	-4.44502e-10	-1.42706
102237029	chr14:102237029:G:T	1.64523e-19	0.244978	-4.62281e-10	4.75681e-09	2.44135	-4.62281e-10
102237119	chr14:102237119:A:G	1.57035e-18	-0.770452	3.27143	4.83184e-09	-0.670888	3.12789
102237410	chr14:102237410:C:A	2.98987e-20	-4.44502e-10	-1.46026	9.46346e-11	-4.44502e-10	-1.47595
102237709	chr14:102237709:G:A	1.12807e-19	-0.132392	-4.62281e-10	2.09661e-10	-0.680487	-4.62281e-10
102237799	chr14:102237799:C:T	7.67564e-19	1.55032	0.234828	2.61245e-09	1.5934	0.248672
102238378	chr14:102238378:A:G	2.94522e-20	-4.44502e-10	-1.47531	9.51264e-11	-4.44502e-10	-1.47077
102238414	chr14:102238414:A:G	2.78173e-18	2.01136	1.06139	3.29396e-09	1.52898	0.544892
102238776	chr14:102238776:G:A	2.9766e-20	-4.44502e-10	-1.46471	9.41499e-11	-4.44502e-10	-1.48109
102239096	chr14:102239096:T:G	5.74481e-20	-4.44502e-10	-0.807193	1.68662e-10	-4.44502e-10	-0.898083
102240313	chr14:102240313:C:T	3.76875e-20	-4.44502e-10	-1.22875	1.18255e-10	-4.44502e-10	-1.25313
102240576	chr14:102240576:T:C	1.27542e-17	2.56328	2.03226	3.13869e-08	2.44943	1.87874
102240581	chr14:102240581:T:C	7.0537e-19	1.88828	-0.187634	9.75348e-10	1.41371	-0.55689
102240621	chr14:102240621:T:TAC	5.93888e-19	1.48888	0.039732	7.64923e-10	1.03891	-0.425108
102240654	chr14:102240654:T:C	6.37368e-19	1.64007	-0.0407955	8.97741e-10	1.20199	-0.428088
102240685	chr14:102240685:G:C	4.06912e-20	-1.15206	-4.62281e-10	2.55394e-10	-0.48317	-4.62281e-10
102240967	chr14:102240967:C:T	4.36685e-21	-2.22797	-1.15606	1.67106e-11	-2.17382	-1.03611
102240988	chr14:102240988:A:G	1.65221e-18	-1.04741	3.5992	4.71567e-09	-0.95529	3.38796
102241071	chr14:102241071:G:A	3.22709e-20	-4.44502e-10	-1.38391	9.91894e-11	-4.44502e-10	-1.42895
102241333	chr14:102241333:A:G	8.57165e-19	1.89556	-4.62281e-10	1.78536e-09	1.4614	-4.62281e-10
102241643	chr14:102241643:A:G	4.12211e-20	-4.44502e-10	-1.13912	1.31517e-10	-4.44502e-10	-1.14684
102241787	chr14:102241787:C:CT	2.95196e-20	-4.44502e-10	-1.47302	9.53909e-11	-4.44502e-10	-1.46799
102241830	chr14:102241830:C:A	2.1842e-18	2.28456	0.546373	3.16123e-09	1.73552	0.297223
102241907	chr14:102241907:G:A	2.92345e-20	-4.44502e-10	-1.48273	9.49835e-11	-4.44502e-10	-1.47227
102242108	chr14:102242108:T:C	2.92853e-20	-4.44502e-10	-1.48099	9.4435e-11	-4.44502e-10	-1.47806
102242113	chr14:102242113:C:T	2.94572e-20	-4.44502e-10	-1.47514	9.5146e-11	-4.44502e-10	-1.47056
102242269	chr14:102242269:G:A	2.83884e-20	-1.5121	-4.62281e-10	9.89473e-11	-1.43139	-4.62281e-10
102242490	chr14:102242490:C:T	3.8123e-20	-4.44502e-10	-1.21726	1.34946e-10	-4.44502e-10	-1.1211
102242720	chr14:102242720:C:T	3.24417e-20	-1.37863	-4.62281e-10	1.80448e-10	-0.830534	-4.62281e-10
102243477	chr14:102243477:T:C	2.92504e-20	-4.44502e-10	-1.48218	9.42758e-11	-4.44502e-10	-1.47975
102243488	chr14:102243488:G:A	1.19679e-19	1.05149	-1.12475	1.81361e-10	0.270203	-1.09569
102243674	chr14:102243674:G:T	9.82711e-20	-0.270345	-4.62281e-10	1.86122e-10	-0.799575	-4.62281e-10
102243802	chr14:102243802:C:T	7.68214e-19	1.78599	-4.62281e-10	1.64221e-09	1.37782	-4.62281e-10
102244400	chr14:102244400:G:A	2.92597e-20	-4.44502e-10	-1.48187	9.38559e-11	-4.44502e-10	-1.48422
102244476	chr14:102244476:T:C	2.94605e-20	-4.44502e-10	-1.47502	9.51594e-11	-4.44502e-10	-1.47042
102244666	chr14:102244666:A:G	2.09425e-20	-1.8163	-4.62281e-10	1.03477e-10	-1.38662	-4.62281e-10
102244669	chr14:102244669:C:T	3.28567e-20	-4.44502e-10	-1.36592	1.17061e-10	-4.44502e-10	-1.26328
102244781	chr14:102244781:G:A	2.94113e-20	-4.44502e-10	-1.47669	9.49476e-11	-4.44502e-10	-1.47265
102244932	chr14:102244932:A:C	1.33461e-19	1.46282	-1.42709	1.98618e-10	0.614738	-1.34933
102244935	chr14:102244935:A:G	1.15556e-19	1.3127	-1.42102	1.75759e-10	0.483199	-1.34006
102244937	chr14:102244937:A:G	1.21604e-19	1.36508	-1.42239	1.83578e-10	0.528598	-1.34194
102244945	chr14:102244945:T:A	1.21476e-19	1.35516	-1.41352	1.84448e-10	0.520165	-1.32877
102245034	chr14:102245034:C:T	2.94522e-20	-4.44502e-10	-1.47531	9.51264e-11	-4.44502e-10	-1.47077
102245094	chr14:102245094:C:A	2.9447e-20	-4.44502e-10	-1.47548	9.51055e-11	-4.44502e-10	-1.47099
102245474	chr14:102245474:A:C	2.94465e-20	-4.44502e-10	-1.4755	9.51042e-11	-4.44502e-10	-1.471
102246134	chr14:102246134:C:T	3.06282e-20	-4.44502e-10	-1.43615	1.02747e-10	-4.44502e-10	-1.39371
102246150	chr14:102246150:A:AC	4.8736e-20	-0.669114	-0.302543	1.1234e-10	-0.977909	-0.326541
102246413	chr14:102246413:CA:C	2.94518e-20	-4.44502e-10	-1.47532	9.51246e-11	-4.44502e-10	-1.47079
102246716	chr14:102246716:T:TA	1.34961e-18	-4.44502e-10	2.34949	4.0255e-09	-4.44502e-10	2.27443
102246905	chr14:102246905:AACCCTCC:A	4.29832e-20	-0.706639	-0.390627	1.006e-10	-1.012	-0.402828
102247024	chr14:102247024:G:A	2.92188e-20	-4.44502e-10	-1.48326	9.48797e-11	-4.44502e-10	-1.47337
102247525	chr14:102247525:A:G	1.42815e-20	-2.19911	-4.62281e-10	4.54861e-11	-2.20857	-4.62281e-10
102247587	chr14:102247587:C:T	1.76552e-19	1.40958	-1.09404	2.58518e-10	0.595156	-1.06617
102248554	chr14:102248554:G:A	1.16364e-19	-4.44502e-10	-0.101355	2.9004e-10	-4.44502e-10	-0.355959
102248650	chr14:102248650:T:C	2.94593e-20	-4.44502e-10	-1.47507	9.51569e-11	-4.44502e-10	-1.47045
102248734	chr14:102248734:C:T	3.15891e-20	-4.44502e-10	-1.40526	9.98539e-11	-4.44502e-10	-1.42227
102248756	chr14:102248756:C:T	2.20509e-20	-0.685411	-1.07931	5.19129e-11	-0.985773	-1.09064
102248985	chr14:102248985:C:T	3.15957e-21	-2.23254	-1.47509	1.095e-11	-2.18317	-1.44946
102248992	chr14:102248992:C:T	3.24367e-21	-2.23242	-1.44895	1.14483e-11	-2.18279	-1.40534
102249089	chr14:102249089:C:T	3.0315e-20	-4.44502e-10	-1.44643	9.8341e-11	-4.44502e-10	-1.43754
102249138	chr14:102249138:G:A	3.13752e-20	-4.44502e-10	-1.41206	1.02397e-10	-4.44502e-10	-1.39712
102249162	chr14:102249162:T:C	5.58488e-20	-4.44502e-10	-0.835427	1.65939e-10	-4.44502e-10	-0.914359
102249264	chr14:102249264:T:C	5.51428e-20	-0.712031	-0.136116	1.30284e-10	-1.01085	-0.14541
102249319	chr14:102249319:A:G	1.00947e-17	2.27936	2.08234	2.78949e-08	2.27862	1.9316
102249930	chr14:102249930:C:T	7.52833e-18	2.15156	1.9168	2.0876e-08	2.15301	1.76737
102249946	chr14:102249946:C:T	3.05613e-20	-4.44502e-10	-1.43834	9.79679e-11	-4.44502e-10	-1.44134
102249960	chr14:102249960:A:G	2.92867e-20	-4.44502e-10	-1.48094	9.44411e-11	-4.44502e-10	-1.478
102250175	chr14:102250175:T:C	3.89714e-21	-2.24333	-1.2545	1.41562e-11	-2.22301	-1.15281
102250398	chr14:102250398:T:C	3.96211e-21	-2.23879	-1.2425	1.46594e-11	-2.20159	-1.13931
102250551	chr14:102250551:G:A	1.50867e-19	1.2407	-1.08237	2.25815e-10	0.447362	-1.05362
102250760	chr14:102250760:C:G	3.1554e-20	-4.44502e-10	-1.40637	1.00206e-10	-4.44502e-10	-1.41875
102250894	chr14:102250894:G:A	7.65651e-20	-4.44502e-10	-0.519933	2.07999e-10	-4.44502e-10	-0.688441
102251451	chr14:102251451:C:G	3.5242e-20	-1.29583	-4.62281e-10	8.62036e-11	-1.56927	-4.62281e-10
102251683	chr14:102251683:G:A	2.92664e-20	-4.44502e-10	-1.48163	9.43358e-11	-4.44502e-10	-1.47912
102251715	chr14:102251715:G:A	4.14083e-19	1.80246	-0.63447	7.30106e-10	1.44991	-0.8827
102251756	chr14:102251756:C:G	2.98428e-20	-4.44502e-10	-1.46213	9.40333e-11	-4.44502e-10	-1.48233
102252082	chr14:102252082:A:G	8.78459e-19	2.04259	-0.122494	1.21197e-09	1.57792	-0.503894
102252397	chr14:102252397:G:A	2.9355e-20	-4.44502e-10	-1.47861	9.47358e-11	-4.44502e-10	-1.47489
102252694	chr14:102252694:T:C	2.93583e-20	-4.44502e-10	-1.4785	9.47488e-11	-4.44502e-10	-1.47475
102252695	chr14:102252695:G:T	1.50398e-20	-2.14737	-4.62281e-10	4.53784e-11	-2.21094	-4.62281e-10
102252807	chr14:102252807:A:C	5.15644e-21	-2.20524	-1.01259	1.69341e-11	-2.23913	-0.957524
102252905	chr14:102252905:A:G	3.7421e-20	-4.44502e-10	-1.23584	1.19523e-10	-4.44502e-10	-1.24247
102253268	chr14:102253268:C:T	3.17311e-20	-4.44502e-10	-1.40078	9.68446e-11	-4.44502e-10	-1.45287
102253283	chr14:102253283:A:G	6.44251e-19	1.80859	-0.198578	9.11044e-10	1.3599	-0.571288
102253360	chr14:102253360:G:C	2.74627e-18	2.68707	0.372854	3.53536e-09	2.10733	0.0372609
102253362	chr14:102253362:A:G	5.08446e-20	-0.792666	-0.136634	1.19115e-10	-1.08835	-0.157543
102253553	chr14:102253553:A:T	5.67887e-19	1.6458	-0.161953	7.54574e-10	1.19362	-0.593441
102254493	chr14:102254493:T:C	4.37499e-20	-4.44502e-10	-1.07959	1.53514e-10	-4.44502e-10	-0.992183
102254559	chr14:102254559:T:C	6.91395e-19	2.01976	-0.339124	9.85872e-10	1.55101	-0.683458
102254713	chr14:102254713:A:T	5.29416e-20	-0.888885	-4.62281e-10	1.28347e-10	-1.17124	-4.62281e-10
102255102	chr14:102255102:G:A	5.28826e-21	-1.78388	-1.40871	1.69121e-11	-1.74657	-1.45138
102255183	chr14:102255183:C:T	4.1934e-21	-2.24311	-1.18145	1.55265e-11	-2.21876	-1.06467
102255340	chr14:102255340:A:T	2.94862e-20	-4.44502e-10	-1.47415	9.52359e-11	-4.44502e-10	-1.46962
102255656	chr14:102255656:T:G	2.94998e-20	-4.44502e-10	-1.47369	9.53132e-11	-4.44502e-10	-1.46881
102256107	chr14:102256107:T:A	2.25354e-19	1.02476	-0.465161	4.11021e-10	0.277509	-0.284843
102256396	chr14:102256396:C:G	1.91611e-20	-1.90519	-4.62281e-10	4.6477e-11	-2.18702	-4.62281e-10
102256424	chr14:102256424:A:T	2.92011e-20	-4.44502e-10	-1.48387	9.38738e-11	-4.44502e-10	-1.48403
102256505	chr14:102256505:C:T	3.34313e-20	-4.44502e-10	-1.34858	1.00778e-10	-4.44502e-10	-1.41306
102256559	chr14:102256559:G:A	1.39026e-20	-2.226	-4.62281e-10	4.39324e-11	-2.24332	-4.62281e-10
102256647	chr14:102256647:C:T	4.12833e-21	-2.2179	-1.2223	1.57442e-11	-2.15481	-1.1147
102257082	chr14:102257082:T:A	2.94456e-20	-4.44502e-10	-1.47553	9.50999e-11	-4.44502e-10	-1.47105
102257095	chr14:102257095:C:G	3.34196e-20	-4.44502e-10	-1.34893	1.00755e-10	-4.44502e-10	-1.41328
102257254	chr14:102257254:T:C	2.94522e-20	-4.44502e-10	-1.47531	9.51264e-11	-4.44502e-10	-1.47077
102257826	chr14:102257826:A:G	8.01671e-20	-4.44502e-10	-0.473961	2.22114e-10	-4.44502e-10	-0.622787
102257846	chr14:102257846:A:G	2.94552e-20	-4.44502e-10	-1.4752	9.51384e-11	-4.44502e-10	-1.47064
102257943	chr14:102257943:C:T	2.96893e-20	-4.44502e-10	-1.46729	9.60457e-11	-4.44502e-10	-1.46115
102258350	chr14:102258350:T:G	2.91898e-20	-4.44502e-10	-1.48425	9.3853e-11	-4.44502e-10	-1.48425
102258511	chr14:102258511:G:A	6.19537e-20	-4.44502e-10	-0.731687	2.44438e-10	-4.44502e-10	-0.527014
102258527	chr14:102258527:T:C	5.60309e-20	-4.44502e-10	-0.83217	1.61215e-10	-4.44502e-10	-0.943239
102258915	chr14:102258915:A:C	2.95976e-20	-4.44502e-10	-1.47038	9.41569e-11	-4.44502e-10	-1.48101
102259038	chr14:102259038:C:A	4.18966e-21	-2.23102	-1.19443	1.58442e-11	-2.18162	-1.08156
102259183	chr14:102259183:A:G	2.94522e-20	-4.44502e-10	-1.47531	9.51264e-11	-4.44502e-10	-1.47077
102259702	chr14:102259702:G:A	2.92253e-20	-4.44502e-10	-1.48304	9.42726e-11	-4.44502e-10	-1.47979
102259716	chr14:102259716:C:T	2.94522e-20	-4.44502e-10	-1.47531	9.51264e-11	-4.44502e-10	-1.47077
102259906	chr14:102259906:G:A	5.25059e-20	-4.44502e-10	-0.89715	1.51529e-10	-4.44502e-10	-1.0052
102260100	chr14:102260100:C:T	5.36626e-20	-0.625126	-0.250233	1.24807e-10	-0.940183	-0.259027
102260763	chr14:102260763:T:C	2.95025e-20	-4.44502e-10	-1.4736	9.40198e-11	-4.44502e-10	-1.48247
102260976	chr14:102260976:G:A	2.9455e-20	-4.44502e-10	-1.47521	9.51388e-11	-4.44502e-10	-1.47064
102261639	chr14:102261639:T:C	9.32527e-20	-4.44502e-10	-0.322762	2.60914e-10	-4.44502e-10	-0.461787
102261691	chr14:102261691:G:A	3.40445e-20	-1.3304	-4.62281e-10	5.88747e-11	-1.95057	-4.62281e-10
102261812	chr14:102261812:C:T	8.25758e-20	-4.44502e-10	-0.444358	2.27606e-10	-4.44502e-10	-0.598362
102261883	chr14:102261883:A:G	6.5149e-19	1.63391	-0.0127195	9.27805e-10	1.21015	-0.403301
102262008	chr14:102262008:T:A	2.94167e-20	-4.44502e-10	-1.47651	9.39227e-11	-4.44502e-10	-1.4835
102262084	chr14:102262084:G:A	2.9606e-20	-4.44502e-10	-1.4701	9.73389e-11	-4.44502e-10	-1.44778
102262133	chr14:102262133:G:A	1.82925e-20	-1.95159	-4.62281e-10	4.68304e-11	-2.17944	-4.62281e-10
102262211	chr14:102262211:T:C	4.0437e-21	-2.24322	-1.21769	1.48495e-11	-2.22007	-1.10794
102262715	chr14:102262715:T:C	2.93146e-20	-4.44502e-10	-1.47999	9.45629e-11	-4.44502e-10	-1.47671
102263186	chr14:102263186:C:T	1.64517e-20	-2.05764	-4.62281e-10	6.11716e-11	-1.91229	-4.62281e-10
102263465	chr14:102263465:G:A	1.32976e-19	1.1961	-1.16401	1.99688e-10	0.408903	-1.13812
102263544	chr14:102263544:A:G	1.5317e-19	1.30279	-1.12931	2.27524e-10	0.50239	-1.10111
102263737	chr14:102263737:A:G	2.96121e-20	-4.44502e-10	-1.46989	9.41894e-11	-4.44502e-10	-1.48067
102264130	chr14:102264130:A:G	3.38477e-20	-4.44502e-10	-1.3362	1.02028e-10	-4.44502e-10	-1.40073
102264254	chr14:102264254:C:T	3.74181e-20	-4.44502e-10	-1.23592	1.58493e-10	-4.44502e-10	-0.960267
102264562	chr14:102264562:T:C	2.94502e-20	-4.44502e-10	-1.47537	9.5119e-11	-4.44502e-10	-1.47085
102264808	chr14:102264808:T:C	4.1588e-21	-2.24319	-1.18966	1.53451e-11	-2.21947	-1.07572
102265008	chr14:102265008:C:T	3.11277e-20	-4.44502e-10	-1.41998	1.04885e-10	-4.44502e-10	-1.37311
102265588	chr14:102265588:G:A	3.46831e-20	-4.44502e-10	-1.31182	1.00537e-10	-4.44502e-10	-1.41545
102265622	chr14:102265622:G:A	1.669e-20	-2.04326	-4.62281e-10	4.49643e-11	-2.22011	-4.62281e-10
102266171	chr14:102266171:A:G	2.94522e-20	-4.44502e-10	-1.47531	9.51264e-11	-4.44502e-10	-1.47077
102266330	chr14:102266330:A:T	1.49132e-18	1.91743	0.53191	2.20074e-09	1.39303	0.277545
102266661	chr14:102266661:C:A	2.98682e-20	-4.44502e-10	-1.46128	9.46437e-11	-4.44502e-10	-1.47586
102267188	chr14:102267188:A:C	6.43867e-19	1.67998	-0.0705661	8.50537e-10	1.23618	-0.516293
102267292	chr14:102267292:G:A	3.26763e-17	2.29753	3.23881	8.4061e-08	2.2894	3.02393
102267318	chr14:102267318:C:T	1.40442e-20	-2.21587	-4.62281e-10	4.95639e-11	-2.12271	-4.62281e-10
102267578	chr14:102267578:A:T	3.25225e-20	-4.44502e-10	-1.37614	9.9547e-11	-4.44502e-10	-1.42535
102267874	chr14:102267874:T:C	6.84138e-19	1.79101	-0.120922	9.06863e-10	1.33898	-0.554966
102268050	chr14:102268050:G:A	3.20959e-20	-4.44502e-10	-1.38935	9.85188e-11	-4.44502e-10	-1.43573
102268099	chr14:102268099:C:T	2.93327e-20	-4.44502e-10	-1.47937	9.46389e-11	-4.44502e-10	-1.47591
102268539	chr14:102268539:G:A	1.09376e-20	-1.2035	-1.26237	6.62634e-11	-0.560179	-1.27216
102268723	chr14:102268723:G:A	2.94583e-20	-4.44502e-10	-1.4751	9.51507e-11	-4.44502e-10	-1.47051
102268773	chr14:102268773:G:A	3.34655e-20	-4.44502e-10	-1.34756	1.00856e-10	-4.44502e-10	-1.41228
102268852	chr14:102268852:T:G	2.92497e-20	-4.44502e-10	-1.48221	9.42656e-11	-4.44502e-10	-1.47986
102269215	chr14:102269215:C:T	2.93613e-20	-4.44502e-10	-1.4784	9.47642e-11	-4.44502e-10	-1.47459
102269846	chr14:102269846:T:C	1.99745e-18	2.2826	0.458949	2.7307e-09	1.80824	0.0780939
102270071	chr14:102270071:C:T	2.94544e-20	-4.44502e-10	-1.47523	9.5135e-11	-4.44502e-10	-1.47068
102270337	chr14:102270337:C:CA	3.39577e-20	-4.44502e-10	-1.33296	1.02297e-10	-4.44502e-10	-1.3981
102270397	chr14:102270397:C:T	1.57147e-19	0.96983	-0.770723	3.67178e-10	0.650438	-0.770568
102270650	chr14:102270650:C:T	2.59898e-20	-1.96912	0.368752	1.42024e-10	-1.06179	-0.00818562
102270843	chr14:102270843:C:T	1.53212e-20	-2.12884	-4.62281e-10	5.5618e-11	-2.00747	-4.62281e-10
102270871	chr14:102270871:T:C	2.9318e-20	-4.44502e-10	-1.47987	9.38662e-11	-4.44502e-10	-1.48411
102270922	chr14:102270922:T:C	2.97289e-20	-4.44502e-10	-1.46595	9.44057e-11	-4.44502e-10	-1.47838
102270929	chr14:102270929:C:T	1.6449e-18	-0.99105	3.53841	4.85484e-09	-0.894868	3.35662
102271038	chr14:102271038:A:G	2.92352e-20	-4.44502e-10	-1.4827	9.39871e-11	-4.44502e-10	-1.48282
102271390	chr14:102271390:A:G	9.64566e-19	2.14179	-0.128188	1.33484e-09	1.67536	-0.50477
102271617	chr14:102271617:A:G	2.94611e-20	-4.44502e-10	-1.475	9.51606e-11	-4.44502e-10	-1.47041
102272205	chr14:102272205:T:C	2.94522e-20	-4.44502e-10	-1.47531	9.51264e-11	-4.44502e-10	-1.47077
102272436	chr14:102272436:C:T	1.74714e-19	-4.44502e-10	0.305078	4.39896e-10	-4.44502e-10	0.0605625
102272548	chr14:102272548:C:T	2.94596e-20	-4.44502e-10	-1.47506	9.51555e-11	-4.44502e-10	-1.47046
102272672	chr14:102272672:T:C	2.94536e-20	-4.44502e-10	-1.47526	9.51317e-11	-4.44502e-10	-1.47071
102272859	chr14:102272859:A:G	2.94877e-20	-4.44502e-10	-1.4741	9.5297e-11	-4.44502e-10	-1.46898
102272987	chr14:102272987:C:T	3.06857e-20	-4.44502e-10	-1.43428	9.96597e-11	-4.44502e-10	-1.42422
102273046	chr14:102273046:T:A	3.05241e-20	-4.44502e-10	-1.43956	9.44644e-11	-4.44502e-10	-1.47775
102273980	chr14:102273980:CAG:C	4.83692e-20	-4.44502e-10	-0.979212	1.51765e-10	-4.44502e-10	-1.00364
102274003	chr14:102274003:G:A	5.6781e-20	-4.44502e-10	-0.818872	1.62811e-10	-4.44502e-10	-0.933387
102274157	chr14:102274157:C:T	2.73409e-18	-0.856557	3.91204	8.49405e-09	-0.700817	3.72196
102274552	chr14:102274552:C:T	2.94814e-20	-4.44502e-10	-1.47431	9.52348e-11	-4.44502e-10	-1.46963
102274635	chr14:102274635:T:C	3.8855e-20	-4.44502e-10	-1.19824	1.2157e-10	-4.44502e-10	-1.22549
102274923	chr14:102274923:C:T	7.373e-19	1.74492	-4.62281e-10	1.53299e-09	1.309	-4.62281e-10
102275337	chr14:102275337:G:A	3.96525e-21	-2.22688	-1.25363	1.49045e-11	-2.17218	-1.15214
102275443	chr14:102275443:G:A	2.95806e-20	-4.44502e-10	-1.47096	9.46328e-11	-4.44502e-10	-1.47597
102275495	chr14:102275495:C:T	1.38659e-20	-2.22864	-4.62281e-10	4.71787e-11	-2.17203	-4.62281e-10
102276464	chr14:102276464:G:A	3.65373e-20	-4.44502e-10	-1.25974	1.13549e-10	-4.44502e-10	-1.29374
102276778	chr14:102276778:C:T	1.38821e-20	-2.22747	-4.62281e-10	4.77153e-11	-2.16073	-4.62281e-10
102276832	chr14:102276832:C:A	2.92592e-20	-4.44502e-10	-1.48188	9.43169e-11	-4.44502e-10	-1.47932
102276933	chr14:102276933:C:A	3.89403e-20	-4.44502e-10	-1.19605	1.39827e-10	-4.44502e-10	-1.08557
102277178	chr14:102277178:C:T	1.19644e-20	-1.1421	-1.23404	7.33292e-11	-0.483383	-1.24763
102277311	chr14:102277311:A:C	3.54793e-20	-1.80413	0.515	2.25285e-10	-0.62665	0.0180376
102277947	chr14:102277947:T:G	1.86197e-20	-1.93386	-4.62281e-10	4.40041e-11	-2.24169	-4.62281e-10
102278152	chr14:102278152:C:A	1.76076e-18	-0.845282	3.46071	5.49696e-09	-0.692495	3.27847
102278165	chr14:102278165:T:C	8.78913e-19	2.08413	-0.163518	1.57723e-09	1.75202	-0.414571
102278354	chr14:102278354:T:C	1.19121e-20	-1.23157	-1.14895	6.46587e-11	-0.69157	-1.16528
102278358	chr14:102278358:G:A	2.95251e-20	-4.44502e-10	-1.47283	9.53862e-11	-4.44502e-10	-1.46804
102278415	chr14:102278415:T:C	1.05926e-19	-4.44502e-10	-0.195335	2.93323e-10	-4.44502e-10	-0.344701
102278440	chr14:102278440:T:C	3.811e-20	-4.44502e-10	-1.2176	1.35033e-10	-4.44502e-10	-1.12046
102278727	chr14:102278727:G:C	4.14801e-21	-2.2362	-1.19924	1.55658e-11	-2.193	-1.0879
102278731	chr14:102278731:G:A	2.94522e-20	-4.44502e-10	-1.47531	9.51264e-11	-4.44502e-10	-1.47077
102278884	chr14:102278884:G:A	3.02483e-20	-4.44502e-10	-1.44863	9.41862e-11	-4.44502e-10	-1.4807
102279062	chr14:102279062:T:C	4.09948e-21	-2.23833	-1.20889	1.52977e-11	-2.1988	-1.09947
102279189	chr14:102279189:T:C	7.5999e-20	-1.60315	1.07579	4.43308e-10	-0.522008	0.590296
102279209	chr14:102279209:A:AT	4.26223e-21	-2.0932	-1.31509	1.55558e-11	-2.08993	-1.19161
102279274	chr14:102279274:G:A	2.99914e-20	-4.44502e-10	-1.45716	9.39387e-11	-4.44502e-10	-1.48333
102279335	chr14:102279335:C:T	3.21945e-20	-4.44502e-10	-1.38628	1.09642e-10	-4.44502e-10	-1.32876
102279899	chr14:102279899:A:G	2.0804e-18	2.26771	0.514531	4.19839e-09	1.86962	0.446865
102280200	chr14:102280200:C:T	2.96809e-20	-4.44502e-10	-1.46757	9.60278e-11	-4.44502e-10	-1.46134
102281085	chr14:102281085:A:G	8.21759e-20	-4.44502e-10	-0.449213	2.2786e-10	-4.44502e-10	-0.597245
102281231	chr14:102281231:G:A	1.0848e-19	-4.44502e-10	-0.171511	3.01564e-10	-4.44502e-10	-0.316994
102281311	chr14:102281311:G:A	1.34811e-18	3.44897	-1.10058	7.93915e-09	4.12024	-1.16665
102281461	chr14:102281461:T:C	3.93208e-20	-4.44502e-10	-1.18632	1.45392e-10	-4.44502e-10	-1.04654
102281565	chr14:102281565:C:T	9.86368e-20	-4.44502e-10	-0.26663	2.80685e-10	-4.44502e-10	-0.388745
102281742	chr14:102281742:G:A	2.52284e-20	-1.6301	-4.62281e-10	7.15851e-11	-1.75509	-4.62281e-10
102281815	chr14:102281815:A:G	3.0675e-20	-4.44502e-10	-1.43463	9.46791e-11	-4.44502e-10	-1.47548
102281854	chr14:102281854:G:A	2.9443e-20	-4.44502e-10	-1.47562	9.509e-11	-4.44502e-10	-1.47115
102281941	chr14:102281941:G:A	1.1205e-20	-1.14293	-1.29878	4.70635e-11	-0.811355	-1.36312
102281948	chr14:102281948:T:C	1.36042e-18	-0.978939	3.33642	4.21385e-09	-0.834347	3.1545
102282109	chr14:102282109:T:C	5.28289e-20	-0.570029	-0.320988	1.25011e-10	-0.865656	-0.331916
102282323	chr14:102282323:T:C	2.94621e-20	-4.44502e-10	-1.47497	9.51658e-11	-4.44502e-10	-1.47036
102282683	chr14:102282683:A:G	2.94456e-20	-4.44502e-10	-1.47553	9.51002e-11	-4.44502e-10	-1.47105
102282920	chr14:102282920:T:C	2.94474e-20	-4.44502e-10	-1.47547	9.51085e-11	-4.44502e-10	-1.47096
102283775	chr14:102283775:T:C	5.28363e-20	-0.576694	-0.314183	1.25039e-10	-0.872261	-0.325087
102284021	chr14:102284021:C:T	2.9462e-20	-4.44502e-10	-1.47497	9.52805e-11	-4.44502e-10	-1.46915
102284097	chr14:102284097:C:T	3.94068e-21	-2.23573	-1.251	1.4672e-11	-2.19081	-1.14922
102284390	chr14:102284390:CT:C	2.9618e-20	-4.44502e-10	-1.46969	9.57697e-11	-4.44502e-10	-1.46403
102284590	chr14:102284590:T:C	3.01717e-20	-4.44502e-10	-1.45117	9.41139e-11	-4.44502e-10	-1.48147
102284628	chr14:102284628:C:T	1.37507e-20	-2.23699	-4.62281e-10	5.77291e-11	-1.97022	-4.62281e-10
102284740	chr14:102284740:C:T	4.51266e-19	1.63298	-0.379	8.29518e-10	1.30315	-0.60828
102284961	chr14:102284961:T:C	2.94486e-20	-4.44502e-10	-1.47543	9.51119e-11	-4.44502e-10	-1.47092
102285013	chr14:102285013:G:A	2.93871e-20	-4.44502e-10	-1.47752	9.48586e-11	-4.44502e-10	-1.47359
102285185	chr14:102285185:CA:C	1.27477e-19	-0.0101353	-4.62281e-10	2.32797e-10	-0.57581	-4.62281e-10
102285208	chr14:102285208:C:T	2.92135e-20	-4.44502e-10	-1.48344	9.40854e-11	-4.44502e-10	-1.48177
102285395	chr14:102285395:G:A	3.0357e-20	-4.44502e-10	-1.44505	9.42761e-11	-4.44502e-10	-1.47975
102285513	chr14:102285513:C:T	3.0471e-20	-4.44502e-10	-1.4413	9.58005e-11	-4.44502e-10	-1.46371
102285621	chr14:102285621:C:T	3.01657e-20	-4.44502e-10	-1.45137	9.41087e-11	-4.44502e-10	-1.48153
102285847	chr14:102285847:G:A	1.46711e-18	-1.02598	3.45895	4.44699e-09	-0.889843	3.26385
102285906	chr14:102285906:A:C	4.13369e-21	-2.22961	-1.2093	1.56461e-11	-2.17623	-1.09953
102285924	chr14:102285924:C:A	2.92408e-20	-4.44502e-10	-1.48251	9.42087e-11	-4.44502e-10	-1.48046
102286022	chr14:102286022:G:A	3.0205e-20	-4.44502e-10	-1.45007	9.4144e-11	-4.44502e-10	-1.48115
102286156	chr14:102286156:G:A	4.28679e-21	-2.22041	-1.18213	1.64497e-11	-2.15768	-1.06799
102286600	chr14:102286600:G:A	2.92826e-20	-4.44502e-10	-1.48108	9.44176e-11	-4.44502e-10	-1.47825
102286814	chr14:102286814:G:A	2.98959e-20	-4.44502e-10	-1.46035	9.47023e-11	-4.44502e-10	-1.47524
102286886	chr14:102286886:G:A	3.35749e-20	-4.44502e-10	-1.34429	1.01331e-10	-4.44502e-10	-1.40758
102287206	chr14:102287206:C:T	2.93665e-20	-4.44502e-10	-1.47822	9.47631e-11	-4.44502e-10	-1.4746
102287235	chr14:102287235:G:A	3.02868e-20	-4.44502e-10	-1.44736	9.42244e-11	-4.44502e-10	-1.4803
102288126	chr14:102288126:A:G	4.20782e-19	1.68305	-0.499014	7.81998e-10	1.35229	-0.716411
102288621	chr14:102288621:T:C	1.23983e-17	2.41187	2.15538	3.66073e-08	2.50913	1.9729
102288658	chr14:102288658:T:C	2.92992e-20	-4.44502e-10	-1.48052	9.44906e-11	-4.44502e-10	-1.47748
102288738	chr14:102288738:G:C	2.97813e-20	-4.44502e-10	-1.46419	9.44849e-11	-4.44502e-10	-1.47754
102288910	chr14:102288910:T:G	4.09937e-21	-2.22643	-1.22081	1.55418e-11	-2.1701	-1.11234
102289052	chr14:102289052:G:A	4.60015e-20	-4.44502e-10	-1.0294	1.63463e-10	-4.44502e-10	-0.929389
102289473	chr14:102289473:T:G	2.95326e-20	-4.44502e-10	-1.47258	9.8279e-11	-4.44502e-10	-1.43817
102289698	chr14:102289698:C:T	1.05379e-19	-4.44502e-10	-0.200511	2.92698e-10	-4.44502e-10	-0.346834
102289787	chr14:102289787:G:A	6.10046e-20	-4.44502e-10	-0.747125	2.40236e-10	-4.44502e-10	-0.544355
102289792	chr14:102289792:C:A	2.93524e-20	-4.44502e-10	-1.4787	9.47178e-11	-4.44502e-10	-1.47507
102289870	chr14:102289870:T:C	4.07794e-19	1.61381	-0.461127	7.59751e-10	1.28819	-0.681175
102290331	chr14:102290331:C:T	2.19618e-19	1.47488	-0.941066	3.29424e-10	0.680275	-0.908905
102290439	chr14:102290439:T:C	1.33703e-19	-4.44502e-10	0.0375428	3.75326e-10	-4.44502e-10	-0.0981809
102291457	chr14:102291457:G:T	2.92004e-20	-4.44502e-10	-1.48389	9.45212e-11	-4.44502e-10	-1.47715
102291520	chr14:102291520:T:C	4.08846e-19	1.62819	-0.472927	7.59328e-10	1.29806	-0.691599
102291615	chr14:102291615:T:C	6.53318e-20	-4.44502e-10	-0.678596	1.75811e-10	-4.44502e-10	-0.856569
102291820	chr14:102291820:T:C	3.92365e-20	-4.44502e-10	-1.18847	1.22687e-10	-4.44502e-10	-1.21634
102291852	chr14:102291852:G:A	1.16066e-19	-0.103918	-4.62281e-10	2.14195e-10	-0.659092	-4.62281e-10
102291854	chr14:102291854:A:G	4.11884e-21	-2.22384	-1.21867	1.56427e-11	-2.1649	-1.11107
102292123	chr14:102292123:A:G	2.32429e-20	-1.71207	-4.62281e-10	6.65869e-11	-1.82747	-4.62281e-10
102292390	chr14:102292390:G:A	1.67099e-19	1.15999	-0.899479	2.61112e-10	0.404644	-0.865673
102292447	chr14:102292447:T:C	8.45594e-20	-4.44502e-10	-0.42062	2.3288e-10	-4.44502e-10	-0.575455
102292582	chr14:102292582:G:A	1.01525e-19	-1.32464	1.08687	3.63071e-10	-1.17497	1.04359
102292721	chr14:102292721:C:T	9.61715e-19	-4.44502e-10	2.01064	2.83644e-09	-4.44502e-10	1.92433
102292879	chr14:102292879:A:T	2.92011e-20	-4.44502e-10	-1.48387	9.45112e-11	-4.44502e-10	-1.47726
102293149	chr14:102293149:T:C	2.94422e-20	-4.44502e-10	-1.47565	9.51036e-11	-4.44502e-10	-1.47101
102293210	chr14:102293210:C:T	1.04079e-19	-0.212924	-4.62281e-10	1.95347e-10	-0.751198	-4.62281e-10
102293872	chr14:102293872:A:G	2.32675e-20	-1.71102	-4.62281e-10	6.76455e-11	-1.8117	-4.62281e-10
102294263	chr14:102294263:G:A	4.07862e-21	-2.00254	-1.44978	1.05296e-11	-2.22798	-1.44381
102294369	chr14:102294369:C:T	1.26463e-19	-4.44502e-10	-0.0181258	3.5427e-10	-4.44502e-10	-0.155918
102294433	chr14:102294433:G:A	1.10634e-20	-1.22839	-1.22604	9.32579e-11	-0.428502	-1.06211
102295553	chr14:102295553:T:C	2.93234e-20	-4.44502e-10	-1.47969	9.38521e-11	-4.44502e-10	-1.48426
102295572	chr14:102295572:G:T	5.611e-20	-4.44502e-10	-0.83076	1.67773e-10	-4.44502e-10	-0.903365
102295861	chr14:102295861:C:T	1.48155e-19	-4.44502e-10	0.140186	4.14879e-10	-4.44502e-10	0.0020103
102295985	chr14:102295985:C:G	2.57848e-20	-1.60829	-4.62281e-10	7.28581e-11	-1.73746	-4.62281e-10
102296041	chr14:102296041:T:C	3.00272e-20	-4.44502e-10	-1.45597	9.50444e-11	-4.44502e-10	-1.47163
102296280	chr14:102296280:A:C	1.44289e-19	-4.44502e-10	0.113743	5.99552e-10	-4.44502e-10	0.370206
102296300	chr14:102296300:G:A	3.86194e-19	1.3051	-0.206841	8.55702e-10	1.18742	-0.461475
102296747	chr14:102296747:C:T	1.07236e-19	-0.183047	-4.62281e-10	2.00917e-10	-0.723086	-4.62281e-10
102296919	chr14:102296919:G:A	5.62111e-21	-2.10476	-1.02679	2.31765e-11	-2.06718	-0.815655
102297100	chr14:102297100:G:C	1.43456e-17	2.40033	2.31279	4.81823e-08	2.51038	2.24639
102297185	chr14:102297185:A:G	1.191e-19	-0.0781144	-4.62281e-10	2.19932e-10	-0.632658	-4.62281e-10
102297352	chr14:102297352:C:T	1.31034e-19	-4.44502e-10	0.0173831	3.63301e-10	-4.44502e-10	-0.130745
102297705	chr14:102297705:C:T	1.62526e-18	0.714656	1.82069	4.59369e-09	0.632228	1.77423
102297716	chr14:102297716:G:A	4.73656e-20	-4.44502e-10	-1.00018	1.69338e-10	-4.44502e-10	-0.894081
102297803	chr14:102297803:C:T	2.948e-20	-4.44502e-10	-1.47436	9.39969e-11	-4.44502e-10	-1.48271
102297804	chr14:102297804:G:A	3.07497e-20	-4.44502e-10	-1.43219	1.04791e-10	-4.44502e-10	-1.37401
102297870	chr14:102297870:G:A	3.00134e-20	-4.44502e-10	-1.45643	9.39897e-11	-4.44502e-10	-1.48279
102297884	chr14:102297884:G:A	1.24227e-19	-4.44502e-10	-0.0359648	3.50203e-10	-4.44502e-10	-0.167464
102298063	chr14:102298063:G:A	4.50657e-20	-0.670041	-0.379912	1.06304e-10	-0.960381	-0.399297
102298313	chr14:102298313:G:A	2.9783e-20	-4.44502e-10	-1.46414	9.38678e-11	-4.44502e-10	-1.48409
102298483	chr14:102298483:C:T	2.2834e-18	2.19005	0.685293	4.04379e-09	2.00631	0.272648
102298566	chr14:102298566:G:A	3.48011e-20	-4.44502e-10	-1.30843	1.00394e-10	-4.44502e-10	-1.41688
102298590	chr14:102298590:C:T	2.92004e-20	-4.44502e-10	-1.48389	9.45207e-11	-4.44502e-10	-1.47716
102298600	chr14:102298600:AGCTCTCTGTAAAACAGACCAATTG:A	6.7822e-20	-4.44502e-10	-0.641188	2.00592e-10	-4.44502e-10	-0.724703
102298929	chr14:102298929:C:T	1.36638e-20	-2.24333	-4.62281e-10	6.29208e-11	-1.8841	-4.62281e-10
102298994	chr14:102298994:C:G	8.94522e-19	2.11455	-0.176333	1.96722e-09	2.04801	-0.489616
102299116	chr14:102299116:C:T	4.25065e-21	-1.96279	-1.44821	1.54339e-11	-1.91139	-1.37803
102299146	chr14:102299146:T:A	2.01909e-18	0.768308	1.98402	5.74384e-09	0.684855	1.94505
102299243	chr14:102299243:G:A	2.91907e-20	-4.44502e-10	-1.48422	9.54961e-11	-4.44502e-10	-1.46689
102299768	chr14:102299768:G:C	2.92227e-20	-4.44502e-10	-1.48313	9.46734e-11	-4.44502e-10	-1.47554
102300095	chr14:102300095:G:A	6.17428e-20	-4.44502e-10	-0.735097	2.43919e-10	-4.44502e-10	-0.529139
102300778	chr14:102300778:T:C	3.27413e-20	-4.44502e-10	-1.36944	1.01985e-10	-4.44502e-10	-1.40115
102300953	chr14:102300953:C:T	2.95357e-20	-4.44502e-10	-1.47247	9.38915e-11	-4.44502e-10	-1.48384
102301702	chr14:102301702:A:G	2.94776e-20	-4.44502e-10	-1.47444	9.52391e-11	-4.44502e-10	-1.46959
102301893	chr14:102301893:ATTTTG:A	6.86596e-20	-4.44502e-10	-0.628913	2.05045e-10	-4.44502e-10	-0.702749
102302032	chr14:102302032:G:A	1.70458e-19	1.60253	-1.32212	5.77663e-10	1.69639	-1.36338
102302605	chr14:102302605:C:T	6.42026e-20	-0.597778	-0.0982527	1.50666e-10	-0.896376	-0.114532
102302818	chr14:102302818:G:T	9.10066e-20	0.081607	-0.42875	2.47614e-10	0.158096	-0.6722
102302933	chr14:102302933:G:A	4.89401e-20	-4.44502e-10	-0.967477	1.32796e-10	-4.44502e-10	-1.13716
102303111	chr14:102303111:A:G	2.97649e-20	-4.44502e-10	-1.46475	9.38639e-11	-4.44502e-10	-1.48413
102303671	chr14:102303671:A:C	7.74343e-20	-4.44502e-10	-0.508644	2.28844e-10	-4.44502e-10	-0.592936
102304472	chr14:102304472:AC:A	3.13768e-20	-4.44502e-10	-1.412	9.69978e-11	-4.44502e-10	-1.45129
102304554	chr14:102304554:A:C	1.43019e-19	-4.44502e-10	0.104903	4.01114e-10	-4.44502e-10	-0.0317305
102304810	chr14:102304810:C:T	4.42407e-21	-1.93105	-1.43997	1.62542e-11	-1.87356	-1.36406
102306646	chr14:102306646:T:G	3.57661e-20	-4.44502e-10	-1.28107	1.12479e-10	-4.44502e-10	-1.30321
102306745	chr14:102306745:G:T	3.12243e-20	-4.44502e-10	-1.41688	1.05428e-10	-4.44502e-10	-1.36795
102306994	chr14:102306994:A:C	2.69479e-19	-4.44502e-10	0.738417	7.47444e-10	-4.44502e-10	0.590682
102307234	chr14:102307234:T:C	3.12839e-20	-4.44502e-10	-1.41497	1.05692e-10	-4.44502e-10	-1.36544
102307263	chr14:102307263:C:T	1.68515e-16	4.83109	2.34562	1.91494e-07	4.21101	1.92562
102307923	chr14:102307923:G:A	2.16414e-17	3.23271	1.89157	3.72912e-08	3.34675	1.15378
102307941	chr14:102307941:G:A	1.59557e-20	-2.08826	-4.62281e-10	4.74734e-11	-2.16581	-4.62281e-10
102308092	chr14:102308092:TG:T	3.12616e-20	-4.44502e-10	-1.41568	1.05594e-10	-4.44502e-10	-1.36638
102308177	chr14:102308177:G:A	2.937e-20	-4.44502e-10	-1.4781	9.48176e-11	-4.44502e-10	-1.47402
102308203	chr14:102308203:T:G	3.12629e-20	-4.44502e-10	-1.41564	1.05599e-10	-4.44502e-10	-1.36633
102308289	chr14:102308289:G:A	3.12629e-20	-4.44502e-10	-1.41564	1.05599e-10	-4.44502e-10	-1.36633
102308525	chr14:102308525:AGCCT:A	8.90234e-18	3.25684	0.979158	1.87289e-08	3.37202	0.439822
102308652	chr14:102308652:T:C	3.12482e-20	-4.44502e-10	-1.41611	1.05536e-10	-4.44502e-10	-1.36693
102308699	chr14:102308699:A:G	3.16851e-20	-4.44502e-10	-1.40223	1.07451e-10	-4.44502e-10	-1.34895
102308987	chr14:102308987:G:A	3.12623e-20	-4.44502e-10	-1.41566	1.05598e-10	-4.44502e-10	-1.36634
102309063	chr14:102309063:A:G	2.93752e-20	-4.44502e-10	-1.47793	9.48388e-11	-4.44502e-10	-1.4738
102309176	chr14:102309176:G:A	2.00818e-20	-1.85826	-4.62281e-10	1.15762e-10	-1.27444	-4.62281e-10
102309246	chr14:102309246:A:G	3.04967e-20	-4.44502e-10	-1.44046	1.02131e-10	-4.44502e-10	-1.39972
102309320	chr14:102309320:T:C	3.14285e-20	-4.44502e-10	-1.41036	1.06304e-10	-4.44502e-10	-1.35968
102309321	chr14:102309321:G:GAAATT	1.29154e-19	1.45957	-1.45664	3.29152e-10	1.19809	-1.42755
102309397	chr14:102309397:G:A	3.12446e-20	-4.44502e-10	-1.41623	1.05518e-10	-4.44502e-10	-1.36709
102309543	chr14:102309543:G:A	3.91832e-20	-4.44502e-10	-1.18983	1.22395e-10	-4.44502e-10	-1.21872
102309585	chr14:102309585:G:A	2.97446e-20	-0.582247	-0.883179	6.72837e-11	-0.870201	-0.946858
102309708	chr14:102309708:A:G	3.12373e-20	-4.44502e-10	-1.41646	1.05491e-10	-4.44502e-10	-1.36735
102309711	chr14:102309711:G:A	3.61715e-20	-4.44502e-10	-1.2698	1.13645e-10	-4.44502e-10	-1.2929
102309771	chr14:102309771:G:A	2.36286e-19	1.44786	-0.84089	5.3744e-10	1.09327	-0.832432
102310014	chr14:102310014:C:T	2.92233e-20	-4.44502e-10	-1.48311	9.42934e-11	-4.44502e-10	-1.47957
102310020	chr14:102310020:G:A	1.25038e-19	-4.44502e-10	-0.0294563	3.52097e-10	-4.44502e-10	-0.16207
102310082	chr14:102310082:A:T	3.08783e-20	-4.44502e-10	-1.42802	1.03786e-10	-4.44502e-10	-1.38365
102310105	chr14:102310105:AAT:A	3.15358e-20	-4.44502e-10	-1.40695	1.06826e-10	-4.44502e-10	-1.35478
102310355	chr14:102310355:T:C	2.74671e-18	2.13505	0.925034	7.41922e-09	2.2083	0.677548
102310505	chr14:102310505:G:A	2.98075e-20	-4.44502e-10	-1.46331	9.88395e-11	-4.44502e-10	-1.43248
102310757	chr14:102310757:T:C	3.02268e-20	-4.44502e-10	-1.44935	1.00899e-10	-4.44502e-10	-1.41186
102310803	chr14:102310803:C:T	4.01799e-20	-4.44502e-10	-1.16471	1.25333e-10	-4.44502e-10	-1.195
102310840	chr14:102310840:A:C	2.05955e-20	-1.833	-4.62281e-10	1.21169e-10	-1.22879	-4.62281e-10
102311461	chr14:102311461:G:A	2.92924e-20	-4.44502e-10	-1.48075	9.54433e-11	-4.44502e-10	-1.46744
102311665	chr14:102311665:C:T	3.13001e-20	-4.44502e-10	-1.41445	1.04163e-10	-4.44502e-10	-1.38002
102311849	chr14:102311849:A:T	3.10807e-20	-4.44502e-10	-1.42149	1.04865e-10	-4.44502e-10	-1.3733
102311893	chr14:102311893:G:A	3.15039e-20	-4.44502e-10	-1.40796	1.06619e-10	-4.44502e-10	-1.35672
102311992	chr14:102311992:T:C	3.15028e-20	-4.44502e-10	-1.408	1.06635e-10	-4.44502e-10	-1.35656
102312213	chr14:102312213:T:C	6.18933e-20	-4.44502e-10	-0.732662	2.09739e-10	-4.44502e-10	-0.680113
102312448	chr14:102312448:C:G	5.90362e-20	-0.00652728	-0.773397	8.61604e-11	-0.68118	-0.888586
102312745	chr14:102312745:T:C	2.93484e-20	-4.44502e-10	-1.47884	9.80119e-11	-4.44502e-10	-1.44089
102313920	chr14:102313920:A:G	3.15211e-20	-4.44502e-10	-1.40742	1.06724e-10	-4.44502e-10	-1.35573
102314154	chr14:102314154:C:G	3.16985e-20	-4.44502e-10	-1.4018	1.07521e-10	-4.44502e-10	-1.34829
102314216	chr14:102314216:C:G	1.21395e-17	3.35657	1.18958	2.23037e-08	3.46051	0.526026
102314379	chr14:102314379:G:T	2.51651e-16	4.44349	3.13423	1.96201e-06	5.35038	3.11312
102314890	chr14:102314890:G:A	4.80122e-20	-4.44502e-10	-0.986619	1.47592e-10	-4.44502e-10	-1.03152
102315364	chr14:102315364:C:T	2.1639e-17	2.9037	2.22047	7.59422e-08	3.01511	2.19664
102315413	chr14:102315413:A:T	2.56137e-17	2.61112	2.68169	1.07372e-07	2.76845	2.78962
102315441	chr14:102315441:TC:T	2.64838e-17	2.6764	2.64982	1.10912e-07	2.83239	2.75813
102315506	chr14:102315506:T:A	2.34162e-20	-0.318562	-1.38609	4.14297e-11	-0.982875	-1.3191
102315772	chr14:102315772:C:T	2.84697e-19	1.22321	-0.429853	1.60491e-09	1.79938	-0.444538
102315886	chr14:102315886:C:T	3.88864e-17	3.18321	2.52711	1.36401e-07	3.29496	2.50241
102316169	chr14:102316169:T:G	2.09067e-20	-0.393894	-1.42411	4.34204e-11	-0.78729	-1.46776
102316203	chr14:102316203:G:T	1.21971e-17	2.87511	1.67577	4.1352e-08	2.97641	1.62748
102316461	chr14:102316461:A:G	2.92416e-20	-4.44502e-10	-1.48248	9.39325e-11	-4.44502e-10	-1.4834
102316764	chr14:102316764:C:A	2.41303e-20	-0.242272	-1.43233	4.98678e-11	-0.644619	-1.47198
102317238	chr14:102317238:A:C	3.11377e-20	-4.44502e-10	-1.41966	1.08946e-10	-4.44502e-10	-1.33513
102317262	chr14:102317262:T:TG	4.39206e-18	3.35459	0.174891	1.28469e-08	3.51014	-0.0752561
102317644	chr14:102317644:A:G	2.93797e-18	3.32162	-0.194219	8.43089e-09	3.46455	-0.450874
102317808	chr14:102317808:C:T	1.09153e-19	-0.165325	-4.62281e-10	1.7726e-10	-0.848361	-4.62281e-10
102317932	chr14:102317932:A:G	4.10175e-20	-4.44502e-10	-1.14408	1.27813e-10	-4.44502e-10	-1.17541
102317937	chr14:102317937:G:C	3.53663e-18	3.31285	-4.62281e-10	2.98558e-08	4.27816	-4.62281e-10
102318354	chr14:102318354:C:T	2.15556e-20	-0.487919	-1.29952	3.41417e-11	-1.11047	-1.38499
102318574	chr14:102318574:G:A	8.94894e-18	2.85024	1.39098	3.05084e-08	2.95956	1.34022
102318656	chr14:102318656:A:G	3.05823e-20	-4.44502e-10	-1.43765	9.9595e-11	-4.44502e-10	-1.42487
102319012	chr14:102319012:A:AT	4.41027e-20	-4.44502e-10	-1.07155	1.36147e-10	-4.44502e-10	-1.11224
102319292	chr14:102319292:A:C	3.97699e-20	-1.17496	-4.62281e-10	7.75495e-11	-1.67506	-4.62281e-10
102319894	chr14:102319894:G:A	1.58519e-20	-2.09478	-4.62281e-10	5.41087e-11	-2.03498	-4.62281e-10
102320139	chr14:102320139:C:T	3.93119e-20	-4.44502e-10	-1.18655	1.22745e-10	-4.44502e-10	-1.21587
102320677	chr14:102320677:G:T	3.31552e-20	-4.44502e-10	-1.35687	9.89112e-11	-4.44502e-10	-1.43175
102320839	chr14:102320839:A:T	6.99818e-21	-1.47626	-1.43617	3.15713e-11	-1.11494	-1.45879
102320937	chr14:102320937:T:C	2.94539e-20	-4.44502e-10	-1.47525	9.66039e-11	-4.44502e-10	-1.45536
102321334	chr14:102321334:C:G	1.47726e-20	-2.1653	-4.62281e-10	7.34699e-11	-1.7291	-4.62281e-10
102322649	chr14:102322649:C:T	3.22296e-20	-4.44502e-10	-1.38519	9.63312e-11	-4.44502e-10	-1.45818
102322730	chr14:102322730:A:G	7.79174e-19	0.962933	0.837227	2.59875e-09	1.32829	0.508513
102322735	chr14:102322735:A:T	6.19062e-20	-4.44502e-10	-0.732454	1.64729e-10	-4.44502e-10	-0.921677
102322741	chr14:102322741:G:A	2.93345e-20	-4.44502e-10	-1.47931	9.60321e-11	-4.44502e-10	-1.46129
102322761	chr14:102322761:C:T	8.54932e-20	0.660563	-1.0702	9.30176e-11	-0.350915	-1.14227
102322800	chr14:102322800:A:G	6.16434e-20	-4.44502e-10	-0.736708	1.64128e-10	-4.44502e-10	-0.925333
102322834	chr14:102322834:C:T	5.83527e-20	-4.44502e-10	-0.79157	1.57528e-10	-4.44502e-10	-0.966373
102323118	chr14:102323118:C:T	5.11731e-20	-4.44502e-10	-0.92286	1.71113e-10	-4.44502e-10	-0.883655
102323170	chr14:102323170:TCAACCGAGGGCAGTTTTGCCCCA:T	4.53485e-20	-4.44502e-10	-1.0437	1.46577e-10	-4.44502e-10	-1.03842
102323230	chr14:102323230:C:T	4.79034e-19	-4.44502e-10	1.3137	2.49685e-09	-4.44502e-10	1.79681
102323936	chr14:102323936:A:G	2.36741e-20	-0.213817	-1.47988	3.52232e-11	-1.01274	-1.45153
102324146	chr14:102324146:T:C	2.95618e-19	0.830995	-4.62281e-10	3.37363e-10	-0.204818	-4.62281e-10
102324469	chr14:102324469:A:G	3.56905e-20	-4.44502e-10	-1.28319	1.21104e-10	-4.44502e-10	-1.22933
102324496	chr14:102324496:T:C	5.48111e-20	-4.44502e-10	-0.854181	1.95262e-10	-4.44502e-10	-0.751635
102324785	chr14:102324785:C:A	3.10671e-20	0.0622848	-1.48421	4.33392e-11	-0.787314	-1.46961
102324881	chr14:102324881:C:T	6.26402e-20	-4.44502e-10	-0.720667	1.62166e-10	-4.44502e-10	-0.937355
102325143	chr14:102325143:G:A	5.8948e-20	-4.44502e-10	-0.781419	1.57891e-10	-4.44502e-10	-0.964073
102325598	chr14:102325598:G:A	2.58403e-18	-4.44502e-10	2.99903	9.45225e-09	-4.44502e-10	3.12803
102325696	chr14:102325696:T:C	1.94905e-17	2.78705	2.23256	8.67382e-08	3.04104	2.30363
102326049	chr14:102326049:T:C	1.1572e-17	3.32798	1.17029	2.83886e-08	3.48875	0.739019
102326152	chr14:102326152:G:A	2.09321e-20	-0.400939	-1.41585	4.27255e-11	-0.813905	-1.45728
102326698	chr14:102326698:T:C	3.21508e-20	-4.44502e-10	-1.38764	1.04973e-10	-4.44502e-10	-1.37227
102326765	chr14:102326765:C:T	3.31446e-20	-4.44502e-10	-1.35719	1.0852e-10	-4.44502e-10	-1.33904
102327291	chr14:102327291:C:G	3.08012e-20	-4.44502e-10	-1.43052	1.01862e-10	-4.44502e-10	-1.40236
102327512	chr14:102327512:C:T	2.92684e-20	-4.44502e-10	-1.48157	9.55754e-11	-4.44502e-10	-1.46606
102327620	chr14:102327620:C:T	2.92175e-20	-4.44502e-10	-1.48331	9.50947e-11	-4.44502e-10	-1.4711
102327831	chr14:102327831:A:G	2.46635e-17	3.00021	2.25479	1.12571e-07	3.27288	2.33248
102328076	chr14:102328076:C:T	6.81385e-19	-4.44502e-10	1.66605	3.71121e-09	-4.44502e-10	2.19314
102329031	chr14:102329031:G:A	6.02512e-17	2.88919	3.25901	5.0158e-07	3.79684	3.3027
102329133	chr14:102329133:C:T	2.1979e-17	2.32169	2.81808	8.96684e-08	2.54094	2.83695
102329190	chr14:102329190:C:T	3.66035e-20	-4.44502e-10	-1.25793	1.21197e-10	-4.44502e-10	-1.22856
102329260	chr14:102329260:G:A	6.16462e-20	-4.44502e-10	-0.736663	1.6414e-10	-4.44502e-10	-0.925254
102329550	chr14:102329550:A:G	3.33858e-20	-4.44502e-10	-1.34994	1.13315e-10	-4.44502e-10	-1.2958
102329681	chr14:102329681:T:G	2.919e-20	-4.44502e-10	-1.48425	9.44956e-11	-4.44502e-10	-1.47742
102330416	chr14:102330416:T:C	2.9196e-20	-4.44502e-10	-1.48404	9.42909e-11	-4.44502e-10	-1.47959
102330715	chr14:102330715:A:T	3.13698e-20	-4.44502e-10	-1.41223	9.69425e-11	-4.44502e-10	-1.45186
102331108	chr14:102331108:G:A	1.24811e-17	3.51993	1.05397	3.12488e-08	3.6887	0.635063
102331286	chr14:102331286:T:C	4.29382e-20	-4.44502e-10	-1.09831	1.38804e-10	-4.44502e-10	-1.09291
102331639	chr14:102331639:C:T	7.33012e-20	-4.44502e-10	-0.563498	1.9189e-10	-4.44502e-10	-0.769056
102331718	chr14:102331718:G:A	2.92027e-20	-4.44502e-10	-1.48381	9.48908e-11	-4.44502e-10	-1.47325
102331871	chr14:102331871:T:C	1.27529e-20	-0.829918	-1.4824	2.95895e-11	-1.16309	-1.47547
102331879	chr14:102331879:C:T	3.30851e-20	-4.44502e-10	-1.35899	9.98519e-11	-4.44502e-10	-1.42229
102332040	chr14:102332040:C:T	1.19111e-17	3.45178	1.07536	2.96203e-08	3.61691	0.653323
102332048	chr14:102332048:A:G	9.00995e-20	-4.44502e-10	-0.35716	2.35387e-10	-4.44502e-10	-0.564745
102332123	chr14:102332123:A:G	1.60903e-17	2.79845	2.02945	7.10843e-08	3.04706	2.09858
102332299	chr14:102332299:T:C	6.22685e-20	-4.44502e-10	-0.726618	1.65553e-10	-4.44502e-10	-0.916688
102332329	chr14:102332329:C:T	9.00789e-20	-4.44502e-10	-0.357389	2.35262e-10	-4.44502e-10	-0.565276
102332362	chr14:102332362:C:T	8.95466e-20	-4.44502e-10	-0.363316	2.33776e-10	-4.44502e-10	-0.571613
102332422	chr14:102332422:C:G	6.56419e-20	-4.44502e-10	-0.67386	2.0167e-10	-4.44502e-10	-0.719343
102333223	chr14:102333223:C:G	2.12812e-20	-0.3832	-1.41705	3.42633e-11	-1.15244	-1.33946
102333303	chr14:102333303:C:T	2.93719e-20	-4.44502e-10	-1.47804	9.60684e-11	-4.44502e-10	-1.46092
102333367	chr14:102333367:TC:T	9.94343e-21	-1.07932	-1.48184	2.43796e-11	-1.35122	-1.48101
102333887	chr14:102333887:C:G	2.9431e-20	-4.44502e-10	-1.47603	9.3977e-11	-4.44502e-10	-1.48293
102333983	chr14:102333983:G:T	2.95895e-20	-4.44502e-10	-1.47065	9.7551e-11	-4.44502e-10	-1.4456
102334977	chr14:102334977:C:T	6.26281e-20	-4.44502e-10	-0.720861	1.66517e-10	-4.44502e-10	-0.910879
102335218	chr14:102335218:T:G	6.16817e-20	-4.44502e-10	-0.736088	1.64212e-10	-4.44502e-10	-0.924821
102335266	chr14:102335266:G:A	6.16434e-20	-4.44502e-10	-0.736708	1.64128e-10	-4.44502e-10	-0.925333
102335308	chr14:102335308:C:T	2.97594e-20	-4.44502e-10	-1.46493	9.60991e-11	-4.44502e-10	-1.4606
102335518	chr14:102335518:T:C	3.22542e-20	-4.44502e-10	-1.38443	9.88524e-11	-4.44502e-10	-1.43235
102335529	chr14:102335529:C:T	4.14523e-20	-4.44502e-10	-1.13353	1.43478e-10	-4.44502e-10	-1.0598
102335914	chr14:102335914:T:TA	3.08759e-20	-4.44502e-10	-1.4281	1.01093e-10	-4.44502e-10	-1.40994
102336216	chr14:102336216:T:C	5.48394e-20	-4.44502e-10	-0.853667	1.48357e-10	-4.44502e-10	-1.02635
102336521	chr14:102336521:C:T	1.72601e-20	-0.558506	-1.45117	3.62493e-11	-0.95817	-1.47739
102336746	chr14:102336746:T:G	5.54887e-20	-4.44502e-10	-0.841896	1.49826e-10	-4.44502e-10	-1.0165
102337226	chr14:102337226:A:G	4.56527e-21	-1.92505	-1.41455	1.57145e-11	-1.94342	-1.32797
102337368	chr14:102337368:C:T	3.74133e-20	-4.44502e-10	-1.23605	1.13963e-10	-4.44502e-10	-1.2901
102337485	chr14:102337485:C:T	5.63012e-20	-4.44502e-10	-0.827359	1.69297e-10	-4.44502e-10	-0.894322
102338019	chr14:102338019:C:T	1.38629e-20	-2.22886	-4.62281e-10	4.43986e-11	-2.23277	-4.62281e-10
102338072	chr14:102338072:T:G	3.61902e-21	-2.0964	-1.47547	1.08915e-11	-2.17133	-1.46666
102338290	chr14:102338290:C:T	3.39369e-21	-2.24252	-1.39364	1.06957e-11	-2.22166	-1.43447
102338712	chr14:102338712:G:T	1.35426e-19	-4.44502e-10	0.0503474	3.9233e-10	-4.44502e-10	-0.0538739
102338760	chr14:102338760:T:G	3.29326e-20	-4.44502e-10	-1.36361	1.07299e-10	-4.44502e-10	-1.35036
102338774	chr14:102338774:C:G	2.92609e-20	-4.44502e-10	-1.48182	9.38554e-11	-4.44502e-10	-1.48422
102339015	chr14:102339015:C:T	1.77808e-19	0.32263	-4.62281e-10	4.50226e-10	0.0837735	-4.62281e-10
102339200	chr14:102339200:G:A	3.02115e-20	-4.44502e-10	-1.44985	9.54263e-11	-4.44502e-10	-1.46762
102339836	chr14:102339836:C:T	3.01673e-20	-4.44502e-10	-1.45132	9.53344e-11	-4.44502e-10	-1.46859
102339954	chr14:102339954:G:A	1.36727e-16	7.9186	-0.950935	3.52491e-05	12.3337	-0.981763
102340228	chr14:102340228:G:A	4.75028e-19	-4.44502e-10	1.3053	1.31268e-09	-4.44502e-10	1.15385
102340245	chr14:102340245:G:A	1.24851e-20	-2.04363	-0.289908	7.24434e-11	-1.16818	-0.574992
102340686	chr14:102340686:G:A	1.00907e-19	0.631094	-0.874965	2.17682e-10	0.0862507	-0.729194
102341820	chr14:102341820:G:A	3.22153e-21	-2.2352	-1.45302	1.04503e-11	-2.20402	-1.47532
102341936	chr14:102341936:C:A	9.1738e-20	0.487033	-0.826172	2.01943e-10	-0.0447572	-0.673237
102342225	chr14:102342225:C:G	5.8268e-21	-1.82622	-1.26939	3.62188e-11	-1.27048	-1.16592
102342318	chr14:102342318:G:C	5.56922e-20	0.371675	-1.20991	7.78533e-10	1.84103	-1.20959
102342441	chr14:102342441:G:A	3.41637e-20	-4.44502e-10	-1.32691	1.2166e-10	-4.44502e-10	-1.22475
102342443	chr14:102342443:G:A	1.83178e-20	-1.9502	-4.62281e-10	5.41071e-11	-2.03501	-4.62281e-10
102342796	chr14:102342796:G:A	6.47777e-21	-2.07745	-0.912253	4.28798e-11	-1.39867	-0.868909
102343222	chr14:102343222:A:G	7.33352e-19	3.17419	-1.43464	9.59809e-08	6.87487	-1.42894
102343669	chr14:102343669:A:G	3.39815e-20	-4.44502e-10	-1.33226	1.10896e-10	-4.44502e-10	-1.31739
102343736	chr14:102343736:G:C	3.91914e-19	-4.44502e-10	1.11297	1.63092e-09	-4.44502e-10	1.37093
102344291	chr14:102344291:T:C	1.69568e-18	4.05599	-1.47823	3.18448e-07	8.11087	-1.46564
102344331	chr14:102344331:A:G	3.98136e-20	-4.44502e-10	-1.17387	1.16684e-10	-4.44502e-10	-1.26651
102344736	chr14:102344736:G:A	3.37241e-20	-4.44502e-10	-1.33986	1.03091e-10	-4.44502e-10	-1.39037
102345042	chr14:102345042:C:T	3.35227e-20	-4.44502e-10	-1.34585	1.18924e-10	-4.44502e-10	-1.24749
102345556	chr14:102345556:C:A	1.45788e-20	-2.17851	-4.62281e-10	4.45107e-11	-2.23025	-4.62281e-10
102345600	chr14:102345600:C:T	4.59733e-21	-1.98205	-1.35055	1.63401e-11	-1.80254	-1.42981
102345812	chr14:102345812:A:T	3.3933e-20	-4.44502e-10	-1.33369	1.04092e-10	-4.44502e-10	-1.3807
102346784	chr14:102346784:A:G	6.46964e-20	-4.44502e-10	-0.68837	2.01213e-10	-4.44502e-10	-0.721612
102346882	chr14:102346882:C:T	3.45163e-20	-4.44502e-10	-1.31664	1.23449e-10	-4.44502e-10	-1.21015
102347101	chr14:102347101:G:A	3.22126e-21	-2.23003	-1.45827	1.05533e-11	-2.19134	-1.4782
102347133	chr14:102347133:C:T	3.61245e-20	-4.44502e-10	-1.2711	1.25819e-10	-4.44502e-10	-1.19113
102347881	chr14:102347881:A:T	4.07723e-20	-4.44502e-10	-1.15007	1.45142e-10	-4.44502e-10	-1.04827
102348361	chr14:102348361:A:G	3.93843e-20	-1.18471	-4.62281e-10	1.80893e-10	-0.828072	-4.62281e-10
102348480	chr14:102348480:T:C	5.001e-20	-4.44502e-10	-0.945851	1.37902e-10	-4.44502e-10	-1.09943
102348540	chr14:102348540:G:A	3.05459e-20	-4.44502e-10	-1.43884	9.5018e-11	-4.44502e-10	-1.47191
102348608	chr14:102348608:G:A	1.66669e-19	1.55097	-1.29304	2.99425e-09	3.27048	-1.29201
102348978	chr14:102348978:C:T	3.4457e-20	-4.44502e-10	-1.31836	1.23138e-10	-4.44502e-10	-1.21267
102349838	chr14:102349838:T:TA	3.39811e-20	-4.44502e-10	-1.33227	1.07385e-10	-4.44502e-10	-1.34956
102350076	chr14:102350076:A:G	8.90203e-20	0.584558	-0.953768	1.92637e-10	0.0462005	-0.811369
102350187	chr14:102350187:G:A	8.57859e-19	1.89636	-4.62281e-10	5.65021e-09	2.61347	-4.62281e-10
102350617	chr14:102350617:G:C	2.0478e-19	0.463863	-4.62281e-10	5.11886e-10	0.212126	-4.62281e-10
102350798	chr14:102350798:C:G	6.68053e-20	0.321242	-0.977535	1.42218e-10	-0.227995	-0.840619
102350810	chr14:102350810:T:C	4.87163e-20	-4.44502e-10	-0.97206	1.39676e-10	-4.44502e-10	-1.08665
102351154	chr14:102351154:C:T	9.03585e-20	-4.44502e-10	-0.35429	2.59861e-10	-4.44502e-10	-0.465831
102351266	chr14:102351266:T:C	8.72035e-19	3.37708	-1.46433	1.14445e-07	7.06494	-1.44306
102351340	chr14:102351340:C:T	4.46832e-20	-4.44502e-10	-1.05848	1.25901e-10	-4.44502e-10	-1.19048
102351622	chr14:102351622:TC:T	2.10211e-20	-1.97365	0.1611	1.2434e-10	-1.03981	-0.163149
102351794	chr14:102351794:C:T	3.48649e-20	-4.44502e-10	-1.30659	1.25044e-10	-4.44502e-10	-1.19731
102351945	chr14:102351945:C:T	4.54358e-20	-1.04177	-4.62281e-10	1.03145e-10	-1.38984	-4.62281e-10
102353826	chr14:102353826:C:A	4.88242e-18	5.0472	-1.41188	1.27541e-06	9.41206	-1.37926
102353832	chr14:102353832:T:C	3.15176e-20	-4.44502e-10	-1.40753	9.85225e-11	-4.44502e-10	-1.43569
102354120	chr14:102354120:T:C	3.43824e-20	-4.44502e-10	-1.32053	1.12236e-10	-4.44502e-10	-1.30538
102354247	chr14:102354247:A:G	3.55679e-20	-4.44502e-10	-1.28663	1.16298e-10	-4.44502e-10	-1.26982
102354416	chr14:102354416:T:C	3.1946e-20	-4.44502e-10	-1.39403	9.93776e-11	-4.44502e-10	-1.42705
102354450	chr14:102354450:C:T	1.46596e-19	1.24876	-1.11915	2.74609e-09	3.00246	-1.11051
102354527	chr14:102354527:T:C	1.40107e-19	-4.44502e-10	0.0843348	5.10505e-10	-4.44502e-10	0.209423
102354940	chr14:102354940:G:A	6.18556e-20	-4.44502e-10	-0.733273	1.92476e-10	-4.44502e-10	-0.766007
102355209	chr14:102355209:C:T	3.19579e-20	-4.44502e-10	-1.39365	9.96409e-11	-4.44502e-10	-1.4244
102356233	chr14:102356233:A:G	3.99178e-21	-2.16059	-1.31324	1.98038e-11	-1.82056	-1.21955
102356470	chr14:102356470:G:A	3.54372e-20	-1.29031	-4.62281e-10	7.78125e-11	-1.67167	-4.62281e-10
102356478	chr14:102356478:T:C	3.34079e-20	-4.44502e-10	-1.34928	1.08592e-10	-4.44502e-10	-1.33838
102357079	chr14:102357079:T:C	3.34929e-20	-4.44502e-10	-1.34674	1.08878e-10	-4.44502e-10	-1.33575
102357725	chr14:102357725:A:C	2.0958e-19	-4.44502e-10	0.487031	5.5751e-10	-4.44502e-10	0.297504
102358245	chr14:102358245:C:T	1.32225e-20	-1.95524	-0.320917	8.58839e-11	-0.973491	-0.599489
102359003	chr14:102359003:G:A	2.12858e-19	1.44964	-0.947091	3.50132e-09	3.1186	-0.983685
102359065	chr14:102359065:G:C	4.0744e-19	-4.44502e-10	1.15182	1.70314e-09	-4.44502e-10	1.41425
102359436	chr14:102359436:G:C	1.76582e-19	0.315708	-4.62281e-10	5.71825e-10	0.322857	-4.62281e-10
102359493	chr14:102359493:G:C	3.19318e-20	-4.44502e-10	-1.39447	9.95835e-11	-4.44502e-10	-1.42498
102359800	chr14:102359800:G:T	7.25301e-21	-1.61997	-1.25669	4.30021e-11	-1.00924	-1.25548
102360769	chr14:102360769:C:T	4.83094e-19	-4.44502e-10	1.32214	2.03645e-09	-4.44502e-10	1.59298
102360991	chr14:102360991:G:A	3.17144e-20	-4.44502e-10	-1.4013	9.90257e-11	-4.44502e-10	-1.4306
102361073	chr14:102361073:AT:A	3.29145e-20	-4.44502e-10	-1.36416	1.16022e-10	-4.44502e-10	-1.2722
102361448	chr14:102361448:G:C	1.37751e-20	-2.23521	-4.62281e-10	4.4038e-11	-2.24092	-4.62281e-10
102361816	chr14:102361816:G:A	3.07549e-20	-4.44502e-10	-1.43203	9.66461e-11	-4.44502e-10	-1.45492
102362169	chr14:102362169:T:C	4.63884e-21	-2.09443	-1.22918	1.53134e-11	-1.95449	-1.34276
102363241	chr14:102363241:C:T	1.42954e-20	-2.19813	-4.62281e-10	9.63746e-11	-1.45773	-4.62281e-10
102363838	chr14:102363838:A:G	8.7392e-20	0.94049	-1.32816	1.44371e-09	2.57326	-1.32427
102363920	chr14:102363920:C:T	4.38784e-21	-2.16304	-1.2162	2.18647e-11	-1.83473	-1.10638
102364127	chr14:102364127:G:T	3.16336e-20	-4.44502e-10	-1.40386	1.07781e-10	-4.44502e-10	-1.34588
102364423	chr14:102364423:T:C	7.5467e-20	0.88545	-1.41983	1.90014e-10	0.635823	-1.4147
102364611	chr14:102364611:G:A	6.46194e-20	-4.44502e-10	-0.689559	1.86111e-10	-4.44502e-10	-0.799631
102364694	chr14:102364694:T:C	3.13512e-20	-4.44502e-10	-1.41282	1.08203e-10	-4.44502e-10	-1.34197
102364901	chr14:102364901:C:T	1.6047e-20	-2.08255	-4.62281e-10	4.79185e-11	-2.15647	-4.62281e-10
102365011	chr14:102365011:A:G	6.61051e-21	-2.09421	-0.8752	3.04072e-11	-1.90521	-0.706084
102365394	chr14:102365394:A:G	4.0719e-20	-1.15138	-4.62281e-10	1.29594e-10	-1.16157	-4.62281e-10
102365419	chr14:102365419:G:A	1.63343e-19	0.475685	-0.237908	3.6912e-10	-0.0288292	-0.0860269
102365480	chr14:102365480:A:G	2.21533e-20	-0.955758	-0.804329	1.34618e-10	-0.207677	-0.91586
102365550	chr14:102365550:G:A	1.46779e-20	-2.17173	-4.62281e-10	5.5004e-11	-2.01857	-4.62281e-10
102365650	chr14:102365650:G:A	4.23607e-21	-1.93911	-1.47533	1.8709e-11	-1.61985	-1.47712
102366465	chr14:102366465:G:A	1.47123e-20	-2.16939	-4.62281e-10	5.52751e-11	-2.01365	-4.62281e-10
102366716	chr14:102366716:A:G	1.93446e-20	-0.768281	-1.12738	9.07142e-11	-0.358059	-1.1602
102366902	chr14:102366902:C:T	3.18786e-19	0.906447	-4.62281e-10	7.15435e-10	0.546913	-4.62281e-10
102367217	chr14:102367217:G:C	3.26909e-20	-4.44502e-10	-1.37098	1.14955e-10	-4.44502e-10	-1.28144
102367483	chr14:102367483:T:C	6.31457e-21	-2.1571	-0.858118	2.72405e-11	-2.00296	-0.718314
102367507	chr14:102367507:A:G	6.77039e-21	-2.16627	-0.779251	2.92931e-11	-2.01842	-0.630201
102367620	chr14:102367620:G:T	2.92376e-20	-4.44502e-10	-1.48262	9.50556e-11	-4.44502e-10	-1.47151
102368108	chr14:102368108:G:A	6.78034e-21	-2.12737	-0.81668	3.013e-11	-1.94585	-0.674609
102368249	chr14:102368249:T:G	4.39399e-21	-2.18711	-1.19073	2.14179e-11	-1.88768	-1.07406
102368414	chr14:102368414:C:T	3.69998e-19	1.05542	-4.62281e-10	8.07743e-10	0.668268	-4.62281e-10
102369204	chr14:102369204:A:C	3.31467e-20	-4.44502e-10	-1.35713	1.17089e-10	-4.44502e-10	-1.26304
102369482	chr14:102369482:G:A	3.56153e-20	-4.44502e-10	-1.2853	1.28089e-10	-4.44502e-10	-1.17325
102369545	chr14:102369545:C:T	3.44181e-20	-4.44502e-10	-1.31949	1.22846e-10	-4.44502e-10	-1.21504
102369758	chr14:102369758:G:A	6.78077e-21	-2.15335	-0.790629	2.95442e-11	-1.99647	-0.643619
102369919	chr14:102369919:T:C	6.82241e-21	-2.1562	-0.781661	2.97186e-11	-2.00166	-0.632546
102370092	chr14:102370092:A:T	3.4163e-19	-4.44502e-10	0.975653	1.41601e-09	-4.44502e-10	1.22962
102370350	chr14:102370350:C:T	2.95799e-20	-4.44502e-10	-1.47098	9.72753e-11	-4.44502e-10	-1.44843
102370365	chr14:102370365:C:A	3.33012e-20	-4.44502e-10	-1.35248	1.1775e-10	-4.44502e-10	-1.25741
102370462	chr14:102370462:G:C	6.46294e-21	-2.14179	-0.850203	2.81886e-11	-1.97749	-0.709576
102370591	chr14:102370591:C:T	3.21542e-20	-4.44502e-10	-1.38753	9.87482e-11	-4.44502e-10	-1.4334
102370750	chr14:102370750:G:A	6.62579e-21	-2.15528	-0.811824	2.87823e-11	-1.99994	-0.666272
102371291	chr14:102371291:C:T	6.75693e-21	-2.1481	-0.79941	2.94744e-11	-1.98909	-0.653368
102371560	chr14:102371560:TC:T	3.40102e-20	-4.44502e-10	-1.33141	1.20893e-10	-4.44502e-10	-1.23107
102371584	chr14:102371584:C:T	1.00326e-19	-4.44502e-10	-0.249649	3.58071e-10	-4.44502e-10	-0.145246
102371688	chr14:102371688:C:T	6.46669e-21	-2.17545	-0.815962	2.76436e-11	-2.03512	-0.671458
102372559	chr14:102372559:G:A	1.77257e-19	1.42536	-1.10583	3.26173e-09	3.27501	-1.21098
102372620	chr14:102372620:T:C	1.78793e-18	4.10599	-1.47525	2.22797e-07	7.77105	-1.48301
102372669	chr14:102372669:T:C	6.72428e-21	-2.15595	-0.796403	2.92186e-11	-2.00164	-0.649531
102373187	chr14:102373187:TG:T	3.55937e-20	-4.44502e-10	-1.28591	1.09768e-10	-4.44502e-10	-1.32761
102373189	chr14:102373189:T:G	9.99337e-20	-0.253568	-4.62281e-10	1.92694e-10	-0.764873	-4.62281e-10
102373201	chr14:102373201:T:C	4.43734e-21	-1.89464	-1.47338	2.03348e-11	-1.55604	-1.4576
102373314	chr14:102373314:C:T	1.37249e-20	-2.23886	-4.62281e-10	4.47451e-11	-2.22499	-4.62281e-10
102373747	chr14:102373747:T:C	1.54785e-19	-4.44502e-10	0.183965	4.50407e-10	-4.44502e-10	0.084174
102373823	chr14:102373823:G:A	6.83912e-21	-2.15791	-0.777507	2.97769e-11	-2.00384	-0.628405
102373899	chr14:102373899:G:T	6.62316e-21	-2.15325	-0.814253	2.87733e-11	-1.9972	-0.66933
102374411	chr14:102374411:G:A	1.97985e-20	-1.87247	-4.62281e-10	7.55633e-11	-1.70101	-4.62281e-10
102374885	chr14:102374885:C:T	1.49756e-20	-2.15165	-4.62281e-10	5.69107e-11	-1.98449	-4.62281e-10
102375045	chr14:102375045:G:A	3.35472e-20	-4.44502e-10	-1.34512	1.18699e-10	-4.44502e-10	-1.24939
102375601	chr14:102375601:G:C	3.38505e-20	-4.44502e-10	-1.33612	1.20115e-10	-4.44502e-10	-1.23753
102375646	chr14:102375646:T:G	6.61914e-21	-2.15609	-0.81202	2.87186e-11	-2.00196	-0.666472
102376439	chr14:102376439:A:G	1.51437e-20	-2.14049	-4.62281e-10	5.80528e-11	-1.96462	-4.62281e-10
102376720	chr14:102376720:C:T	1.78447e-20	-0.84899	-1.12738	8.29301e-11	-0.447774	-1.1602
102377182	chr14:102377182:G:A	3.25746e-19	0.928044	-4.62281e-10	7.87004e-10	0.642257	-4.62281e-10
102377244	chr14:102377244:C:T	7.59532e-20	-4.44502e-10	-0.527958	2.31821e-10	-4.44502e-10	-0.580012
102378257	chr14:102378257:G:A	1.62087e-19	1.4474	-1.21734	1.02486e-08	4.38383	-1.17491
102378289	chr14:102378289:G:A	1.5055e-20	-2.14637	-4.62281e-10	5.77685e-11	-1.96953	-4.62281e-10
102378538	chr14:102378538:G:A	7.25965e-20	-4.44502e-10	-0.573158	3.17405e-10	-4.44502e-10	-0.265797
102378636	chr14:102378636:A:T	5.29849e-20	-4.44502e-10	-0.888067	1.7643e-10	-4.44502e-10	-0.853052
102378646	chr14:102378646:C:T	2.94131e-20	-4.44502e-10	-1.47664	9.56218e-11	-4.44502e-10	-1.46558
102378997	chr14:102378997:C:T	7.09662e-21	-2.17715	-0.721307	3.04928e-11	-2.0381	-0.570388
102379095	chr14:102379095:CT:C	1.89009e-18	3.8758	-1.1895	2.51915e-07	7.60302	-1.19215
102379570	chr14:102379570:A:G	9.78693e-20	-4.44502e-10	-0.274442	3.29391e-10	-4.44502e-10	-0.228731
102379591	chr14:102379591:C:G	4.96177e-20	-4.44502e-10	-0.953727	1.64981e-10	-4.44502e-10	-0.920145
102379779	chr14:102379779:C:T	3.96591e-19	-4.44502e-10	1.12483	1.65809e-09	-4.44502e-10	1.38744
102380436	chr14:102380436:C:T	2.92752e-20	-4.44502e-10	-1.48133	9.53662e-11	-4.44502e-10	-1.46825
102380447	chr14:102380447:G:A	3.0063e-20	-4.44502e-10	-1.45478	1.02138e-10	-4.44502e-10	-1.39965
102380524	chr14:102380524:A:G	3.41023e-20	-4.44502e-10	-1.32871	1.21236e-10	-4.44502e-10	-1.22824
102380567	chr14:102380567:C:T	6.85673e-21	-2.16588	-0.766961	2.96723e-11	-2.01825	-0.617517
102380673	chr14:102380673:G:T	3.35854e-20	-4.44502e-10	-1.34398	1.18908e-10	-4.44502e-10	-1.24763
102380782	chr14:102380782:G:A	1.97229e-20	-0.749798	-1.1265	9.25094e-11	-0.339275	-1.15939
102380804	chr14:102380804:A:G	6.58615e-21	-2.17945	-0.793659	2.81449e-11	-2.04157	-0.647035
102380824	chr14:102380824:G:T	3.45759e-20	-4.44502e-10	-1.31492	1.23513e-10	-4.44502e-10	-1.20963
102380938	chr14:102380938:A:G	4.25122e-20	-4.44502e-10	-1.10828	1.24973e-10	-4.44502e-10	-1.19788
102381331	chr14:102381331:G:A	3.5739e-20	-4.44502e-10	-1.28183	1.10032e-10	-4.44502e-10	-1.32521
102381371	chr14:102381371:G:A	4.11018e-20	-4.44502e-10	-1.14202	1.5319e-10	-4.44502e-10	-0.994297
102381471	chr14:102381471:A:G	6.74969e-21	-2.15973	-0.788845	2.92792e-11	-2.00786	-0.64124
102381953	chr14:102381953:A:G	7.05946e-21	-2.16757	-0.736135	3.06034e-11	-2.0212	-0.583664
102382147	chr14:102382147:G:A	3.04539e-20	-4.44502e-10	-1.44186	1.01856e-10	-4.44502e-10	-1.40242
102382187	chr14:102382187:G:A	3.54088e-19	-4.44502e-10	1.01147	1.4785e-09	-4.44502e-10	1.27281
102382680	chr14:102382680:G:C	6.65084e-21	-2.14691	-0.816425	2.89875e-11	-1.98619	-0.672916
102382778	chr14:102382778:G:A	3.65046e-19	-4.44502e-10	1.04195	1.0242e-09	-4.44502e-10	0.905689
102382852	chr14:102382852:G:A	3.13545e-20	-4.44502e-10	-1.41272	1.08648e-10	-4.44502e-10	-1.33787
102382981	chr14:102382981:C:T	2.94773e-20	-4.44502e-10	-1.47445	9.68197e-11	-4.44502e-10	-1.45313
102383466	chr14:102383466:G:A	8.50029e-20	0.395082	-0.810471	1.95918e-10	-0.095131	-0.653148
102383595	chr14:102383595:A:G	3.13556e-21	-2.23835	-1.47692	9.99573e-12	-2.23997	-1.48385
102383668	chr14:102383668:A:G	1.52667e-20	-2.1324	-4.62281e-10	5.87576e-11	-1.95256	-4.62281e-10
102384217	chr14:102384217:C:T	1.51852e-20	-2.13775	-4.62281e-10	5.82546e-11	-1.96115	-4.62281e-10
102384227	chr14:102384227:T:C	5.31131e-21	-1.97418	-1.21406	3.11017e-11	-1.48533	-1.10339
102384540	chr14:102384540:G:A	1.55251e-20	-2.11562	-4.62281e-10	6.03353e-11	-1.92606	-4.62281e-10
102384688	chr14:102384688:T:A	7.10679e-20	-4.44502e-10	-0.594439	2.69612e-10	-4.44502e-10	-0.428991
102384981	chr14:102384981:C:T	1.59525e-20	-2.08846	-4.62281e-10	6.28847e-11	-1.88467	-4.62281e-10
102385302	chr14:102385302:T:G	3.03699e-20	-4.44502e-10	-1.44462	1.01392e-10	-4.44502e-10	-1.40699
102386450	chr14:102386450:A:G	6.55393e-21	-2.16498	-0.813031	2.82085e-11	-2.01688	-0.669477
102386813	chr14:102386813:T:C	1.51626e-19	1.26623	-1.10288	2.85591e-09	3.02131	-1.09014
102386923	chr14:102386923:G:A	4.30777e-21	-2.19504	-1.20261	2.06114e-11	-1.91157	-1.08856
102387628	chr14:102387628:A:G	7.53858e-21	-2.14931	-0.688727	3.28627e-11	-1.9915	-0.542137
102387692	chr14:102387692:A:G	5.69755e-20	-4.44502e-10	-0.815454	1.902e-10	-4.44502e-10	-0.777899
102387821	chr14:102387821:T:C	7.41814e-21	-2.16294	-0.691206	3.20831e-11	-2.01336	-0.544286
102387994	chr14:102387994:G:C	2.03641e-18	4.23197	-1.4711	2.6143e-07	7.92921	-1.48126
102388379	chr14:102388379:T:G	2.94182e-20	-4.44502e-10	-1.47646	9.77711e-11	-4.44502e-10	-1.44335
102388468	chr14:102388468:C:T	7.0967e-21	-2.19101	-0.707433	2.98105e-11	-2.06907	-0.562049
102389540	chr14:102389540:A:G	5.97424e-19	1.53455	-4.62281e-10	3.8609e-09	2.23268	-4.62281e-10
102389775	chr14:102389775:G:C	6.90454e-21	-2.14855	-0.777343	3.01616e-11	-1.9896	-0.629809
102391220	chr14:102391220:A:G	7.37997e-21	-2.16205	-0.697255	3.19221e-11	-2.01131	-0.551372
102391459	chr14:102391459:G:A	7.84764e-21	-1.63036	-1.1675	5.30419e-11	-1.01568	-1.03921
102391901	chr14:102391901:C:T	6.56902e-21	-2.12279	-0.852917	2.89074e-11	-1.94878	-0.713103
102391988	chr14:102391988:T:C	2.0909e-19	-1.01614	1.50083	2.4442e-09	0.865744	0.909753
102392273	chr14:102392273:G:A	3.29667e-20	-4.44502e-10	-1.36258	1.08927e-10	-4.44502e-10	-1.3353
102392470	chr14:102392470:C:T	5.33745e-20	-4.44502e-10	-0.880742	1.8682e-10	-4.44502e-10	-0.795833
102392994	chr14:102392994:A:G	3.85108e-20	-4.44502e-10	-1.20714	1.40315e-10	-4.44502e-10	-1.08209
102393332	chr14:102393332:G:A	3.37488e-20	-4.44502e-10	-1.33913	1.19634e-10	-4.44502e-10	-1.24154
102393709	chr14:102393709:C:T	3.11411e-21	-2.23823	-1.4839	1.00739e-11	-2.2398	-1.47623
102394006	chr14:102394006:T:G	3.16365e-20	-4.44502e-10	-1.40376	1.03998e-10	-4.44502e-10	-1.38161
102394149	chr14:102394149:C:T	3.5785e-20	-4.44502e-10	-1.28055	1.10157e-10	-4.44502e-10	-1.32407
102394391	chr14:102394391:C:T	3.71953e-20	-4.44502e-10	-1.24189	1.13049e-10	-4.44502e-10	-1.29816
102394594	chr14:102394594:C:T	7.58877e-21	-1.68951	-1.14189	4.99119e-11	-1.10638	-1.00934
102394772	chr14:102394772:C:T	3.37488e-20	-4.44502e-10	-1.33913	1.19634e-10	-4.44502e-10	-1.24154
102394994	chr14:102394994:G:A	7.5303e-20	0.228946	-0.7655	1.77369e-10	-0.245178	-0.602566
102395192	chr14:102395192:G:A	3.05686e-20	-4.44502e-10	-1.4381	1.02531e-10	-4.44502e-10	-1.39581
102396422	chr14:102396422:A:G	4.53642e-21	-1.87841	-1.46753	2.13184e-11	-1.51907	-1.44734
102396657	chr14:102396657:T:C	1.36726e-18	3.83847	-1.47598	1.83197e-07	7.57068	-1.47834
102397178	chr14:102397178:G:C	3.04253e-20	-4.44502e-10	-1.4428	9.94547e-11	-4.44502e-10	-1.42627
102397323	chr14:102397323:G:A	2.92263e-20	-4.44502e-10	-1.48301	9.49409e-11	-4.44502e-10	-1.47272
102397895	chr14:102397895:C:T	3.35354e-20	-4.44502e-10	-1.34547	1.18917e-10	-4.44502e-10	-1.24755
102397903	chr14:102397903:C:T	7.79135e-20	0.208633	-0.711108	1.84535e-10	-0.26617	-0.54197
102398019	chr14:102398019:G:A	2.93506e-20	-4.44502e-10	-1.47876	9.59007e-11	-4.44502e-10	-1.46266
102398096	chr14:102398096:AAAG:A	3.5642e-20	-4.44502e-10	-1.28455	1.28272e-10	-4.44502e-10	-1.17183
102398241	chr14:102398241:G:T	3.37488e-20	-4.44502e-10	-1.33913	1.19634e-10	-4.44502e-10	-1.24154
102398346	chr14:102398346:C:T	3.38062e-20	-4.44502e-10	-1.33743	1.19904e-10	-4.44502e-10	-1.23928
102398748	chr14:102398748:G:A	4.93242e-20	-4.44502e-10	-0.959661	1.4728e-10	-4.44502e-10	-1.03364
102398983	chr14:102398983:T:C	4.11155e-21	-1.97844	-1.46583	1.78364e-11	-1.67663	-1.46811
102399082	chr14:102399082:G:A	2.927e-20	-4.44502e-10	-1.48151	9.38739e-11	-4.44502e-10	-1.48402
102399177	chr14:102399177:G:A	1.59738e-19	-4.44502e-10	0.215459	4.47468e-10	-4.44502e-10	0.0776273
102399415	chr14:102399415:C:T	1.52144e-20	-2.13584	-4.62281e-10	5.85177e-11	-1.95665	-4.62281e-10
102399491	chr14:102399491:A:G	8.09054e-21	-2.1594	-0.607984	3.5385e-11	-2.00683	-0.452863
102400025	chr14:102400025:G:A	1.31422e-18	3.80171	-1.47879	1.4887e-07	7.36882	-1.48397
102400072	chr14:102400072:G:A	1.36217e-19	1.08772	-1.03155	2.46848e-09	2.80182	-1.01644
102400325	chr14:102400325:G:A	3.34127e-20	-4.44502e-10	-1.34914	1.18124e-10	-4.44502e-10	-1.25424
102400410	chr14:102400410:A:G	4.51115e-21	-2.19295	-1.15857	2.17742e-11	-1.90837	-1.03688
102400503	chr14:102400503:G:A	7.22208e-21	-2.15602	-0.724908	3.13064e-11	-2.00096	-0.581194
102400610	chr14:102400610:A:C	7.12543e-21	-1.70452	-1.18989	4.63417e-11	-1.12169	-1.06825
102400732	chr14:102400732:A:G	7.28309e-21	-2.16068	-0.711842	3.15113e-11	-2.00872	-0.566913
102400762	chr14:102400762:G:A	3.29483e-20	-4.44502e-10	-1.36313	1.16208e-10	-4.44502e-10	-1.2706
102400839	chr14:102400839:C:T	3.24672e-19	-4.44502e-10	0.924742	1.34337e-09	-4.44502e-10	1.17696
102400903	chr14:102400903:G:A	1.10335e-19	-4.44502e-10	-0.154553	3.15481e-10	-4.44502e-10	-0.271878
102401392	chr14:102401392:T:A	5.17716e-20	-1.33722	0.425988	3.35372e-10	-0.277498	0.0667615
102401843	chr14:102401843:A:G	7.35336e-21	-2.23758	-0.625341	2.93712e-11	-2.17258	-0.473383
102402296	chr14:102402296:C:T	1.27752e-19	1.31576	-1.32375	2.38452e-09	3.07131	-1.32054
102402654	chr14:102402654:G:A	2.93482e-20	-4.44502e-10	-1.47885	9.58778e-11	-4.44502e-10	-1.4629
102402838	chr14:102402838:G:A	1.7731e-19	0.319823	-4.62281e-10	4.31153e-10	0.0404857	-4.62281e-10
102402856	chr14:102402856:T:C	2.92047e-20	-4.44502e-10	-1.48374	9.39822e-11	-4.44502e-10	-1.48287
102403681	chr14:102403681:G:A	3.71112e-20	-4.44502e-10	-1.24416	1.22496e-10	-4.44502e-10	-1.2179
102404058	chr14:102404058:C:T	1.90178e-19	-4.44502e-10	0.389885	6.65509e-10	-4.44502e-10	0.474575
102404097	chr14:102404097:T:A	7.28758e-21	-2.15763	-0.714274	3.15735e-11	-2.00367	-0.569985
102404898	chr14:102404898:C:T	5.33839e-20	0.474637	-1.3552	1.21731e-10	0.130782	-1.35495
102405029	chr14:102405029:C:T	1.51108e-20	-2.1125	-0.0301584	6.69917e-11	-1.99085	0.169436
102406132	chr14:102406132:T:G	1.22299e-18	3.71763	-1.46665	1.63836e-07	7.44409	-1.46344
102406320	chr14:102406320:G:A	1.41658e-20	-2.20725	-4.62281e-10	5.13476e-11	-2.08736	-4.62281e-10
102406798	chr14:102406798:G:A	3.9218e-20	-1.18894	-4.62281e-10	6.17644e-11	-1.90265	-4.62281e-10
102406940	chr14:102406940:C:T	3.27637e-19	0.933832	-4.62281e-10	7.33862e-10	0.572344	-4.62281e-10
102407025	chr14:102407025:A:G	3.43821e-20	-4.44502e-10	-1.32054	1.12796e-10	-4.44502e-10	-1.30039
102407549	chr14:102407549:A:G	1.18083e-19	1.25237	-1.33906	2.19001e-09	3.00133	-1.33564
102407722	chr14:102407722:T:C	7.27409e-21	-2.16154	-0.712213	3.14572e-11	-2.01014	-0.567204
102407922	chr14:102407922:G:A	4.43047e-20	-4.44502e-10	-1.06698	1.28841e-10	-4.44502e-10	-1.1674
102407924	chr14:102407924:A:G	7.3573e-21	-2.1476	-0.71478	3.21117e-11	-1.98649	-0.570261
102408134	chr14:102408134:A:G	3.37113e-20	-4.44502e-10	-1.34024	1.19462e-10	-4.44502e-10	-1.24298
102408195	chr14:102408195:G:A	3.24303e-19	0.923602	-4.62281e-10	7.87207e-10	0.642515	-4.62281e-10
102408403	chr14:102408403:T:C	7.40945e-21	-2.16935	-0.685969	3.19341e-11	-2.02353	-0.538773
102408788	chr14:102408788:A:T	2.06136e-20	-1.83212	-4.62281e-10	5.9765e-11	-1.93556	-4.62281e-10
102408863	chr14:102408863:A:G	4.00306e-21	-1.98927	-1.48174	1.73396e-11	-1.69117	-1.48182
102409170	chr14:102409170:C:T	6.09203e-20	-0.690263	-0.0582446	1.4204e-09	1.24839	-0.0156778
102409403	chr14:102409403:G:A	1.0984e-19	-4.44502e-10	-0.159048	3.13992e-10	-4.44502e-10	-0.276609
102409578	chr14:102409578:C:T	9.37576e-21	-2.13655	-0.483399	3.93567e-11	-2.03064	-0.322666
102409635	chr14:102409635:C:G	7.48761e-21	-2.156	-0.688828	3.25567e-11	-2.00089	-0.542103
102410050	chr14:102410050:T:C	7.25359e-21	-2.15408	-0.722496	3.1519e-11	-1.99621	-0.579174
102410088	chr14:102410088:C:T	3.17795e-20	-4.44502e-10	-1.39925	1.07971e-10	-4.44502e-10	-1.34412
102410313	chr14:102410313:A:G	3.09537e-20	-4.44502e-10	-1.42558	1.02242e-10	-4.44502e-10	-1.39864
102411861	chr14:102411861:G:A	7.53708e-21	-2.14573	-0.692512	3.29855e-11	-1.98397	-0.54594
102412240	chr14:102412240:C:T	1.11381e-19	0.34881	-0.493928	2.61071e-10	-0.140194	-0.320989
102412486	chr14:102412486:T:A	7.62805e-21	-2.16181	-0.664432	3.31213e-11	-2.01037	-0.515434
102412761	chr14:102412761:G:A	1.63224e-20	-2.06554	-4.62281e-10	9.95475e-11	-1.42534	-4.62281e-10
102412776	chr14:102412776:T:C	2.9895e-20	-1.46038	-4.62281e-10	1.71382e-10	-0.88208	-4.62281e-10
102412849	chr14:102412849:C:A	3.89179e-20	-4.44502e-10	-1.19662	1.18741e-10	-4.44502e-10	-1.24903
102413206	chr14:102413206:G:A	7.45816e-21	-2.1628	-0.685969	3.22941e-11	-2.01232	-0.538773
102413974	chr14:102413974:T:A	4.64603e-21	-1.87106	-1.451	2.15958e-11	-1.52535	-1.42813
102414117	chr14:102414117:T:C	1.18828e-19	1.29184	-1.37223	2.23534e-09	3.05475	-1.36858
102414191	chr14:102414191:T:C	3.68844e-20	-4.44502e-10	-1.25029	1.13143e-10	-4.44502e-10	-1.29732
102415148	chr14:102415148:C:G	5.4026e-21	-1.80851	-1.36269	3.00352e-11	-1.28706	-1.33654
102415317	chr14:102415317:G:A	1.78063e-20	-1.97852	-4.62281e-10	5.56193e-11	-2.00745	-4.62281e-10
102415344	chr14:102415344:C:T	3.96292e-19	1.12408	-4.62281e-10	8.76423e-10	0.749872	-4.62281e-10
102415651	chr14:102415651:A:G	7.67969e-21	-2.15882	-0.660681	3.34272e-11	-2.00534	-0.511269
102415687	chr14:102415687:T:C	1.49685e-20	-2.15213	-4.62281e-10	5.68921e-11	-1.98482	-4.62281e-10
102415740	chr14:102415740:G:A	7.47231e-21	-2.17892	-0.66795	3.20357e-11	-2.04002	-0.519107
102415773	chr14:102415773:C:T	3.35657e-20	-4.44502e-10	-1.34457	1.18793e-10	-4.44502e-10	-1.24859
102415970	chr14:102415970:G:A	1.09907e-19	1.1803	-1.33874	2.0763e-09	2.95519	-1.34283
102415978	chr14:102415978:T:C	3.93863e-21	-2.00593	-1.48131	1.69089e-11	-1.71679	-1.48135
102416710	chr14:102416710:A:G	7.41987e-21	-2.12311	-0.730808	3.35057e-11	-1.94202	-0.57224
102417194	chr14:102417194:C:T	1.33089e-18	3.81137	-1.47585	1.54312e-07	7.40396	-1.48321
102417291	chr14:102417291:T:C	7.28746e-21	-2.16098	-0.71094	3.15391e-11	-2.00874	-0.566012
102418301	chr14:102418301:G:A	1.41514e-19	0.170971	-0.0766452	1.29341e-09	1.42379	-0.28473
102418441	chr14:102418441:C:T	2.11269e-20	-1.80753	-4.62281e-10	4.63462e-11	-2.18984	-4.62281e-10
102419018	chr14:102419018:G:A	4.54027e-20	-4.44502e-10	-1.0425	1.4159e-10	-4.44502e-10	-1.07304
102419264	chr14:102419264:C:G	1.97882e-20	-1.1366	-0.73639	1.14911e-10	-0.425103	-0.856719
102419460	chr14:102419460:G:A	3.96269e-20	-4.44502e-10	-1.17857	1.46165e-10	-4.44502e-10	-1.04124
102419766	chr14:102419766:T:G	3.45827e-20	-1.31472	-4.62281e-10	1.1216e-10	-1.30605	-4.62281e-10
102420220	chr14:102420220:A:G	3.54848e-21	-2.21173	-1.37982	1.30688e-11	-2.07535	-1.3804
102420794	chr14:102420794:A:C	7.5147e-21	-1.74624	-1.09497	4.84627e-11	-1.17604	-0.969141
102420939	chr14:102420939:C:T	1.63114e-19	-4.44502e-10	0.236375	3.70645e-10	-4.44502e-10	-0.110732
102421069	chr14:102421069:C:T	1.01659e-19	-4.44502e-10	-0.236455	3.62275e-10	-4.44502e-10	-0.133572
102421188	chr14:102421188:G:A	7.85462e-21	-1.74085	-1.05612	5.11648e-11	-1.16991	-0.921015
102421284	chr14:102421284:G:A	1.08224e-20	-2.22657	-0.249879	5.65342e-11	-2.00847	0.0173403
102421479	chr14:102421479:C:T	1.18156e-19	1.24651	-1.33257	2.19414e-09	3.00499	-1.33742
102421865	chr14:102421865:C:T	8.37342e-21	-2.13781	-0.595197	3.71135e-11	-1.97187	-0.440123
102422208	chr14:102422208:A:G	2.1316e-19	-4.44502e-10	0.503968	8.70845e-10	-4.44502e-10	0.743487
102422488	chr14:102422488:T:C	8.1479e-21	-2.15197	-0.608348	3.57933e-11	-1.99458	-0.453633
102422615	chr14:102422615:A:G	3.52674e-20	-4.44502e-10	-1.29512	1.26529e-10	-4.44502e-10	-1.18551
102422636	chr14:102422636:T:A	8.18042e-21	-2.16171	-0.594623	3.57206e-11	-2.01076	-0.439488
102422761	chr14:102422761:G:A	1.13771e-19	1.25163	-1.37552	2.12553e-09	3.01423	-1.37843
102422962	chr14:102422962:CTT:C	3.68836e-20	-4.44502e-10	-1.25031	1.13139e-10	-4.44502e-10	-1.29736
102423354	chr14:102423354:C:G	1.45126e-19	-4.44502e-10	0.11953	4.21779e-10	-4.44502e-10	0.0185038
102423366	chr14:102423366:A:G	1.12578e-19	-4.44502e-10	-0.134425	3.16345e-10	-4.44502e-10	-0.269142
102424178	chr14:102424178:T:C	7.07076e-21	-2.13515	-0.766961	3.12018e-11	-1.96799	-0.617517
102424310	chr14:102424310:G:A	9.13526e-21	-2.15147	-0.494464	4.05905e-11	-1.99434	-0.328099
102424394	chr14:102424394:G:A	3.68776e-20	-4.44502e-10	-1.25047	1.13126e-10	-4.44502e-10	-1.29747
102424483	chr14:102424483:C:T	2.0053e-20	-1.8597	-4.62281e-10	5.90457e-11	-1.94767	-4.62281e-10
102424493	chr14:102424493:C:T	2.50084e-19	-4.44502e-10	0.663723	1.03302e-09	-4.44502e-10	0.91427
102424582	chr14:102424582:T:C	1.55301e-18	3.9627	-1.47282	1.92016e-07	7.62115	-1.48179
102424586	chr14:102424586:G:T	6.53476e-19	-4.44502e-10	1.62423	1.76717e-09	-4.44502e-10	1.45116
102425788	chr14:102425788:C:A	5.81002e-20	-4.44502e-10	-0.795906	2.00155e-10	-4.44502e-10	-0.726884
102426166	chr14:102426166:G:A	1.08613e-19	-4.44502e-10	-0.170285	3.05795e-10	-4.44502e-10	-0.303063
102426175	chr14:102426175:C:T	3.82411e-20	-4.44502e-10	-1.21416	1.17069e-10	-4.44502e-10	-1.26321
102426503	chr14:102426503:G:A	3.57014e-20	-4.44502e-10	-1.28289	1.28525e-10	-4.44502e-10	-1.16986
102426585	chr14:102426585:T:C	8.65387e-21	-2.14788	-0.55219	3.80096e-11	-1.98986	-0.398274
102427105	chr14:102427105:G:A	7.5624e-21	-1.75517	-1.07972	4.88708e-11	-1.19156	-0.94524
102427198	chr14:102427198:C:T	9.61393e-21	-2.04804	-0.546817	4.5312e-11	-1.81957	-0.392834
102427313	chr14:102427313:G:A	1.5228e-20	-2.13494	-4.62281e-10	5.85413e-11	-1.95624	-4.62281e-10
102427419	chr14:102427419:C:T	1.07302e-19	1.20148	-1.3839	1.99468e-09	2.95262	-1.38036
102427446	chr14:102427446:G:A	2.97235e-20	-4.44502e-10	-1.46614	9.8407e-11	-4.44502e-10	-1.43687
102427648	chr14:102427648:C:T	8.42314e-21	-2.1485	-0.578597	3.69305e-11	-1.99005	-0.426888
102427650	chr14:102427650:T:C	1.51924e-20	-2.13728	-4.62281e-10	5.83499e-11	-1.95952	-4.62281e-10
102428011	chr14:102428011:T:C	8.39923e-21	-2.15134	-0.578597	3.67407e-11	-1.9952	-0.426888
102428162	chr14:102428162:ACT:A	2.39355e-19	-4.44502e-10	0.619875	9.89007e-10	-4.44502e-10	0.870725
102428888	chr14:102428888:C:T	3.69887e-20	-4.44502e-10	-1.24746	1.1342e-10	-4.44502e-10	-1.29488
102428918	chr14:102428918:G:A	9.98763e-20	-4.44502e-10	-0.254142	3.55701e-10	-4.44502e-10	-0.151887
102429362	chr14:102429362:G:A	4.27723e-20	-1.10219	-4.62281e-10	6.48714e-11	-1.85357	-4.62281e-10
102429545	chr14:102429545:G:A	8.28211e-21	-2.2049	-0.539077	3.46938e-11	-2.09648	-0.382934
102429560	chr14:102429560:G:A	2.96781e-20	-4.44502e-10	-1.46767	9.60406e-11	-4.44502e-10	-1.46121
102429567	chr14:102429567:G:A	8.76518e-21	-2.22055	-0.466735	3.91095e-11	-2.12678	-0.232835
102429914	chr14:102429914:A:G	3.00256e-20	-4.44502e-10	-1.45602	9.98303e-11	-4.44502e-10	-1.4225
102430336	chr14:102430336:A:G	1.89776e-18	4.03231	-1.34196	3.64983e-07	8.04615	-1.26453
102430555	chr14:102430555:C:T	3.23771e-20	-4.44502e-10	-1.38062	1.10578e-10	-4.44502e-10	-1.32025
102430672	chr14:102430672:A:G	1.59178e-18	3.86763	-1.35309	2.96871e-07	7.85352	-1.27845
102430851	chr14:102430851:A:G	3.63381e-20	-4.44502e-10	-1.26521	1.07861e-10	-4.44502e-10	-1.34513
102431299	chr14:102431299:G:A	4.06178e-21	-1.98073	-1.47572	1.77549e-11	-1.66732	-1.48199
102431309	chr14:102431309:G:C	8.47624e-21	-2.15892	-0.561889	3.68324e-11	-2.00898	-0.410616
102431403	chr14:102431403:C:T	6.29336e-19	-4.44502e-10	1.58659	1.70064e-09	-4.44502e-10	1.41278
102431593	chr14:102431593:T:C	5.5483e-20	-0.26527	-0.576727	1.03183e-10	-0.982706	-0.40677
102431596	chr14:102431596:C:G	1.18151e-19	-1.93153	1.84541	5.61242e-10	-1.44129	1.74547
102431867	chr14:102431867:G:A	4.76744e-21	-2.12059	-1.17568	1.5204e-11	-2.00153	-1.30289
102432026	chr14:102432026:C:T	1.1728e-20	-2.09971	-0.296379	5.41224e-11	-1.91791	-0.116823
102432489	chr14:102432489:G:A	5.14685e-20	-4.44502e-10	-0.917104	1.76309e-10	-4.44502e-10	-0.853736
102432521	chr14:102432521:A:G	4.56667e-19	2.69705	-1.43118	1.02666e-07	6.94002	-1.42676
102432790	chr14:102432790:G:A	3.0626e-20	-4.44502e-10	-1.43623	9.9085e-11	-4.44502e-10	-1.43
102432833	chr14:102432833:G:A	1.59249e-20	-1.97484	-0.115349	7.83421e-11	-1.7389	0.0740089
102432961	chr14:102432961:G:A	4.08686e-20	-4.44502e-10	-1.14771	1.23951e-10	-4.44502e-10	-1.20609
102433192	chr14:102433192:T:C	1.53442e-20	-2.12733	-4.62281e-10	5.91461e-11	-1.94597	-4.62281e-10
102433384	chr14:102433384:AC:A	1.16932e-19	0.55324	-0.649722	2.77684e-10	0.0930899	-0.492582
102433518	chr14:102433518:A:T	4.1065e-20	-4.44502e-10	-1.14292	1.37873e-10	-4.44502e-10	-1.09965
102433528	chr14:102433528:TA:T	1.513e-20	-2.14139	-4.62281e-10	5.78933e-11	-1.96738	-4.62281e-10
102433827	chr14:102433827:A:G	1.11537e-20	-2.10033	-0.345975	5.13025e-11	-1.91894	-0.1693
102433999	chr14:102433999:C:T	2.39815e-20	-0.693821	-0.986972	1.98998e-10	0.302045	-1.03473
102434070	chr14:102434070:G:A	7.64672e-20	0.257223	-0.778436	1.95527e-10	0.176122	-0.9264
102434080	chr14:102434080:G:T	1.46671e-19	0.679418	-0.5493	3.47266e-10	0.206706	-0.382592
102434431	chr14:102434431:A:G	1.10114e-20	-2.11463	-0.344518	5.02825e-11	-1.94073	-0.167586
102434606	chr14:102434606:C:T	3.0708e-20	-4.44502e-10	-1.43355	9.93094e-11	-4.44502e-10	-1.42774
102434619	chr14:102434619:C:T	3.48068e-20	-1.30826	-4.62281e-10	5.65852e-11	-1.99023	-4.62281e-10
102434864	chr14:102434864:A:G	3.85162e-20	-1.39784	0.190846	2.27888e-10	-0.848587	0.251465
102435849	chr14:102435849:A:C	3.58112e-20	-1.27981	-4.62281e-10	8.37841e-11	-1.59773	-4.62281e-10
102436041	chr14:102436041:T:C	2.38015e-19	-4.44502e-10	0.61426	6.63041e-10	-4.44502e-10	0.470861
102436119	chr14:102436119:T:C	4.09647e-20	-1.33839	0.193022	2.45003e-10	-0.791627	0.266923
102436226	chr14:102436226:C:T	1.17167e-20	-2.11004	-0.287021	5.39943e-11	-1.93417	-0.102931
102436859	chr14:102436859:G:A	1.95622e-19	-4.44502e-10	0.418108	8.01286e-10	-4.44502e-10	0.660241
102437061	chr14:102437061:G:A	3.35882e-20	0.0607316	-1.40463	5.98913e-10	1.8068	-1.43766
102437122	chr14:102437122:G:GA	1.542e-20	-2.12241	-4.62281e-10	5.96076e-11	-1.93819	-4.62281e-10
102437395	chr14:102437395:A:C	4.74073e-20	-4.44502e-10	-0.999298	1.36763e-10	-4.44502e-10	-1.10772
102437466	chr14:102437466:C:A	1.11993e-20	-2.10646	-0.335763	5.12556e-11	-1.9286	-0.160551
102437548	chr14:102437548:T:C	3.4015e-20	-4.44502e-10	-1.33127	1.21011e-10	-4.44502e-10	-1.23009
102437766	chr14:102437766:G:A	3.94064e-21	-2.03922	-1.44751	1.58376e-11	-1.82654	-1.43705
102437814	chr14:102437814:T:C	3.28066e-20	-4.44502e-10	-1.36744	1.15391e-10	-4.44502e-10	-1.27765
102437921	chr14:102437921:G:A	3.25009e-20	-4.44502e-10	-1.37681	1.13967e-10	-4.44502e-10	-1.29006
102438462	chr14:102438462:T:C	1.17752e-20	-2.10807	-0.284017	5.43252e-11	-1.93136	-0.0996259
102438629	chr14:102438629:A:G	7.03003e-19	3.10833	-1.41104	2.00125e-07	7.62274	-1.44202
102438750	chr14:102438750:G:C	2.70724e-20	-0.086347	-1.47321	4.75605e-10	1.62199	-1.48338
102438773	chr14:102438773:G:C	2.17633e-20	-0.761704	-1.01614	1.73937e-10	0.192659	-1.05994
102438862	chr14:102438862:TC:T	1.67117e-20	-2.10537	0.0634014	7.93866e-11	-1.91276	0.261111
102438961	chr14:102438961:G:A	5.92251e-19	2.98294	-1.45708	1.45409e-07	7.31466	-1.45334
102439011	chr14:102439011:G:A	4.08385e-20	-4.44502e-10	-1.14845	1.25583e-10	-4.44502e-10	-1.19301
102439021	chr14:102439021:C:T	2.11115e-20	-0.824153	-0.984102	1.65434e-10	0.111906	-1.02931
102439116	chr14:102439116:A:G	1.0638e-20	-2.08717	-0.406477	4.90521e-11	-1.89919	-0.233903
102439630	chr14:102439630:C:T	1.14055e-20	-2.0997	-0.32428	5.25266e-11	-1.91882	-0.14584
102439692	chr14:102439692:C:A	1.54345e-20	-2.12147	-4.62281e-10	5.96965e-11	-1.9367	-4.62281e-10
102440096	chr14:102440096:T:C	4.11452e-20	-4.44502e-10	-1.14097	1.26485e-10	-4.44502e-10	-1.18586
102440152	chr14:102440152:G:A	1.02267e-20	-2.07542	-0.457649	3.83623e-11	-1.8664	-0.512501
102440202	chr14:102440202:C:T	3.07221e-20	-4.44502e-10	-1.43309	9.93568e-11	-4.44502e-10	-1.42726
102441060	chr14:102441060:A:C	3.37964e-20	-4.44502e-10	-1.33772	1.02193e-10	-4.44502e-10	-1.39911
102441316	chr14:102441316:C:T	3.48299e-20	-0.00560779	-1.30199	5.95857e-10	1.72051	-1.35649
102441999	chr14:102441999:G:C	1.12031e-20	-2.10377	-0.338113	5.15991e-11	-1.92476	-0.157711
102442042	chr14:102442042:A:G	1.18349e-20	-2.11265	-0.27437	5.45008e-11	-1.93828	-0.0894829
102442196	chr14:102442196:C:T	2.14713e-20	-0.808497	-0.982863	1.68583e-10	0.131459	-1.03001
102442220	chr14:102442220:G:A	8.07606e-20	0.924749	-1.39133	1.59976e-10	0.441415	-1.39237
102442318	chr14:102442318:G:A	3.72604e-19	0.738763	0.323677	4.96555e-09	2.37249	0.111812
102442908	chr14:102442908:A:G	1.15206e-20	-2.09921	-0.314729	5.32918e-11	-1.9174	-0.132795
102443544	chr14:102443544:T:C	5.19579e-20	-0.90764	-4.62281e-10	2.57381e-10	-0.475421	-4.62281e-10
102443654	chr14:102443654:C:T	1.2403e-19	0.938188	-0.97574	2.69582e-10	0.459709	-0.888813
102443872	chr14:102443872:C:T	2.81948e-19	0.783648	-4.62281e-10	6.63493e-10	0.471541	-4.62281e-10
102443898	chr14:102443898:CA:C	3.61835e-20	-4.44502e-10	-1.26947	1.11701e-10	-4.44502e-10	-1.31015
102444086	chr14:102444086:A:G	6.15819e-20	-0.670367	-0.0673395	4.33621e-10	0.313573	-0.26738
102444175	chr14:102444175:A:G	1.55053e-20	-2.11689	-4.62281e-10	6.01954e-11	-1.92838	-4.62281e-10
102444201	chr14:102444201:T:C	1.56671e-20	-2.10651	-4.62281e-10	6.11321e-11	-1.91294	-4.62281e-10
102444262	chr14:102444262:C:T	4.0138e-21	-2.15127	-1.31706	1.31703e-11	-2.04018	-1.40783
102444551	chr14:102444551:T:C	4.24237e-20	-4.44502e-10	-1.11037	1.28174e-10	-4.44502e-10	-1.17259
102444587	chr14:102444587:G:A	1.18776e-20	-2.0964	-0.287021	5.51406e-11	-1.91316	-0.102931
102444656	chr14:102444656:T:A	1.07003e-20	-2.09768	-0.390121	4.91415e-11	-1.91462	-0.216649
102444893	chr14:102444893:T:C	6.15317e-19	2.9808	-1.41674	1.50325e-07	7.30549	-1.41091
102444894	chr14:102444894:G:A	3.07221e-20	-4.44502e-10	-1.43309	9.93568e-11	-4.44502e-10	-1.42726
102445171	chr14:102445171:A:G	3.01521e-20	-0.0409095	-1.41091	5.26574e-10	1.68281	-1.4424
102445576	chr14:102445576:T:C	2.7541e-20	-0.679597	-0.862801	2.28218e-10	0.314414	-0.910091
102445651	chr14:102445651:C:G	1.56338e-20	-2.10864	-4.62281e-10	6.09405e-11	-1.91608	-4.62281e-10
102445813	chr14:102445813:C:A	2.29045e-19	0.575842	-4.62281e-10	5.44313e-10	0.273547	-4.62281e-10
102445965	chr14:102445965:C:T	3.62357e-20	-4.44502e-10	-1.26803	1.11777e-10	-4.44502e-10	-1.30947
102446054	chr14:102446054:C:T	1.14848e-20	-2.06993	-0.347126	5.37574e-11	-1.87405	-0.167446
102446057	chr14:102446057:A:G	1.1496e-20	-2.08595	-0.330126	5.34845e-11	-1.89739	-0.149194
102446131	chr14:102446131:G:A	1.51525e-19	1.05625	-0.893576	3.26767e-10	0.564098	-0.800828
102446353	chr14:102446353:A:G	1.55019e-20	-2.11711	-4.62281e-10	6.01589e-11	-1.92899	-4.62281e-10
102446620	chr14:102446620:G:A	2.46678e-19	0.650011	-4.62281e-10	5.84467e-10	0.344724	-4.62281e-10
102447621	chr14:102447621:G:A	4.24434e-20	-4.44502e-10	-1.1099	1.28235e-10	-4.44502e-10	-1.17211
102448020	chr14:102448020:A:G	6.54658e-20	-4.44502e-10	-0.676547	1.96695e-10	-4.44502e-10	-0.744322
102448073	chr14:102448073:A:G	2.0981e-20	-1.81446	-4.62281e-10	6.11636e-11	-1.91242	-4.62281e-10
102448118	chr14:102448118:A:G	1.53099e-20	-2.12958	-4.62281e-10	5.89891e-11	-1.94862	-4.62281e-10
102448365	chr14:102448365:G:A	1.11787e-20	-2.10036	-0.343703	5.14387e-11	-1.91896	-0.16663
102448434	chr14:102448434:G:A	4.22951e-20	-4.44502e-10	-1.1134	1.27822e-10	-4.44502e-10	-1.17533
102448545	chr14:102448545:A:G	4.24266e-20	-4.44502e-10	-1.1103	1.28189e-10	-4.44502e-10	-1.17247
102449087	chr14:102449087:A:T	2.35961e-20	-0.743898	-0.953094	1.9161e-10	0.232049	-1.00256
102449135	chr14:102449135:G:A	1.08964e-20	-2.11174	-0.357907	4.97854e-11	-1.936	-0.182253
102449567	chr14:102449567:G:A	1.11564e-20	-2.10154	-0.344518	5.13211e-11	-1.92029	-0.167586
102449981	chr14:102449981:T:C	1.12088e-20	-2.09686	-0.344518	5.17101e-11	-1.91274	-0.167586
102450444	chr14:102450444:T:C	1.88312e-19	-4.44502e-10	0.380027	7.67754e-10	-4.44502e-10	0.617493
102451016	chr14:102451016:C:T	3.61835e-20	-4.44502e-10	-1.26947	1.11701e-10	-4.44502e-10	-1.31015
102451066	chr14:102451066:G:A	3.24456e-20	-4.44502e-10	-1.37851	1.13551e-10	-4.44502e-10	-1.29373
102451150	chr14:102451150:G:A	1.78791e-20	-1.97444	-4.62281e-10	6.8378e-11	-1.80093	-4.62281e-10
102451736	chr14:102451736:G:A	3.44097e-20	-4.44502e-10	-1.31974	1.22804e-10	-4.44502e-10	-1.21538
102452349	chr14:102452349:T:C	8.11262e-20	0.149486	-0.611555	1.34393e-09	1.93471	-0.757326
102452729	chr14:102452729:G:C	2.079e-19	-4.44502e-10	0.478981	8.54506e-10	-4.44502e-10	0.724547
102452862	chr14:102452862:A:G	1.16107e-19	-4.44502e-10	-0.103562	3.26206e-10	-4.44502e-10	-0.238448
102452991	chr14:102452991:G:A	2.36837e-20	-1.69329	-4.62281e-10	6.25713e-11	-1.88967	-4.62281e-10
102453338	chr14:102453338:GGCGTGGCAGTGCAC:G	3.28525e-20	-4.44502e-10	-1.36605	1.15646e-10	-4.44502e-10	-1.27544
102453373	chr14:102453373:A:G	1.15171e-20	-2.09989	-0.314355	5.35055e-11	-1.91562	-0.130571
102453798	chr14:102453798:A:G	1.15738e-20	-2.07654	-0.33279	5.39773e-11	-1.88276	-0.154655
102453954	chr14:102453954:A:G	6.40989e-21	-1.87887	-1.12136	3.14802e-11	-1.44589	-1.13073
102454273	chr14:102454273:A:C	3.46434e-20	-4.44502e-10	-1.31297	1.23863e-10	-4.44502e-10	-1.2068
102454442	chr14:102454442:C:T	5.5777e-19	-4.44502e-10	1.46587	1.09148e-09	-4.44502e-10	0.96931
102454701	chr14:102454701:C:T	3.84848e-20	-4.44502e-10	-1.20781	1.18041e-10	-4.44502e-10	-1.25494
102455062	chr14:102455062:C:T	3.40625e-20	-1.32988	-4.62281e-10	5.7044e-11	-1.98215	-4.62281e-10
102455063	chr14:102455063:G:A	8.62025e-20	-4.44502e-10	-0.401375	2.50221e-10	-4.44502e-10	-0.503631
102455110	chr14:102455110:A:C	1.59079e-20	-2.09126	-4.62281e-10	6.27426e-11	-1.88694	-4.62281e-10
102455633	chr14:102455633:C:T	1.0421e-20	-2.08272	-0.431527	4.80272e-11	-1.89295	-0.261259
102455905	chr14:102455905:G:A	1.5777e-20	-2.09952	-4.62281e-10	6.1771e-11	-1.90254	-4.62281e-10
102456148	chr14:102456148:G:A	4.37817e-20	-1.07886	-4.62281e-10	2.09427e-10	-0.681603	-4.62281e-10
102457282	chr14:102457282:A:G	4.41685e-20	-4.44502e-10	-1.07006	1.62426e-10	-4.44502e-10	-0.935753
102457355	chr14:102457355:G:T	4.04853e-20	-4.44502e-10	-1.15714	1.22749e-10	-4.44502e-10	-1.21584
102457431	chr14:102457431:C:T	5.21601e-20	-4.44502e-10	-0.903757	1.7885e-10	-4.44502e-10	-0.83943
102457437	chr14:102457437:T:C	3.61959e-20	-4.44502e-10	-1.26913	1.11735e-10	-4.44502e-10	-1.30985
102458063	chr14:102458063:G:A	1.2223e-20	-2.09459	-0.260161	5.68857e-11	-1.91058	-0.0743555
102458457	chr14:102458457:C:T	1.22546e-20	-2.09057	-0.261602	5.71048e-11	-1.90522	-0.0758708
102458528	chr14:102458528:G:A	3.66166e-20	-4.44502e-10	-1.25757	1.09882e-10	-4.44502e-10	-1.32657
102458650	chr14:102458650:G:A	3.07221e-20	-4.44502e-10	-1.43309	9.93568e-11	-4.44502e-10	-1.42726
102458972	chr14:102458972:T:C	2.45413e-20	-1.65772	-4.62281e-10	5.55281e-11	-2.00909	-4.62281e-10
102459198	chr14:102459198:G:A	2.63119e-19	0.71453	-4.62281e-10	6.18798e-10	0.401802	-4.62281e-10
102459332	chr14:102459332:C:G	4.28305e-20	-1.10082	-4.62281e-10	2.04659e-10	-0.704629	-4.62281e-10
102459553	chr14:102459553:G:A	2.24662e-19	-4.44502e-10	0.556521	9.27332e-10	-4.44502e-10	0.806335
102460231	chr14:102460231:C:T	5.78622e-19	-4.44502e-10	1.50257	1.13155e-09	-4.44502e-10	1.00537
102460665	chr14:102460665:G:A	1.50673e-20	-2.14555	-4.62281e-10	5.7747e-11	-1.9699	-4.62281e-10
102460970	chr14:102460970:C:T	2.54149e-20	-0.708812	-0.913926	2.0834e-10	0.275021	-0.961827
102461015	chr14:102461015:A:G	3.54312e-20	-4.44502e-10	-1.29048	1.27395e-10	-4.44502e-10	-1.17869
102461102	chr14:102461102:G:C	1.5841e-20	-2.09547	-4.62281e-10	6.22462e-11	-1.89488	-4.62281e-10
102461522	chr14:102461522:CAA:C	1.16672e-19	-4.44502e-10	-0.0987102	3.5966e-10	-4.44502e-10	-0.140817
102461894	chr14:102461894:C:A	1.54922e-19	-4.44502e-10	0.184846	4.5087e-10	-4.44502e-10	0.0852031
102462125	chr14:102462125:T:C	2.76515e-19	0.76419	-4.62281e-10	6.50006e-10	0.451005	-4.62281e-10
102462642	chr14:102462642:G:A	1.27642e-19	1.24574	-1.25459	2.6173e-10	0.744811	-1.20347
102462910	chr14:102462910:A:G	1.58205e-19	-4.44502e-10	0.205815	4.66806e-10	-4.44502e-10	0.119938
102463159	chr14:102463159:A:G	4.34278e-20	-1.31921	0.232237	2.62667e-10	-0.758744	0.303656
102463297	chr14:102463297:A:G	2.39548e-20	-0.5026	-1.17931	2.1369e-10	0.548683	-1.21014
102463300	chr14:102463300:C:A	3.43736e-20	-4.44502e-10	-1.32078	1.05556e-10	-4.44502e-10	-1.36674
102463309	chr14:102463309:T:C	2.79774e-20	-0.599862	-0.926816	2.39101e-10	0.423986	-0.973075
102463519	chr14:102463519:G:A	1.53635e-20	-2.12608	-4.62281e-10	6.20159e-11	-1.89859	-4.62281e-10
102463615	chr14:102463615:G:A	2.91921e-20	-4.44502e-10	-1.48418	9.39988e-11	-4.44502e-10	-1.48269
102463649	chr14:102463649:C:T	4.11737e-20	-4.44502e-10	-1.14027	1.26565e-10	-4.44502e-10	-1.18522
102463850	chr14:102463850:G:C	3.06151e-20	-4.44502e-10	-1.43658	9.52097e-11	-4.44502e-10	-1.4699
102463860	chr14:102463860:G:A	1.38472e-20	-2.22999	-4.62281e-10	4.40621e-11	-2.24038	-4.62281e-10
102463996	chr14:102463996:G:A	4.06757e-20	-4.44502e-10	-1.15244	1.18338e-10	-4.44502e-10	-1.25243
102464477	chr14:102464477:C:T	2.2774e-20	-0.741341	-0.991115	1.85995e-10	0.237165	-1.03742
102464509	chr14:102464509:C:T	7.91917e-20	-0.461648	-0.0245545	5.90467e-10	0.580071	-0.225133
102464510	chr14:102464510:G:A	3.0922e-20	-4.44502e-10	-1.42661	1.04445e-10	-4.44502e-10	-1.37731
102464776	chr14:102464776:G:A	6.08642e-20	-0.749429	-4.62281e-10	1.83579e-10	-0.813332	-4.62281e-10
102465023	chr14:102465023:A:G	1.14231e-20	-2.08209	-0.340343	5.30274e-11	-1.89208	-0.163086
102465081	chr14:102465081:A:G	1.63387e-19	-4.44502e-10	0.23805	6.19492e-10	-4.44502e-10	0.402923
102465401	chr14:102465401:G:A	1.52691e-20	-2.13224	-4.62281e-10	4.48678e-11	-2.22226	-4.62281e-10
102465430	chr14:102465430:T:A	1.40879e-19	0.682704	-0.592878	3.32496e-10	0.208604	-0.427953
102465845	chr14:102465845:G:C	1.59884e-20	-2.08621	-4.62281e-10	6.31644e-11	-1.88024	-4.62281e-10
102465940	chr14:102465940:T:C	7.73918e-20	-4.44502e-10	-0.509194	2.68071e-10	-4.44502e-10	-0.434726
102465989	chr14:102465989:T:C	3.0729e-20	-4.44502e-10	-1.43287	9.93812e-11	-4.44502e-10	-1.42701
102466110	chr14:102466110:T:C	3.02059e-20	-0.0345435	-1.41549	5.2795e-10	1.68889	-1.44586
102466235	chr14:102466235:A:G	9.27744e-21	-1.41384	-1.21665	2.2574e-10	0.611109	-1.2177
102466420	chr14:102466420:T:C	3.02028e-20	-4.44502e-10	-1.45014	9.49641e-11	-4.44502e-10	-1.47248
102466742	chr14:102466742:C:T	2.92042e-20	-4.44502e-10	-1.48376	9.40398e-11	-4.44502e-10	-1.48226
102467010	chr14:102467010:A:G	7.43419e-19	3.18191	-1.42872	2.18575e-07	7.72367	-1.45476
102467503	chr14:102467503:T:A	3.54082e-20	-4.44502e-10	-1.29113	1.09533e-10	-4.44502e-10	-1.32975
102467618	chr14:102467618:G:A	3.92484e-20	-1.18816	-4.62281e-10	6.56088e-10	0.460318	-4.62281e-10
102467742	chr14:102467742:T:C	3.59749e-20	-4.44502e-10	-1.27525	1.08251e-10	-4.44502e-10	-1.34152
102468125	chr14:102468125:C:T	1.76852e-19	0.784029	-0.466789	3.90419e-10	0.310408	-0.369165
102468340	chr14:102468340:G:A	2.5087e-19	0.666862	-4.62281e-10	6.31397e-10	0.421958	-4.62281e-10
102468621	chr14:102468621:T:G	1.03012e-19	-4.44502e-10	-0.223234	4.00375e-10	-4.44502e-10	-0.033574
102469106	chr14:102469106:G:A	1.19818e-20	-2.09101	-0.283679	5.56252e-11	-1.90518	-0.102162
102469829	chr14:102469829:T:C	3.34935e-20	-4.44502e-10	-1.34672	1.04453e-10	-4.44502e-10	-1.37724
102469841	chr14:102469841:T:C	3.49216e-20	-4.44502e-10	-1.30497	1.00515e-10	-4.44502e-10	-1.41567
102470059	chr14:102470059:C:T	1.57994e-20	-2.0981	-4.62281e-10	6.19867e-11	-1.89906	-4.62281e-10
102470164	chr14:102470164:T:A	2.15601e-20	-0.90205	-0.88518	1.64204e-10	0.00512206	-0.92999
102470823	chr14:102470823:T:G	1.74e-20	-2.00161	-4.62281e-10	7.13052e-11	-1.75901	-4.62281e-10
102470904	chr14:102470904:C:T	1.09885e-19	1.03643	-1.19507	2.284e-10	0.539081	-1.13396
102470971	chr14:102470971:G:A	4.3348e-20	-4.44502e-10	-1.08881	1.2817e-10	-4.44502e-10	-1.17262
102471053	chr14:102471053:A:G	3.36329e-20	0.00114582	-1.34371	5.88169e-10	1.73679	-1.38576
102471987	chr14:102471987:T:C	3.31395e-20	-4.44502e-10	-1.35735	1.16948e-10	-4.44502e-10	-1.26425
102472271	chr14:102472271:G:A	1.01658e-18	-4.44502e-10	2.06613	2.69274e-09	-4.44502e-10	1.87234
102472867	chr14:102472867:G:A	1.20089e-20	-2.06407	-0.308357	5.57468e-11	-1.87646	-0.128698
102473074	chr14:102473074:C:G	1.65542e-20	-2.05144	-4.62281e-10	6.68861e-11	-1.82299	-4.62281e-10
102473552	chr14:102473552:A:G	3.37852e-19	0.964533	-4.62281e-10	8.44874e-10	0.713211	-4.62281e-10
102473879	chr14:102473879:G:A	3.61835e-20	-4.44502e-10	-1.26947	1.11701e-10	-4.44502e-10	-1.31015
102474060	chr14:102474060:T:C	3.51017e-20	-4.44502e-10	-1.29982	1.25888e-10	-4.44502e-10	-1.19059
102474087	chr14:102474087:G:A	3.32868e-19	0.566058	0.383613	4.28922e-09	2.16616	0.171722
102474727	chr14:102474727:G:C	4.10926e-20	-4.44502e-10	-1.14225	1.26329e-10	-4.44502e-10	-1.18709
102475136	chr14:102475136:A:C	4.48201e-20	-4.44502e-10	-1.05542	2.03623e-10	-4.44502e-10	-0.709709
102475165	chr14:102475165:G:A	1.07836e-19	-4.44502e-10	-0.17746	4.20999e-10	-4.44502e-10	0.0166533
102475180	chr14:102475180:C:T	8.68178e-20	-4.44502e-10	-0.394263	2.834e-10	-4.44502e-10	-0.379116
102475220	chr14:102475220:A:G	1.22917e-20	-2.08913	-0.26002	5.73931e-11	-1.90158	-0.0744685
102475373	chr14:102475373:A:G	1.24283e-20	-2.09755	-0.240551	5.78767e-11	-1.91417	-0.0534915
102476090	chr14:102476090:G:A	3.34977e-20	-4.44502e-10	-1.3466	1.18614e-10	-4.44502e-10	-1.25011
102476294	chr14:102476294:C:T	1.65702e-20	-2.05047	-4.62281e-10	6.69216e-11	-1.82245	-4.62281e-10
102476706	chr14:102476706:GAAAT:G	2.28241e-19	0.572327	-4.62281e-10	5.76218e-10	0.330508	-4.62281e-10
102476733	chr14:102476733:A:G	3.32388e-20	-4.44502e-10	-1.35436	1.17366e-10	-4.44502e-10	-1.26068
102476810	chr14:102476810:T:C	3.37046e-20	-4.44502e-10	-1.34044	1.19519e-10	-4.44502e-10	-1.2425
102478020	chr14:102478020:G:A	8.3891e-21	-2.10218	-0.628958	3.77053e-11	-1.92089	-0.475285
102478113	chr14:102478113:T:C	1.21691e-20	-2.09912	-0.260054	5.65589e-11	-1.91551	-0.0751831
102478449	chr14:102478449:G:C	2.96644e-20	-4.44502e-10	-1.46813	9.79942e-11	-4.44502e-10	-1.44107
102478889	chr14:102478889:T:C	3.49971e-20	-4.44502e-10	-1.30281	1.00639e-10	-4.44502e-10	-1.41443
102479218	chr14:102479218:A:G	3.19718e-20	-1.39322	-4.62281e-10	1.51502e-10	-1.00538	-4.62281e-10
102479256	chr14:102479256:G:A	2.95871e-20	-4.44502e-10	-1.47074	9.48637e-11	-4.44502e-10	-1.47354
102479392	chr14:102479392:C:T	1.54158e-20	-2.12268	-4.62281e-10	5.94461e-11	-1.94091	-4.62281e-10
102479603	chr14:102479603:A:C	1.49556e-20	-2.15299	-4.62281e-10	5.56894e-11	-2.00619	-4.62281e-10
102479833	chr14:102479833:A:T	5.29589e-20	-4.44502e-10	-0.888559	1.47053e-10	-4.44502e-10	-1.03518
102479863	chr14:102479863:G:A	2.82976e-19	0.925144	-0.137855	6.69726e-10	0.415402	0.0654896
102480004	chr14:102480004:A:G	1.08847e-19	0.843764	-1.01189	1.40918e-08	4.57932	-1.05195
102480282	chr14:102480282:T:G	1.80127e-19	0.335586	-4.62281e-10	4.63262e-10	0.112316	-4.62281e-10
102480451	chr14:102480451:C:G	2.55418e-19	0.900732	-0.215906	6.00153e-10	0.389744	-0.0185365
102481763	chr14:102481763:G:A	4.99609e-20	-0.946833	-4.62281e-10	1.00563e-10	-1.41519	-4.62281e-10
102482181	chr14:102482181:G:C	3.57368e-20	-4.44502e-10	-1.28189	1.07043e-10	-4.44502e-10	-1.35274
102482212	chr14:102482212:A:G	9.87402e-20	0.583241	-0.848823	3.43091e-10	0.621925	-0.809906
102482541	chr14:102482541:G:A	4.60517e-20	-4.44502e-10	-1.02831	1.3783e-10	-4.44502e-10	-1.09996
102482912	chr14:102482912:C:T	3.3543e-20	-4.44502e-10	-1.34525	1.19554e-10	-4.44502e-10	-1.24221
102482995	chr14:102482995:T:C	3.36526e-20	0.132447	-1.47443	6.733e-10	1.96999	-1.48378
102483102	chr14:102483102:C:T	1.57755e-20	-2.09962	-4.62281e-10	6.22732e-11	-1.89445	-4.62281e-10
102483256	chr14:102483256:T:C	1.61792e-20	-2.07435	-4.62281e-10	6.4658e-11	-1.85687	-4.62281e-10
102483429	chr14:102483429:G:A	8.45668e-20	-4.44502e-10	-0.420533	3.00721e-10	-4.44502e-10	-0.319795
102483502	chr14:102483502:C:T	5.74948e-20	-4.44502e-10	-0.80638	2.16015e-10	-4.44502e-10	-0.650627
102483546	chr14:102483546:A:G	3.07124e-20	-4.44502e-10	-1.43341	1.05299e-10	-4.44502e-10	-1.36917
102483882	chr14:102483882:T:C	4.38014e-20	-0.634181	-0.444229	6.60699e-10	0.899645	-0.432324
102483889	chr14:102483889:C:T	3.71743e-20	0.096386	-1.33884	1.52216e-10	0.289711	-1.29039
102483937	chr14:102483937:T:C	2.4769e-20	-0.224504	-1.42398	4.29847e-10	1.40625	-1.36879
102483944	chr14:102483944:C:A	1.67335e-19	-4.44502e-10	0.26192	4.5065e-10	-4.44502e-10	0.0847136
102483953	chr14:102483953:T:C	2.94648e-20	0.000396785	-1.47527	5.36396e-10	1.69774	-1.43884
102483957	chr14:102483957:T:C	3.42443e-20	0.11857	-1.44312	6.73558e-10	1.86687	-1.38027
102483976	chr14:102483976:C:T	3.86378e-20	0.125775	-1.32962	7.98833e-10	1.87756	-1.22039
102483977	chr14:102483977:A:G	3.17477e-20	-0.112315	-1.28794	5.97953e-10	1.56265	-1.19512
102483982	chr14:102483982:AGAC:A	2.4899e-20	-0.241436	-1.40181	4.44013e-10	1.389	-1.31912
102484004	chr14:102484004:C:T	1.76226e-18	3.9313	-1.31502	3.83176e-07	8.08789	-1.25762
102484083	chr14:102484083:T:C	1.35118e-20	-1.39395	-0.860566	1.0408e-10	-0.391154	-0.989659
102484340	chr14:102484340:C:T	3.75267e-19	-4.44502e-10	1.06956	1.56092e-09	-4.44502e-10	1.32705
102484425	chr14:102484425:C:T	3.00957e-20	-4.44502e-10	-1.45369	9.80352e-11	-4.44502e-10	-1.44065
102484505	chr14:102484505:G:A	3.03069e-20	-0.702446	-0.744253	2.5213e-10	0.308964	-0.804995
102484675	chr14:102484675:T:G	3.11149e-20	-4.44502e-10	-1.42039	9.60071e-11	-4.44502e-10	-1.46155
102485114	chr14:102485114:A:G	3.14758e-20	-4.44502e-10	-1.40886	1.08879e-10	-4.44502e-10	-1.33574
102485199	chr14:102485199:C:T	3.17668e-20	-4.44502e-10	-1.39965	1.10351e-10	-4.44502e-10	-1.32231
102485270	chr14:102485270:T:C	3.9995e-20	-4.44502e-10	-1.16932	1.16071e-10	-4.44502e-10	-1.27178
102485338	chr14:102485338:C:T	3.76931e-20	-4.44502e-10	-1.2286	1.15735e-10	-4.44502e-10	-1.27467
102485455	chr14:102485455:T:C	3.26952e-21	-2.23884	-1.43459	1.0135e-11	-2.23833	-1.47165
102485550	chr14:102485550:T:C	3.25824e-21	-2.2402	-1.43669	1.01418e-11	-2.23662	-1.47269
102485557	chr14:102485557:G:A	3.80619e-20	-4.44502e-10	-1.21886	1.1659e-10	-4.44502e-10	-1.26731
102485670	chr14:102485670:A:T	9.17929e-20	-4.44502e-10	-0.33854	3.27367e-10	-4.44502e-10	-0.234894
102485753	chr14:102485753:A:G	3.9938e-20	-4.44502e-10	-1.17075	1.15929e-10	-4.44502e-10	-1.273
102485856	chr14:102485856:G:A	2.59405e-20	-0.655918	-0.94635	2.21086e-10	0.369659	-0.997083
102486492	chr14:102486492:A:C	2.5682e-20	-0.685259	-0.927023	2.16528e-10	0.331102	-0.979356
102486606	chr14:102486606:G:A	3.94658e-20	-0.581638	-0.601003	3.01798e-10	0.358558	-0.674775
102486672	chr14:102486672:G:A	4.07623e-20	-4.44502e-10	-1.15032	1.23141e-10	-4.44502e-10	-1.21265
102487652	chr14:102487652:C:G	3.17281e-20	-4.44502e-10	-1.40087	1.10161e-10	-4.44502e-10	-1.32403
102488017	chr14:102488017:A:AT	3.35128e-20	-4.44502e-10	-1.34615	1.01697e-10	-4.44502e-10	-1.40397
102488284	chr14:102488284:G:A	5.2814e-19	2.66781	-1.25653	1.2811e-07	7.01273	-1.27806
102488400	chr14:102488400:C:T	1.66991e-20	-2.04272	-4.62281e-10	6.77642e-11	-1.80994	-4.62281e-10
102489056	chr14:102489056:A:G	1.7669e-19	0.316322	-4.62281e-10	4.32086e-10	0.0426481	-4.62281e-10
102489107	chr14:102489107:C:G	1.55919e-20	-2.11133	-4.62281e-10	6.13267e-11	-1.90976	-4.62281e-10
102489667	chr14:102489667:T:G	3.70865e-20	-4.44502e-10	-1.24482	1.14054e-10	-4.44502e-10	-1.2893
102490109	chr14:102490109:G:A	1.56057e-20	-2.11044	-4.62281e-10	6.14151e-11	-1.90832	-4.62281e-10
102490152	chr14:102490152:G:C	2.98267e-20	-0.0692705	-1.3934	4.93127e-10	1.60514	-1.43035
102490311	chr14:102490311:A:C	1.2e-19	-4.44502e-10	-0.0705851	4.58881e-10	-4.44502e-10	0.102813
102491466	chr14:102491466:A:G	3.17577e-20	-0.0303705	-1.36957	5.35035e-10	1.66814	-1.41178
102491839	chr14:102491839:C:T	3.06965e-19	1.27513	-0.406473	6.97192e-10	0.751861	-0.230778
102491948	chr14:102491948:G:A	8.71169e-20	-0.106764	-0.284059	2.06041e-10	-0.602071	-0.0958315
102492189	chr14:102492189:C:G	2.24158e-19	0.95684	-0.402561	5.16537e-10	0.448106	-0.226936
102492940	chr14:102492940:C:A	5.15704e-19	2.74469	-1.35724	1.25857e-07	7.11822	-1.40129
102493020	chr14:102493020:C:T	1.55777e-20	-2.11223	-4.62281e-10	6.13691e-11	-1.90907	-4.62281e-10
102493045	chr14:102493045:G:A	3.73387e-20	-4.44502e-10	-1.23805	1.11378e-10	-4.44502e-10	-1.31305
102493346	chr14:102493346:G:A	2.91936e-20	-4.44502e-10	-1.48413	9.40987e-11	-4.44502e-10	-1.48163
102493625	chr14:102493625:T:C	4.131e-20	0.231249	-1.36822	3.73811e-09	3.60818	-1.40782
102493965	chr14:102493965:G:A	3.14111e-20	-4.44502e-10	-1.41091	1.08653e-10	-4.44502e-10	-1.33782
102494285	chr14:102494285:G:A	6.94723e-20	-4.44502e-10	-0.617147	1.88012e-10	-4.44502e-10	-0.789472
102494602	chr14:102494602:C:T	4.29554e-20	-4.44502e-10	-1.09791	1.45684e-10	-4.44502e-10	-1.04454
102494725	chr14:102494725:G:A	1.02894e-19	-0.167785	-0.0565889	3.17936e-10	-0.435679	0.171553
102494837	chr14:102494837:A:C	3.08416e-20	-4.44502e-10	-1.42921	1.05826e-10	-4.44502e-10	-1.36418
102495004	chr14:102495004:C:G	3.16695e-20	-0.014873	-1.38785	5.38795e-10	1.6894	-1.42604
102495195	chr14:102495195:C:CAG	3.00469e-20	-0.088512	-1.3668	4.95811e-10	1.58959	-1.40937
102495219	chr14:102495219:A:T	3.24781e-20	-2.1278	0.750291	1.13185e-10	-1.93643	0.639483
102495274	chr14:102495274:G:C	3.26061e-20	-0.188232	-1.18534	8.61065e-11	-0.455942	-1.11445
102495566	chr14:102495566:C:T	3.31037e-20	-4.44502e-10	-1.35843	1.14019e-10	-4.44502e-10	-1.28961
102495605	chr14:102495605:C:T	1.7281e-19	0.854971	-0.560852	3.97468e-10	0.356364	-0.397226
102495893	chr14:102495893:C:T	4.50392e-20	-4.44502e-10	-1.05054	1.28479e-10	-4.44502e-10	-1.17021
102495951	chr14:102495951:C:T	5.07466e-20	-4.44502e-10	-0.931231	2.33337e-10	-4.44502e-10	-0.573494
102496076	chr14:102496076:G:A	3.13301e-20	-4.44502e-10	-1.41349	1.08247e-10	-4.44502e-10	-1.34156
102496360	chr14:102496360:C:T	4.79147e-21	-2.11603	-1.17521	1.85601e-11	-1.92502	-1.17994
102496515	chr14:102496515:C:G	2.02399e-20	-0.764487	-1.08593	1.67786e-10	0.224647	-1.12793
102496529	chr14:102496529:G:A	4.49579e-20	-4.44502e-10	-1.05235	1.54524e-10	-4.44502e-10	-0.985628
102496620	chr14:102496620:G:A	3.37115e-20	-4.44502e-10	-1.34024	1.16272e-10	-4.44502e-10	-1.27005
102496646	chr14:102496646:T:C	1.51906e-20	-2.13739	-4.62281e-10	5.89102e-11	-1.94996	-4.62281e-10
102496670	chr14:102496670:G:A	2.42405e-19	1.11574	-0.483204	5.58814e-10	0.61545	-0.31561
102496791	chr14:102496791:T:C	6.22739e-20	-0.402058	-0.324475	1.60444e-09	1.64694	-0.292384
102497355	chr14:102497355:CT:C	1.56011e-20	-2.11074	-4.62281e-10	6.13578e-11	-1.90926	-4.62281e-10
102497796	chr14:102497796:A:G	2.55425e-20	-1.61773	-4.62281e-10	5.77248e-11	-1.97029	-4.62281e-10
102498071	chr14:102498071:G:A	1.37083e-20	-2.24007	-4.62281e-10	4.4228e-11	-2.23662	-4.62281e-10
102498293	chr14:102498293:G:A	3.31238e-20	-4.44502e-10	-1.35782	1.1403e-10	-4.44502e-10	-1.28952
102498339	chr14:102498339:G:A	4.85166e-20	-4.44502e-10	-0.97617	1.64556e-10	-4.44502e-10	-0.922726
102498641	chr14:102498641:C:T	4.26212e-20	-4.44502e-10	-1.10572	1.22543e-10	-4.44502e-10	-1.21751
102499097	chr14:102499097:C:T	3.26769e-20	-4.44502e-10	-1.37141	1.15171e-10	-4.44502e-10	-1.27956
102499098	chr14:102499098:A:G	4.74649e-19	2.57621	-1.27171	1.09871e-07	6.87311	-1.29203
102499100	chr14:102499100:A:T	5.4035e-19	2.69331	-1.25917	1.30502e-07	7.02952	-1.27635
102499560	chr14:102499560:G:A	3.41389e-18	4.70774	-1.43021	8.90023e-07	9.0668	-1.39377
102499659	chr14:102499659:A:G	5.66795e-19	2.69387	-1.21195	1.37183e-07	7.03964	-1.23654
102499898	chr14:102499898:C:A	3.13301e-20	-4.44502e-10	-1.41349	1.08247e-10	-4.44502e-10	-1.34156
102500515	chr14:102500515:G:A	3.76223e-20	-4.44502e-10	-1.23048	1.11592e-10	-4.44502e-10	-1.31113
102500925	chr14:102500925:C:G	3.2186e-20	-4.44502e-10	-1.38654	1.12727e-10	-4.44502e-10	-1.30101
102501187	chr14:102501187:G:A	3.54908e-20	-4.44502e-10	-1.2888	1.0993e-10	-4.44502e-10	-1.32614
102501297	chr14:102501297:T:A	3.6295e-20	-4.44502e-10	-1.2664	1.08208e-10	-4.44502e-10	-1.34192
102501810	chr14:102501810:C:T	5.30426e-20	-4.44502e-10	-0.886979	1.56999e-10	-4.44502e-10	-0.96974
102501857	chr14:102501857:C:T	3.85495e-20	-4.44502e-10	-1.20613	1.14103e-10	-4.44502e-10	-1.28887
102501869	chr14:102501869:A:G	5.27843e-20	-4.44502e-10	-0.891861	1.56261e-10	-4.44502e-10	-0.974451
102502245	chr14:102502245:A:G	7.8343e-20	0.309282	-0.80626	6.99179e-10	1.42282	-0.898888
102502316	chr14:102502316:C:T	7.25787e-19	1.701	0.0281847	1.54843e-09	1.12567	0.193349
102502566	chr14:102502566:T:C	4.0068e-20	-4.44502e-10	-1.1675	1.30968e-10	-4.44502e-10	-1.15103
102502620	chr14:102502620:A:G	1.83268e-20	-0.52298	-1.42673	4.65485e-11	-0.789844	-1.39564
102502876	chr14:102502876:TC:T	2.9194e-20	-4.44502e-10	-1.48411	9.47167e-11	-4.44502e-10	-1.47509
102503264	chr14:102503264:T:C	2.93063e-20	-4.44502e-10	-1.48027	9.66294e-11	-4.44502e-10	-1.45509
102503400	chr14:102503400:C:T	3.52943e-20	-4.44502e-10	-1.29435	1.06027e-10	-4.44502e-10	-1.36229
102503407	chr14:102503407:C:T	3.31441e-20	-4.44502e-10	-1.35721	1.12284e-10	-4.44502e-10	-1.30494
102503606	chr14:102503606:G:T	5.86848e-20	-4.44502e-10	-0.785894	2.02151e-10	-4.44502e-10	-0.716964
102503695	chr14:102503695:C:G	6.62269e-20	-4.44502e-10	-0.664988	1.91375e-10	-4.44502e-10	-0.771744
102503933	chr14:102503933:A:G	1.63366e-20	-2.06467	-4.62281e-10	6.11488e-11	-1.91267	-4.62281e-10
102504679	chr14:102504679:T:C	1.85957e-20	-0.46054	-1.4746	2.166e-10	0.834189	-1.48211
102504713	chr14:102504713:T:G	1.89774e-20	-0.438377	-1.47645	2.23041e-10	0.864363	-1.48298
102504826	chr14:102504826:C:T	3.04456e-20	-4.44502e-10	-1.44213	9.50208e-11	-4.44502e-10	-1.47188
102505833	chr14:102505833:T:C	3.5152e-20	0.130645	-1.42904	7.06312e-10	1.99698	-1.4629
102505969	chr14:102505969:C:G	3.12089e-20	-4.44502e-10	-1.41737	9.64488e-11	-4.44502e-10	-1.45696
102506029	chr14:102506029:TC:T	7.50276e-20	-4.44502e-10	-0.540219	2.82175e-10	-4.44502e-10	-0.38345
102506033	chr14:102506033:C:T	7.4816e-20	-4.44502e-10	-0.543043	2.81326e-10	-4.44502e-10	-0.386461
102507563	chr14:102507563:G:A	1.50875e-19	0.158374	-4.62281e-10	3.70231e-10	-0.111851	-4.62281e-10
102508133	chr14:102508133:T:C	2.96579e-20	-4.44502e-10	-1.46835	9.88401e-11	-4.44502e-10	-1.43247
102508386	chr14:102508386:C:G	3.20721e-20	-4.44502e-10	-1.39009	9.82056e-11	-4.44502e-10	-1.43891
102508547	chr14:102508547:T:C	2.77816e-20	-0.121614	-1.41209	7.1251e-11	-0.379137	-1.38063
102508662	chr14:102508662:T:C	3.95924e-20	0.0352606	-1.2147	7.43519e-10	1.87642	-1.29101
102508928	chr14:102508928:A:G	1.11581e-19	1.18027	-1.3236	2.31661e-08	5.39107	-1.3666
102508929	chr14:102508929:G:A	1.06776e-19	1.1349	-1.32224	2.17502e-08	5.32693	-1.36553
102509073	chr14:102509073:A:G	9.46934e-20	-4.44502e-10	-0.30743	3.45336e-10	-4.44502e-10	-0.18146
102509123	chr14:102509123:C:T	5.72779e-20	-4.44502e-10	-0.81016	1.66531e-10	-4.44502e-10	-0.910796
102509206	chr14:102509206:T:C	3.29518e-20	-4.44502e-10	-1.36303	1.12537e-10	-4.44502e-10	-1.3027
102509235	chr14:102509235:C:T	1.04752e-18	3.53086	-1.43475	3.88024e-07	8.26907	-1.42622
102509318	chr14:102509318:C:T	6.30493e-19	2.91381	-1.32538	1.919e-07	7.5131	-1.37434
102509540	chr14:102509540:CG:C	3.23609e-20	0.0432049	-1.42433	6.18779e-10	1.86214	-1.46037
102509944	chr14:102509944:G:A	3.02909e-20	-4.44502e-10	-1.44723	9.47539e-11	-4.44502e-10	-1.47469
102510394	chr14:102510394:T:A	2.29331e-20	-0.609392	-1.1161	1.9244e-10	0.423786	-1.18998
102511204	chr14:102511204:G:A	8.35496e-20	-4.44502e-10	-0.432634	3.16396e-10	-4.44502e-10	-0.268982
102511291	chr14:102511291:G:A	3.89206e-20	-4.44502e-10	-1.19655	1.09653e-10	-4.44502e-10	-1.32866
102511539	chr14:102511539:T:C	4.70698e-18	5.0346	-1.43587	2.59413e-06	10.1342	-1.39144
102511598	chr14:102511598:C:A	2.76824e-19	0.731195	0.0341116	3.98191e-09	2.43277	-0.169229
102511669	chr14:102511669:C:T	2.73876e-20	-0.198602	-1.34938	7.07784e-11	-0.459898	-1.30652
102511788	chr14:102511788:C:T	3.61966e-20	-4.44502e-10	-1.26911	1.18124e-10	-4.44502e-10	-1.25425
102511935	chr14:102511935:T:A	2.72666e-20	-0.198835	-1.35358	7.04135e-11	-0.460078	-1.31151
102512814	chr14:102512814:C:T	1.67272e-19	0.950527	-0.68898	3.69061e-10	0.450781	-0.565796
102513108	chr14:102513108:C:T	7.93108e-20	-0.4847	-4.62281e-10	1.43651e-10	-1.05859	-4.62281e-10
102513126	chr14:102513126:C:T	2.42261e-19	1.84962	-1.21768	6.96182e-08	6.34651	-1.22171
102513198	chr14:102513198:C:T	6.71232e-20	-4.44502e-10	-0.651545	1.86922e-10	-4.44502e-10	-0.795287
102513259	chr14:102513259:C:A	3.27492e-20	0.103705	-1.4729	8.37745e-11	-0.120756	-1.47709
102513286	chr14:102513286:G:C	1.201e-19	-4.44502e-10	-0.0697534	3.50502e-10	-4.44502e-10	-0.166612
102513307	chr14:102513307:C:T	5.50653e-19	2.87242	-1.41939	1.76634e-07	7.50693	-1.45107
102513575	chr14:102513575:T:C	2.02451e-19	1.11158	-0.659157	3.82285e-10	0.483374	-0.563186
102513687	chr14:102513687:C:T	5.94755e-20	0.325321	-1.09783	1.61005e-10	0.0448222	-0.989362
102513697	chr14:102513697:G:A	3.20441e-20	-4.44502e-10	-1.39096	1.0402e-10	-4.44502e-10	-1.38139
102513727	chr14:102513727:G:A	2.92993e-20	-0.185296	-1.29522	2.82025e-10	0.961707	-1.34569
102514330	chr14:102514330:G:A	2.90604e-20	-1.4887	-4.62281e-10	6.39082e-11	-1.86853	-4.62281e-10
102514572	chr14:102514572:C:T	2.94784e-20	-4.44502e-10	-1.47442	9.38632e-11	-4.44502e-10	-1.48414
102514815	chr14:102514815:G:T	2.35639e-20	-0.555704	-1.14265	2.13864e-10	0.547051	-1.20769
102515009	chr14:102515009:T:C	1.15934e-19	0.746407	-0.851456	2.23813e-10	0.130891	-0.746055
102515054	chr14:102515054:A:G	1.18288e-19	0.963768	-1.04872	2.04687e-10	0.345995	-1.05049
102515185	chr14:102515185:A:C	1.20497e-19	-4.44502e-10	-0.0664484	3.61033e-10	-4.44502e-10	-0.137006
102515653	chr14:102515653:A:G	5.93047e-20	-4.44502e-10	-0.775386	1.72926e-10	-4.44502e-10	-0.873114
102515783	chr14:102515783:A:G	1.4476e-20	-2.18558	-4.62281e-10	5.44774e-11	-2.02819	-4.62281e-10
102515951	chr14:102515951:CATG:C	8.99012e-20	0.5202	-0.879564	1.77847e-10	-0.0698899	-0.775162
102516240	chr14:102516240:C:T	6.97912e-20	-0.612567	-4.62281e-10	3.2033e-10	-0.256626	-4.62281e-10
102516251	chr14:102516251:C:T	1.42684e-20	-2.20003	-4.62281e-10	5.29705e-11	-2.05624	-4.62281e-10
102516398	chr14:102516398:C:A	4.4005e-20	-4.44502e-10	-1.07377	1.4768e-10	-4.44502e-10	-1.03093
102517123	chr14:102517123:G:A	9.04002e-21	-2.14513	-0.511287	3.69771e-11	-1.94832	-0.467353
102517273	chr14:102517273:G:A	4.43384e-21	-2.17925	-1.18956	1.85639e-11	-2.02695	-1.07781
102517520	chr14:102517520:G:A	6.60246e-20	0.814905	-1.48295	9.47283e-09	4.61374	-1.48353
102517583	chr14:102517583:G:C	4.24006e-21	-2.14262	-1.27087	1.79527e-11	-1.96391	-1.17433
102517703	chr14:102517703:C:CT	5.78601e-20	-4.44502e-10	-0.800046	2.10005e-10	-4.44502e-10	-0.678846
102517937	chr14:102517937:G:C	3.45477e-18	4.74069	-1.45125	1.5749e-06	9.65977	-1.41605
102518326	chr14:102518326:C:T	3.629e-21	-2.16684	-1.40228	1.46193e-11	-2.00343	-1.3402
102518410	chr14:102518410:T:C	1.58582e-20	-2.09439	-4.62281e-10	5.83267e-11	-1.95992	-4.62281e-10
102518497	chr14:102518497:G:A	5.73662e-20	-4.44502e-10	-0.80862	1.76231e-10	-4.44502e-10	-0.854182
102519016	chr14:102519016:G:A	6.50096e-21	-2.16736	-0.818761	2.86613e-11	-2.00218	-0.668254
102519196	chr14:102519196:G:A	2.01225e-19	-4.44502e-10	0.44635	5.87329e-10	-4.44502e-10	0.349609
102519320	chr14:102519320:T:G	2.92104e-20	-4.44502e-10	-1.48355	9.54434e-11	-4.44502e-10	-1.46744
102519735	chr14:102519735:A:G	1.0854e-19	0.530801	-0.70176	2.23764e-10	-0.0350885	-0.580295
102519758	chr14:102519758:C:A	2.92573e-20	-4.44502e-10	-1.48195	9.59984e-11	-4.44502e-10	-1.46164
102519776	chr14:102519776:T:G	3.23237e-20	-4.44502e-10	-1.38227	1.05187e-10	-4.44502e-10	-1.37023
102520352	chr14:102520352:G:A	1.87668e-18	4.03955	-1.36037	7.68521e-07	8.87488	-1.34863
102520393	chr14:102520393:C:T	5.52265e-20	-4.44502e-10	-0.846632	1.68022e-10	-4.44502e-10	-0.901883
102520616	chr14:102520616:C:T	5.16694e-21	-2.19198	-1.02381	1.97038e-11	-2.03853	-1.00664
102520838	chr14:102520838:C:CTGGA	1.22704e-19	-4.44502e-10	-0.0483016	3.57364e-10	-4.44502e-10	-0.147221
102520918	chr14:102520918:A:C	5.66978e-21	-2.18513	-0.937799	2.18435e-11	-2.02507	-0.916999
102520922	chr14:102520922:G:A	6.87551e-20	-4.44502e-10	-0.627524	2.0967e-10	-4.44502e-10	-0.680443
102520941	chr14:102520941:G:A	2.91926e-20	-4.44502e-10	-1.48416	9.46989e-11	-4.44502e-10	-1.47527
102520949	chr14:102520949:A:G	3.94915e-21	-2.15754	-1.32703	1.63977e-11	-1.98344	-1.24539
102521044	chr14:102521044:G:A	2.95127e-20	-4.44502e-10	-1.47326	9.38522e-11	-4.44502e-10	-1.48426
102521202	chr14:102521202:G:A	7.15503e-20	-0.221286	-0.366388	5.80195e-10	0.884255	-0.546868
102521547	chr14:102521547:T:C	5.7564e-20	0.085458	-0.890636	9.89139e-10	1.87271	-1.00186
102521774	chr14:102521774:T:C	3.07102e-19	0.985733	-0.116628	4.64175e-09	2.72372	-0.306848
102522006	chr14:102522006:C:T	3.29662e-20	-4.44502e-10	-1.36259	1.00571e-10	-4.44502e-10	-1.41512
102522558	chr14:102522558:A:C	4.52108e-21	-2.23614	-1.11318	1.59932e-11	-2.16084	-1.09297
102522872	chr14:102522872:C:T	2.93183e-20	-4.44502e-10	-1.47986	9.3992e-11	-4.44502e-10	-1.48277
102522949	chr14:102522949:G:A	2.10324e-20	-1.81201	-4.62281e-10	8.50519e-11	-1.58272	-4.62281e-10
102523624	chr14:102523624:C:T	5.28587e-20	-4.44502e-10	-0.890452	1.55868e-10	-4.44502e-10	-0.976965
102523626	chr14:102523626:G:C	3.69408e-20	-4.44502e-10	-1.24876	1.1937e-10	-4.44502e-10	-1.24375
102524083	chr14:102524083:C:T	3.48697e-20	-4.44502e-10	-1.30646	1.04775e-10	-4.44502e-10	-1.37417
102524344	chr14:102524344:G:A	1.45413e-19	1.28262	-1.16112	2.64285e-10	0.625206	-1.07415
102524515	chr14:102524515:C:T	3.12556e-21	-2.24118	-1.47728	1.06584e-11	-2.17539	-1.48424
102524657	chr14:102524657:G:A	1.41966e-20	-2.20507	-4.62281e-10	5.24236e-11	-2.06662	-4.62281e-10
102524905	chr14:102524905:G:C	3.48375e-21	-2.21908	-1.39088	1.31862e-11	-2.10554	-1.34127
102525087	chr14:102525087:G:A	2.91992e-20	-4.44502e-10	-1.48393	9.43307e-11	-4.44502e-10	-1.47917
102525281	chr14:102525281:A:C	3.95101e-21	-2.14706	-1.33704	1.51926e-11	-1.9607	-1.34446
102525295	chr14:102525295:G:A	2.19267e-20	-1.77037	-4.62281e-10	8.89005e-11	-1.53846	-4.62281e-10
102525462	chr14:102525462:C:T	3.06941e-20	-4.44502e-10	-1.434	9.65096e-11	-4.44502e-10	-1.45633
102525786	chr14:102525786:TTTTC:T	1.05953e-18	2.10751	-4.62281e-10	1.62252e-08	3.66835	-4.62281e-10
102526105	chr14:102526105:T:G	1.5424e-20	-2.12215	-4.62281e-10	6.03649e-11	-1.92557	-4.62281e-10
102526181	chr14:102526181:G:A	2.95238e-19	0.829707	-4.62281e-10	3.65352e-09	2.17747	-4.62281e-10
102526201	chr14:102526201:G:A	2.97004e-20	-4.44502e-10	-1.46691	9.39677e-11	-4.44502e-10	-1.48303
102526408	chr14:102526408:A:G	9.92798e-20	0.136335	-0.396467	3.5982e-10	0.159703	-0.300075
102526532	chr14:102526532:T:C	3.00538e-20	-4.44502e-10	-1.45509	1.02411e-10	-4.44502e-10	-1.39698
102526641	chr14:102526641:C:T	1.5099e-20	-2.14345	-4.62281e-10	5.85202e-11	-1.95661	-4.62281e-10
102526838	chr14:102526838:G:A	5.03627e-19	0.954763	0.408997	1.08608e-09	0.33858	0.625774
102526860	chr14:102526860:G:A	9.97114e-20	-4.44502e-10	-0.255795	3.53907e-10	-4.44502e-10	-0.156942
102526896	chr14:102526896:G:A	7.6948e-20	0.943056	-1.458	8.8863e-10	2.21483	-1.45112
102527238	chr14:102527238:G:C	2.9857e-20	-4.44502e-10	-1.46166	9.41239e-11	-4.44502e-10	-1.48136
102527245	chr14:102527245:T:C	1.30428e-18	3.46769	-1.15236	6.57832e-07	8.5836	-1.21287
102527271	chr14:102527271:G:A	3.84085e-20	-4.44502e-10	-1.20979	1.09305e-10	-4.44502e-10	-1.33184
102528085	chr14:102528085:G:A	1.38205e-20	-2.23192	-4.62281e-10	5.50933e-11	-2.01695	-4.62281e-10
102528125	chr14:102528125:C:T	6.64948e-20	-4.44502e-10	-0.660951	1.96958e-10	-4.44502e-10	-0.742988
102528212	chr14:102528212:C:A	3.80818e-19	0.594766	0.489482	1.35893e-09	0.592111	0.596367
102528317	chr14:102528317:T:A	1.55748e-19	0.518657	-0.328491	4.77537e-10	0.496543	-0.353879
102528564	chr14:102528564:G:C	2.94986e-20	-4.44502e-10	-1.47373	9.47424e-11	-4.44502e-10	-1.47482
102528731	chr14:102528731:A:G	2.01734e-18	4.14812	-1.39666	1.34035e-06	9.45724	-1.37478
102528747	chr14:102528747:G:C	2.99638e-20	-2.1358	0.677718	1.50866e-10	-1.59206	0.582471
102528775	chr14:102528775:C:T	6.17416e-20	-4.44502e-10	-0.735117	2.00108e-10	-4.44502e-10	-0.727118
102529199	chr14:102529199:C:T	1.57903e-20	-1.74686	-0.351815	1.02421e-10	-0.858471	-0.53841
102529239	chr14:102529239:T:C	5.85266e-20	-4.44502e-10	-0.788593	1.79825e-10	-4.44502e-10	-0.833993
102529425	chr14:102529425:C:T	1.58569e-20	-0.613543	-1.48092	4.75947e-11	-0.688839	-1.47442
102529446	chr14:102529446:G:T	1.6144e-20	-2.07653	-4.62281e-10	6.51824e-11	-1.84879	-4.62281e-10
102529545	chr14:102529545:C:T	3.03403e-20	-4.44502e-10	-1.4456	9.48113e-11	-4.44502e-10	-1.47409
102529645	chr14:102529645:C:T	6.75396e-20	0.115354	-0.760715	1.73861e-10	-0.106767	-0.760954
102529701	chr14:102529701:C:T	1.62981e-20	-2.06703	-4.62281e-10	6.61856e-11	-1.83351	-4.62281e-10
102529813	chr14:102529813:G:A	2.98792e-20	-4.44502e-10	-1.46091	9.74581e-11	-4.44502e-10	-1.44655
102529905	chr14:102529905:C:T	2.98401e-20	-4.44502e-10	-1.46222	9.7327e-11	-4.44502e-10	-1.4479
102529943	chr14:102529943:T:C	2.07472e-19	0.901462	-0.424541	3.40694e-09	2.68457	-0.576975
102530003	chr14:102530003:G:A	2.96371e-20	-4.44502e-10	-1.46905	9.51975e-11	-4.44502e-10	-1.47002
102530413	chr14:102530413:A:G	1.3805e-20	-2.23305	-4.62281e-10	5.49052e-11	-2.02037	-4.62281e-10
102530515	chr14:102530515:G:A	2.93255e-20	-4.44502e-10	-1.47962	9.48977e-11	-4.44502e-10	-1.47318
102530668	chr14:102530668:G:A	2.29517e-19	-4.44502e-10	0.577901	8.03879e-10	-4.44502e-10	0.663472
102530801	chr14:102530801:A:G	1.52911e-20	-2.1308	-4.62281e-10	4.39834e-11	-2.24216	-4.62281e-10
102530904	chr14:102530904:G:A	1.34531e-20	-2.2364	-0.0224573	5.17722e-11	-1.99774	-0.0813856
102530950	chr14:102530950:A:G	5.52224e-20	-2.2336	1.38689	1.68508e-10	-2.02934	1.13034
102531224	chr14:102531224:C:T	1.08279e-19	-4.44502e-10	-0.173363	3.92788e-10	-4.44502e-10	-0.0527067
102531433	chr14:102531433:C:A	3.47248e-20	-4.44502e-10	-1.31062	1.0485e-10	-4.44502e-10	-1.37345
102531602	chr14:102531602:G:A	4.43951e-20	-4.44502e-10	-1.06495	1.25146e-10	-4.44502e-10	-1.1965
102531663	chr14:102531663:A:C	1.64269e-18	2.54602	-4.62281e-10	2.86846e-09	1.93556	-4.62281e-10
102531693	chr14:102531693:C:T	7.50951e-21	-1.38893	-1.45297	9.57937e-11	0.0169059	-1.48069
102531900	chr14:102531900:C:T	9.85864e-20	0.792998	-1.06014	4.23656e-10	1.17207	-1.14912
102531913	chr14:102531913:G:A	7.90388e-20	-4.44502e-10	-0.488136	2.38015e-10	-4.44502e-10	-0.553643
102531959	chr14:102531959:G:A	2.08722e-20	-2.04145	0.221793	1.50059e-10	-1.11401	0.0990584
102532030	chr14:102532030:T:C	5.73122e-20	-4.44502e-10	-0.809561	1.68107e-10	-4.44502e-10	-0.901376
102532051	chr14:102532051:C:T	4.46037e-20	-0.778749	-0.28151	7.63185e-11	-1.10938	-0.581678
102532649	chr14:102532649:G:A	5.18133e-20	-4.44502e-10	-0.910428	1.50338e-10	-4.44502e-10	-1.01309
102532813	chr14:102532813:G:A	4.6067e-20	-4.44502e-10	-1.02798	1.34318e-10	-4.44502e-10	-1.12577
102533700	chr14:102533700:A:G	6.35781e-20	-2.2045	1.4987	2.05018e-10	-2.24094	1.53806
102533891	chr14:102533891:A:G	3.15782e-20	-4.44502e-10	-1.40561	1.02443e-10	-4.44502e-10	-1.39667
102534207	chr14:102534207:A:G	3.62487e-20	-2.01898	0.751304	7.16749e-11	-2.22983	0.475998
102534352	chr14:102534352:A:C	3.33734e-20	-4.44502e-10	-1.35031	1.12542e-10	-4.44502e-10	-1.30265
102534477	chr14:102534477:C:T	2.98439e-20	-4.44502e-10	-1.46209	9.38554e-11	-4.44502e-10	-1.48422
102534479	chr14:102534479:C:T	1.73377e-20	-2.00519	-4.62281e-10	6.6017e-11	-1.83606	-4.62281e-10
102534525	chr14:102534525:G:A	6.41875e-20	-4.44502e-10	-0.696266	1.79845e-10	-4.44502e-10	-0.83388
102534714	chr14:102534714:C:T	1.61922e-20	-2.07355	-4.62281e-10	5.51465e-11	-2.01598	-4.62281e-10
102535097	chr14:102535097:C:T	2.64247e-20	-1.58378	-4.62281e-10	7.23692e-11	-1.7442	-4.62281e-10
102535469	chr14:102535469:C:T	3.00139e-20	-4.44502e-10	-1.45641	9.89038e-11	-4.44502e-10	-1.43183
102535489	chr14:102535489:C:T	2.4397e-20	-1.21359	-0.450021	5.91643e-11	-1.33525	-0.610408
102535531	chr14:102535531:G:C	2.48138e-20	-0.396977	-1.2497	5.09708e-11	-0.812593	-1.28213
102535658	chr14:102535658:T:C	2.99132e-20	-4.44502e-10	-1.45977	9.81192e-11	-4.44502e-10	-1.43979
102535727	chr14:102535727:A:G	3.26256e-20	-4.44502e-10	-1.37298	1.02505e-10	-4.44502e-10	-1.39606
102535961	chr14:102535961:G:A	4.40677e-21	-2.21622	-1.15872	1.3189e-11	-2.22985	-1.21674
102535990	chr14:102535990:T:A	5.17767e-20	-4.44502e-10	-0.911134	2.14168e-10	-4.44502e-10	-0.659216
102536216	chr14:102536216:C:T	2.2412e-20	-2.19315	0.444674	1.73192e-10	-1.1815	0.30992
102536223	chr14:102536223:T:C	2.20351e-19	-4.44502e-10	0.537148	6.96956e-10	-4.44502e-10	0.520745
102536418	chr14:102536418:C:T	7.40977e-20	-4.44502e-10	-0.55269	1.84158e-10	-4.44502e-10	-0.810182
102536755	chr14:102536755:GGATTACAGGCCTGC:G	4.78113e-20	-1.06732	0.0765089	1.29875e-10	-1.41397	0.254567
102536914	chr14:102536914:C:A	3.61335e-20	-4.44502e-10	-1.27085	1.21749e-10	-4.44502e-10	-1.22401
102537037	chr14:102537037:G:A	5.22048e-20	-1.37767	0.474773	5.45027e-10	-0.214673	0.489532
102537076	chr14:102537076:A:G	4.39079e-21	-2.16592	-1.21265	1.43299e-11	-2.24333	-1.1203
102537100	chr14:102537100:A:G	1.36714e-20	-2.24277	-4.62281e-10	4.46793e-11	-2.22647	-4.62281e-10
102537103	chr14:102537103:T:C	1.42885e-20	-2.19862	-4.62281e-10	5.02498e-11	-2.10897	-4.62281e-10
102537114	chr14:102537114:C:T	3.06062e-20	-4.44502e-10	-1.43687	9.41633e-11	-4.44502e-10	-1.48095
102537307	chr14:102537307:C:G	6.76249e-20	-4.44502e-10	-0.644099	2.9539e-10	-4.44502e-10	-0.337681
102537895	chr14:102537895:T:C	5.18323e-21	-2.04521	-1.16744	2.39702e-11	-1.64776	-1.2014
102538014	chr14:102538014:G:T	2.91948e-20	-4.44502e-10	-1.48408	9.39607e-11	-4.44502e-10	-1.4831
102538326	chr14:102538326:C:T	5.10034e-20	-4.44502e-10	-0.926182	1.47272e-10	-4.44502e-10	-1.0337
102538369	chr14:102538369:G:A	8.82322e-20	-0.73178	0.353677	3.17952e-10	-0.354376	0.0903003
102538572	chr14:102538572:G:A	2.92744e-20	-4.44502e-10	-1.48136	9.38534e-11	-4.44502e-10	-1.48424
102538913	chr14:102538913:G:A	6.07831e-20	-4.44502e-10	-0.750763	1.80541e-10	-4.44502e-10	-0.830017
102539330	chr14:102539330:C:T	3.40016e-20	-4.44502e-10	-1.33167	1.16943e-10	-4.44502e-10	-1.26429
102539392	chr14:102539392:G:A	1.55158e-20	-2.11622	-4.62281e-10	8.38947e-11	-1.59641	-4.62281e-10
102539554	chr14:102539554:C:T	2.29577e-20	-2.04559	0.321166	9.50088e-11	-1.73171	0.259705
102539710	chr14:102539710:G:C	3.20158e-20	-2.03574	0.643898	1.32516e-10	-1.7109	0.571628
102539905	chr14:102539905:C:T	1.4746e-20	-2.10023	-0.0668748	7.04074e-11	-1.8374	0.0657235
102540206	chr14:102540206:T:C	3.83917e-21	-2.03419	-1.47863	2.16006e-11	-1.46919	-1.48407
102540282	chr14:102540282:C:T	3.97654e-21	-1.99725	-1.48041	2.30855e-11	-1.40275	-1.48402
102540539	chr14:102540539:G:A	2.3811e-20	-2.09343	0.405507	5.55132e-11	-2.20567	0.196314
102540712	chr14:102540712:C:T	3.18391e-19	-1.25092	2.15612	8.17255e-10	-1.40005	2.08003
102540758	chr14:102540758:C:T	5.19938e-20	-0.906949	-4.62281e-10	1.3903e-10	-1.09129	-4.62281e-10
102540818	chr14:102540818:C:T	1.0115e-20	-1.92728	-0.616777	4.66501e-11	-1.90689	-0.276411
102540981	chr14:102540981:G:A	8.57018e-21	-1.56466	-1.14512	2.47675e-11	-1.56246	-1.25398
102541070	chr14:102541070:C:T	6.49555e-20	-4.44502e-10	-0.684373	1.93423e-10	-4.44502e-10	-0.761096
102541105	chr14:102541105:T:C	4.78206e-20	-2.022	1.03138	1.00535e-10	-2.19722	0.781754
102541317	chr14:102541317:A:G	3.95801e-21	-2.02008	-1.46225	2.30168e-11	-1.40755	-1.4822
102541447	chr14:102541447:T:TG	1.40281e-19	-2.1279	2.21348	4.87979e-10	-1.86711	2.03141
102541598	chr14:102541598:C:T	6.8931e-20	-0.180123	-0.444846	3.5447e-10	0.372972	-0.528325
102541697	chr14:102541697:G:A	5.58037e-21	-2.16834	-0.970478	2.40519e-11	-1.91669	-0.929067
102541713	chr14:102541713:T:C	4.49801e-21	-2.07185	-1.28259	2.31338e-11	-1.55432	-1.33037
102541858	chr14:102541858:G:A	6.49555e-20	-4.44502e-10	-0.684373	1.93423e-10	-4.44502e-10	-0.761096
102541978	chr14:102541978:G:A	9.09045e-20	-2.03106	1.68279	2.01979e-10	-2.07129	1.35347
102542159	chr14:102542159:G:A	6.74124e-20	-4.44502e-10	-0.647246	1.99914e-10	-4.44502e-10	-0.72809
102542250	chr14:102542250:CTG:C	4.88475e-20	-1.98615	1.01678	1.07483e-10	-2.12864	0.779998
102542353	chr14:102542353:G:T	4.33141e-21	-2.2433	-1.14888	1.24902e-11	-2.2245	-1.27653
102542496	chr14:102542496:A:T	5.01567e-20	-1.95467	1.01175	1.0837e-10	-2.10935	0.768923
102542501	chr14:102542501:G:A	4.32374e-21	-2.02366	-1.37029	2.39276e-11	-1.44512	-1.40582
102542734	chr14:102542734:T:C	6.45388e-20	-4.44502e-10	-0.690808	1.91795e-10	-4.44502e-10	-0.769551
102543297	chr14:102543297:T:C	6.49903e-20	-4.44502e-10	-0.683837	1.93108e-10	-4.44502e-10	-0.762729
102543373	chr14:102543373:C:T	1.43704e-20	-1.47592	-0.716978	3.54164e-11	-1.60786	-0.850944
102543746	chr14:102543746:T:C	2.06422e-20	-1.83074	-4.62281e-10	5.0129e-11	-2.11138	-4.62281e-10
102543828	chr14:102543828:C:T	9.20906e-20	-4.44502e-10	-0.335302	2.69084e-10	-4.44502e-10	-0.430952
102544135	chr14:102544135:C:A	4.28956e-20	-4.44502e-10	-1.09931	1.22294e-10	-4.44502e-10	-1.21955
102544136	chr14:102544136:A:G	4.55338e-20	-4.44502e-10	-1.03962	1.2842e-10	-4.44502e-10	-1.17067
102544563	chr14:102544563:C:T	6.90358e-20	-4.44502e-10	-0.623449	2.04323e-10	-4.44502e-10	-0.706277
102544743	chr14:102544743:G:A	3.69388e-21	-2.08144	-1.46996	1.01681e-11	-2.24311	-1.46361
102544846	chr14:102544846:A:T	6.3102e-20	-4.44502e-10	-0.713322	1.88944e-10	-4.44502e-10	-0.784524
102544884	chr14:102544884:A:C	1.53981e-20	-1.1607	-0.963129	2.08105e-10	0.437929	-1.12586
102544890	chr14:102544890:G:A	4.51247e-20	-4.44502e-10	-1.04864	1.30751e-10	-4.44502e-10	-1.15268
102544971	chr14:102544971:C:T	6.29525e-20	-4.44502e-10	-0.715694	1.88744e-10	-4.44502e-10	-0.785586
102545098	chr14:102545098:G:A	3.54936e-20	-4.44502e-10	-1.28872	1.51302e-10	-4.44502e-10	-1.0067
102545238	chr14:102545238:T:C	5.90842e-20	-4.44502e-10	-0.779112	1.76075e-10	-4.44502e-10	-0.855065
102545400	chr14:102545400:T:A	5.53154e-20	-4.44502e-10	-0.845023	1.68285e-10	-4.44502e-10	-0.90032
102545401	chr14:102545401:C:A	5.53948e-20	-4.44502e-10	-0.843589	1.68517e-10	-4.44502e-10	-0.898939
102545628	chr14:102545628:C:G	3.02211e-20	-4.44502e-10	-1.44954	9.55378e-11	-4.44502e-10	-1.46646
102546236	chr14:102546236:C:T	3.11446e-20	-4.44502e-10	-1.41943	1.05263e-10	-4.44502e-10	-1.36951
102546679	chr14:102546679:C:T	3.22679e-20	-4.44502e-10	-1.384	1.10106e-10	-4.44502e-10	-1.32454
102546722	chr14:102546722:G:A	1.62057e-19	-4.44502e-10	0.229876	4.07317e-10	-4.44502e-10	-0.0163853
102546841	chr14:102546841:G:C	2.29869e-18	0.508923	2.3731	4.53495e-07	5.13919	1.85958
102547001	chr14:102547001:G:A	6.59077e-20	-4.44502e-10	-0.669819	1.97682e-10	-4.44502e-10	-0.739316
102547070	chr14:102547070:G:A	3.07914e-20	-4.44502e-10	-1.43084	1.0206e-10	-4.44502e-10	-1.40042
102547427	chr14:102547427:G:C	1.79324e-20	-1.97147	-4.62281e-10	4.64299e-11	-2.18803	-4.62281e-10
102547448	chr14:102547448:C:T	6.98904e-20	-4.44502e-10	-0.611147	1.88568e-10	-4.44502e-10	-0.78652
102547712	chr14:102547712:T:A	7.71794e-19	-0.941181	2.73182	7.97943e-09	0.743075	2.21557
102547747	chr14:102547747:A:G	1.13145e-20	-1.69027	-0.741715	2.05329e-10	0.121691	-0.823053
102547759	chr14:102547759:G:T	3.71747e-20	-0.017696	-1.22475	2.15841e-10	0.580068	-1.2315
102547760	chr14:102547760:C:T	3.71403e-20	0.00144372	-1.24482	2.15971e-10	0.600484	-1.25132
102548104	chr14:102548104:C:T	5.73512e-20	-1.93414	1.12526	6.48962e-10	-0.143091	0.592488
102548375	chr14:102548375:T:C	2.9263e-20	-4.44502e-10	-1.48175	9.39047e-11	-4.44502e-10	-1.4837
102548402	chr14:102548402:C:A	3.14121e-20	-4.44502e-10	-1.41088	9.38998e-11	-4.44502e-10	-1.48375
102548431	chr14:102548431:A:C	2.93177e-20	-4.44502e-10	-1.47988	9.38921e-11	-4.44502e-10	-1.48383
102548866	chr14:102548866:G:T	2.92216e-20	-4.44502e-10	-1.48317	9.44134e-11	-4.44502e-10	-1.47829
102549144	chr14:102549144:A:C	2.94123e-20	-4.44502e-10	-1.47666	9.51668e-11	-4.44502e-10	-1.47035
102549227	chr14:102549227:G:A	3.24176e-20	-4.44502e-10	-1.37937	1.12375e-10	-4.44502e-10	-1.30413
102549246	chr14:102549246:T:C	2.92051e-20	-4.44502e-10	-1.48373	9.39946e-11	-4.44502e-10	-1.48274
102549662	chr14:102549662:G:A	5.61891e-19	2.95676	-1.48353	2.26664e-07	7.78411	-1.47887
102549733	chr14:102549733:T:C	1.04704e-20	-2.01909	-0.490439	3.59845e-07	6.74658	0.0208723
102549802	chr14:102549802:A:G	4.22501e-21	-2.14469	-1.27236	1.16827e-11	-2.22818	-1.33969
102549890	chr14:102549890:G:A	9.03615e-21	-2.10899	-0.547854	3.16927e-11	-2.23911	-0.33078
102550133	chr14:102550133:C:T	1.70416e-20	-2.02242	-4.62281e-10	4.92051e-11	-2.12998	-4.62281e-10
102550442	chr14:102550442:T:C	6.12434e-20	-4.44502e-10	-0.743219	1.61165e-10	-4.44502e-10	-0.943551
102550493	chr14:102550493:C:T	8.3353e-21	-2.09013	-0.647447	2.85932e-11	-2.21278	-0.460031
102551299	chr14:102551299:A:G	6.0467e-20	-4.44502e-10	-0.755977	1.59622e-10	-4.44502e-10	-0.953167
102551944	chr14:102551944:G:A	5.44648e-20	0.447665	-1.30819	1.57781e-11	-1.97993	-1.28742
102551958	chr14:102551958:C:T	1.12039e-18	3.56717	-1.40382	1.46752e-06	9.50455	-1.33144
102552217	chr14:102552217:A:C	5.87838e-20	0.519728	-1.30394	1.62039e-11	-1.95568	-1.28504
102552390	chr14:102552390:G:A	9.71223e-20	0.871206	-1.15331	2.28877e-11	-1.92201	-0.973369
102552416	chr14:102552416:G:A	1.33553e-20	-0.897266	-1.36889	1.09552e-11	-2.23828	-1.39388
102552469	chr14:102552469:A:G	8.02214e-21	-1.41959	-1.35628	5.70594e-11	-0.667743	-1.31414
102552677	chr14:102552677:C:T	1.27667e-20	-0.914319	-1.39691	1.12614e-10	0.000113102	-1.30213
102552749	chr14:102552749:C:A	5.74184e-20	-0.381012	-0.426698	0.0020141	15.3907	0.00678538
102553178	chr14:102553178:T:C	1.94232e-20	-1.8916	-4.62281e-10	5.50279e-11	-2.01814	-4.62281e-10
102553280	chr14:102553280:T:A	2.09839e-20	-1.81432	-4.62281e-10	5.85589e-11	-1.95594	-4.62281e-10
102553850	chr14:102553850:G:A	2.50556e-20	-1.63698	-4.62281e-10	3.36838e-10	-0.206375	-4.62281e-10
102553887	chr14:102553887:A:G	3.00341e-20	-4.44502e-10	-1.45574	9.4925e-11	-4.44502e-10	-1.47289
102553935	chr14:102553935:A:G	1.19634e-20	-1.91007	-0.466156	2.67095e-11	-2.04008	-0.700876
102554105	chr14:102554105:T:G	3.28068e-20	-4.44502e-10	-1.36744	9.85915e-11	-4.44502e-10	-1.43499
102554994	chr14:102554994:G:A	3.02882e-20	-4.44502e-10	-1.44732	1.01065e-10	-4.44502e-10	-1.41022
102555280	chr14:102555280:C:T	1.36071e-20	-0.832683	-1.4148	1.17841e-11	-2.07995	-1.47927
102555345	chr14:102555345:C:T	3.02882e-20	-4.44502e-10	-1.44732	1.01065e-10	-4.44502e-10	-1.41022
102555480	chr14:102555480:A:G	3.26966e-20	-4.44502e-10	-1.3708	1.1531e-10	-4.44502e-10	-1.27835
102555556	chr14:102555556:C:T	2.97186e-20	-4.44502e-10	-1.4663	9.82025e-11	-4.44502e-10	-1.43895
102555639	chr14:102555639:G:C	3.02882e-20	-4.44502e-10	-1.44732	1.01065e-10	-4.44502e-10	-1.41022
102555723	chr14:102555723:G:T	5.47296e-21	-1.86783	-1.29043	7.55005e-05	12.5133	-0.399665
102555914	chr14:102555914:A:G	3.02984e-20	-4.44502e-10	-1.44698	1.01131e-10	-4.44502e-10	-1.40956
102555919	chr14:102555919:T:C	2.27839e-20	-1.73202	-4.62281e-10	6.20025e-11	-1.8988	-4.62281e-10
102555976	chr14:102555976:C:T	1.63781e-20	-0.577919	-1.48421	0.000809366	15.8393	-1.35349
102556332	chr14:102556332:G:A	3.02882e-20	-4.44502e-10	-1.44732	1.01065e-10	-4.44502e-10	-1.41022
102556612	chr14:102556612:T:G	3.20692e-20	-4.44502e-10	-1.39018	9.67632e-11	-4.44502e-10	-1.45371
102556624	chr14:102556624:C:G	1.47449e-20	-0.683698	-1.48348	0.000551438	15.4393	-1.3372
102556746	chr14:102556746:A:G	3.59577e-20	-4.44502e-10	-1.27573	1.04478e-10	-4.44502e-10	-1.37701
102556878	chr14:102556878:C:G	3.82517e-20	-4.44502e-10	-1.21389	1.35264e-10	-4.44502e-10	-1.11875
102556913	chr14:102556913:C:G	2.92194e-20	-4.44502e-10	-1.48324	9.59033e-11	-4.44502e-10	-1.46264
102557167	chr14:102557167:A:G	2.99194e-20	-4.44502e-10	-1.45957	9.92967e-11	-4.44502e-10	-1.42786
102557349	chr14:102557349:C:A	9.02801e-18	3.13445	1.11557	9.63125e-06	9.33653	0.718012
102557681	chr14:102557681:G:A	2.94481e-20	-4.44502e-10	-1.47544	9.38521e-11	-4.44502e-10	-1.48426
102557743	chr14:102557743:A:G	6.55332e-21	-1.72861	-1.2495	0.000230231	13.3872	-0.158585
102557799	chr14:102557799:G:A	2.02485e-18	4.06706	-1.31189	9.81465e-06	11.1613	-1.08792
102558050	chr14:102558050:C:A	5.00773e-21	-1.80407	-1.44302	7.97497e-05	12.9203	-0.751923
102558290	chr14:102558290:C:T	1.15423e-18	3.55724	-1.36413	4.35498e-06	10.4298	-1.16899
102558369	chr14:102558369:G:C	4.68968e-21	-1.86486	-1.44785	5.41046e-05	12.5528	-0.772372
102558703	chr14:102558703:C:T	4.67262e-21	-1.89661	-1.41974	5.30941e-05	12.4246	-0.662972
102560058	chr14:102560058:C:T	1.74032e-20	-2.00142	-4.62281e-10	1.29787e-09	1.14251	-4.62281e-10
102560086	chr14:102560086:C:T	1.29104e-20	-0.817564	-1.48248	0.000359992	15.0042	-1.32857
102560542	chr14:102560542:C:T	4.20117e-20	-4.44502e-10	-1.12013	1.57125e-10	-4.44502e-10	-0.968937
102561022	chr14:102561022:C:T	4.25076e-21	-1.9671	-1.44388	2.85436e-05	11.898	-0.757017
102561452	chr14:102561452:A:G	4.51888e-21	-2.02233	-1.32748	3.51271e-05	11.6931	-0.344597
102561507	chr14:102561507:G:C	3.45428e-20	-4.44502e-10	-1.31588	1.00999e-10	-4.44502e-10	-1.41086
102561544	chr14:102561544:C:T	3.20901e-20	-4.44502e-10	-1.38953	1.09031e-10	-4.44502e-10	-1.33435
102562644	chr14:102562644:G:A	3.33872e-20	-4.44502e-10	-1.3499	1.00246e-10	-4.44502e-10	-1.41835
102562842	chr14:102562842:ACATTTGTTACAACT:A	1.17455e-20	-0.933852	-1.46075	0.000345623	14.8488	-1.21391
102562953	chr14:102562953:A:G	2.99539e-20	-4.44502e-10	-1.45841	9.87161e-11	-4.44502e-10	-1.43373
102563040	chr14:102563040:C:G	2.91987e-20	-4.44502e-10	-1.48395	9.46386e-11	-4.44502e-10	-1.47591
102563062	chr14:102563062:C:G	3.55562e-20	-4.44502e-10	-1.28696	1.03356e-10	-4.44502e-10	-1.38779
102563594	chr14:102563594:G:A	3.66108e-20	-4.44502e-10	-1.25773	1.05474e-10	-4.44502e-10	-1.36751
102563949	chr14:102563949:T:C	6.92804e-20	-4.44502e-10	-0.619912	4.32021e-10	-4.44502e-10	0.0424979
102564662	chr14:102564662:T:A	3.71616e-20	-4.44502e-10	-1.2428	1.08047e-10	-4.44502e-10	-1.34341
102564896	chr14:102564896:C:T	2.92678e-20	-4.44502e-10	-1.48159	9.84081e-11	-4.44502e-10	-1.43685
102565270	chr14:102565270:A:G	3.86583e-21	-2.02291	-1.48299	1.48948e-05	11.5331	-1.04251
102565290	chr14:102565290:A:G	2.96326e-20	-4.44502e-10	-1.4692	9.78645e-11	-4.44502e-10	-1.44239
102565350	chr14:102565350:A:G	6.19774e-20	-4.44502e-10	-0.731305	2.34108e-10	-4.44502e-10	-0.570194
102565494	chr14:102565494:C:A	1.33035e-20	-0.931318	-1.33873	0.000712811	15.1214	-0.762659
102565508	chr14:102565508:C:T	4.19081e-21	-1.98517	-1.44001	2.72678e-05	11.8792	-0.783976
102565530	chr14:102565530:C:T	4.65e-20	-4.44502e-10	-1.01862	1.06061e-10	-4.44502e-10	-1.36197
102565538	chr14:102565538:T:G	7.06746e-20	-4.44502e-10	-0.599988	1.28321e-10	-4.44502e-10	-1.17144
102565602	chr14:102565602:A:G	1.78268e-20	-0.494575	-1.48279	3.77832e-11	-0.916846	-1.47727
102565735	chr14:102565735:C:G	3.52948e-20	-4.44502e-10	-1.29434	1.02868e-10	-4.44502e-10	-1.39253
102566150	chr14:102566150:T:C	3.71187e-20	-4.44502e-10	-1.24395	1.07954e-10	-4.44502e-10	-1.34427
102566353	chr14:102566353:A:G	1.07096e-20	-1.00268	-1.48426	2.48363e-11	-1.33246	-1.48122
102566393	chr14:102566393:G:A	2.96822e-20	-4.44502e-10	-1.46753	9.81328e-11	-4.44502e-10	-1.43966
102566891	chr14:102566891:G:A	4.16562e-20	-4.44502e-10	-1.12863	1.71512e-10	-4.44502e-10	-0.881326
102567371	chr14:102567371:G:C	3.26841e-20	-4.44502e-10	-1.37119	1.11275e-10	-4.44502e-10	-1.31397
102567592	chr14:102567592:C:T	4.43755e-20	-4.44502e-10	-1.06539	1.67459e-10	-4.44502e-10	-0.905237
102568062	chr14:102568062:T:C	3.55163e-20	-4.44502e-10	-1.28808	1.41714e-10	-4.44502e-10	-1.07217
102568170	chr14:102568170:G:A	3.82081e-21	-2.03463	-1.48298	1.34314e-05	11.5334	-1.14626
102568229	chr14:102568229:C:T	8.25959e-20	-4.44502e-10	-0.444114	1.4104e-10	-4.44502e-10	-1.07693
102568447	chr14:102568447:T:C	1.17367e-19	-4.44502e-10	-0.092767	2.01766e-10	-4.44502e-10	-0.718869
102569095	chr14:102569095:C:T	3.83691e-21	-2.02923	-1.48418	1.46153e-05	11.5863	-1.11467
102569100	chr14:102569100:G:A	3.43441e-20	-4.44502e-10	-1.32165	1.34939e-10	-4.44502e-10	-1.12115
102569288	chr14:102569288:C:T	3.94596e-20	-4.44502e-10	-1.1828	1.25453e-10	-4.44502e-10	-1.19405
102569452	chr14:102569452:G:A	3.44919e-20	-4.44502e-10	-1.31735	1.01298e-10	-4.44502e-10	-1.40791
102569629	chr14:102569629:T:A	3.56316e-20	-4.44502e-10	-1.28484	1.03577e-10	-4.44502e-10	-1.38566
102569865	chr14:102569865:C:T	2.40504e-20	-1.67792	-4.62281e-10	6.36263e-11	-1.87295	-4.62281e-10
102570076	chr14:102570076:C:T	2.0292e-20	-1.84785	-4.62281e-10	4.47855e-11	-2.22409	-4.62281e-10
102570913	chr14:102570913:C:G	3.04476e-20	-4.44502e-10	-1.44207	9.47111e-11	-4.44502e-10	-1.47515
102571005	chr14:102571005:G:A	2.24732e-20	-1.74575	-4.62281e-10	6.02498e-11	-1.92748	-4.62281e-10
102571667	chr14:102571667:T:C	1.22452e-20	-1.08033	-1.27261	2.68157e-11	-1.43453	-1.30246
102572046	chr14:102572046:G:A	1.37124e-20	-2.23977	-4.62281e-10	4.39419e-11	-2.24311	-4.62281e-10
102573093	chr14:102573093:C:T	4.4975e-21	-1.87268	-1.48188	3.99311e-05	12.6164	-1.13969
102573194	chr14:102573194:C:G	2.38102e-20	-1.68796	-4.62281e-10	6.31137e-11	-1.88104	-4.62281e-10
102573195	chr14:102573195:G:A	1.05476e-20	-1.01834	-1.48384	0.00022626	14.5807	-1.36944
102573378	chr14:102573378:T:A	1.14794e-18	3.63442	-1.44677	4.76499e-06	10.8328	-1.48195
102573599	chr14:102573599:G:C	4.13259e-21	-1.96696	-1.47221	2.95952e-05	12.1121	-0.934939
102573963	chr14:102573963:C:A	1.0881e-20	-1.0164	-1.45466	0.000279015	14.6167	-1.19587
102574259	chr14:102574259:C:T	3.66052e-20	-4.44502e-10	-1.25788	1.48152e-10	-4.44502e-10	-1.02774
102574268	chr14:102574268:C:T	1.44412e-20	-0.948964	-1.23902	3.10089e-11	-1.32246	-1.26925
102574293	chr14:102574293:C:T	3.01725e-20	-4.44502e-10	-1.45114	9.94104e-11	-4.44502e-10	-1.42672
102574296	chr14:102574296:C:T	8.38647e-21	-1.39498	-1.33648	2.16871e-11	-1.68866	-1.26059
102574563	chr14:102574563:G:A	3.06563e-20	-4.44502e-10	-1.43524	1.02624e-10	-4.44502e-10	-1.3949
102574708	chr14:102574708:G:A	1.43062e-20	-2.19738	-4.62281e-10	5.45867e-11	-2.02619	-4.62281e-10
102574811	chr14:102574811:A:G	4.5581e-21	-2.03733	-1.30384	3.56678e-05	11.605	-0.241257
102575371	chr14:102575371:G:A	3.29915e-20	-0.0648641	-1.29696	6.48079e-11	-0.534041	-1.32051
102576521	chr14:102576521:G:A	3.52653e-20	-4.44502e-10	-1.29518	1.08731e-10	-4.44502e-10	-1.3371
102577260	chr14:102577260:A:C	9.38843e-20	-4.44502e-10	-0.316012	1.53045e-10	-4.44502e-10	-0.995242
102577280	chr14:102577280:G:T	1.80022e-20	-1.96758	-4.62281e-10	1.46848e-09	1.266	-4.62281e-10
102577315	chr14:102577315:C:T	3.10923e-20	-4.44502e-10	-1.42112	1.02784e-10	-4.44502e-10	-1.39335
102577364	chr14:102577364:G:A	3.79048e-20	-4.44502e-10	-1.223	1.34423e-10	-4.44502e-10	-1.12499
102578369	chr14:102578369:A:ACATTCC	1.56563e-19	0.388425	-0.193039	2.89302e-11	-2.2433	-0.417789
102579296	chr14:102579296:G:T	2.36904e-20	-1.69301	-4.62281e-10	6.28807e-11	-1.88474	-4.62281e-10
102579723	chr14:102579723:A:G	3.56288e-21	-2.12421	-1.46329	7.37409e-06	10.6691	-0.881565
102579989	chr14:102579989:T:C	1.64308e-20	-0.747489	-1.31143	3.44455e-11	-1.14857	-1.33803
102580022	chr14:102580022:C:T	2.93582e-20	-4.44502e-10	-1.4785	9.87706e-11	-4.44502e-10	-1.43318
102580136	chr14:102580136:AC:A	2.30987e-20	-1.7183	-4.62281e-10	6.16915e-11	-1.90383	-4.62281e-10
102580154	chr14:102580154:C:G	2.27634e-20	-1.73292	-4.62281e-10	6.08922e-11	-1.91687	-4.62281e-10
102580205	chr14:102580205:G:A	7.05243e-21	-1.45015	-1.45455	1.79251e-11	-1.7309	-1.40888
102580234	chr14:102580234:C:T	2.92392e-20	-4.44502e-10	-1.48256	9.73218e-11	-4.44502e-10	-1.44795
102580250	chr14:102580250:C:A	5.30355e-20	-4.44502e-10	-0.887113	1.96796e-10	-4.44502e-10	-0.743809
102580346	chr14:102580346:G:A	2.27962e-20	-1.73148	-4.62281e-10	6.09663e-11	-1.91566	-4.62281e-10
102580351	chr14:102580351:A:G	2.28134e-20	-1.73073	-4.62281e-10	6.10032e-11	-1.91505	-4.62281e-10
102580557	chr14:102580557:T:C	2.35664e-19	0.604229	0.000101743	4.48944e-11	-2.24135	0.0196873
102581040	chr14:102581040:C:T	4.22643e-20	-4.44502e-10	-1.11413	1.35258e-10	-4.44502e-10	-1.11879
102581135	chr14:102581135:T:G	4.70153e-20	-4.44502e-10	-1.0076	1.78655e-10	-4.44502e-10	-0.840522
102581520	chr14:102581520:C:T	4.68775e-20	-4.44502e-10	-1.01054	1.78131e-10	-4.44502e-10	-0.843459
102581580	chr14:102581580:G:A	2.95641e-20	-4.44502e-10	-1.47151	9.3883e-11	-4.44502e-10	-1.48393
102581611	chr14:102581611:C:T	3.07994e-20	-4.44502e-10	-1.43058	1.14446e-10	-4.44502e-10	-1.28587
102581774	chr14:102581774:G:A	2.07516e-20	-1.82545	-4.62281e-10	5.65864e-11	-1.99021	-4.62281e-10
102582316	chr14:102582316:C:T	2.96798e-20	-4.44502e-10	-1.46761	9.38877e-11	-4.44502e-10	-1.48388
102582644	chr14:102582644:G:A	2.91928e-20	-4.44502e-10	-1.48415	9.43739e-11	-4.44502e-10	-1.47871
102583769	chr14:102583769:G:A	2.6172e-20	-0.922605	-0.670781	0.000391797	14.2685	-0.508207
102583846	chr14:102583846:G:A	3.86343e-21	-2.02262	-1.48391	1.34199e-05	11.5016	-1.11532
102583853	chr14:102583853:C:T	3.68425e-20	-4.44502e-10	-1.25142	1.0718e-10	-4.44502e-10	-1.35147
102584734	chr14:102584734:G:C	3.0186e-20	-4.44502e-10	-1.4507	1.04997e-10	-4.44502e-10	-1.37204
102584780	chr14:102584780:C:G	4.34527e-21	-2.05132	-1.33766	2.53352e-05	11.3378	-0.316071
102584781	chr14:102584781:T:C	4.7877e-20	-4.44502e-10	-0.989439	1.82578e-10	-4.44502e-10	-0.818802
102584795	chr14:102584795:C:T	7.33724e-21	-1.38187	-1.48324	8.97304e-05	13.6202	-1.33385
102584935	chr14:102584935:T:C	1.4669e-19	-4.44502e-10	0.13025	2.37667e-10	-4.44502e-10	-0.555107
102585010	chr14:102585010:G:A	4.79813e-20	-4.44502e-10	-0.987263	1.83032e-10	-4.44502e-10	-0.816313
102585299	chr14:102585299:G:C	2.98575e-20	-4.44502e-10	-1.46164	1.11811e-10	-4.44502e-10	-1.30917
102585434	chr14:102585434:C:T	1.47392e-20	-2.16757	-4.62281e-10	6.27339e-11	-1.88707	-4.62281e-10
102585875	chr14:102585875:C:T	1.81188e-20	-1.96112	-4.62281e-10	5.09409e-11	-2.09531	-4.62281e-10
102586867	chr14:102586867:T:A	1.09091e-20	-1.04896	-1.41952	2.57875e-11	-1.39963	-1.37646
102587146	chr14:102587146:G:A	1.09887e-20	-0.997558	-1.46365	0.000204505	14.398	-1.28786
102587199	chr14:102587199:C:T	3.87617e-20	-4.44502e-10	-1.20064	1.37977e-10	-4.44502e-10	-1.09889
102587329	chr14:102587329:T:C	2.49312e-20	-1.64195	-4.62281e-10	2.33197e-10	-0.574092	-4.62281e-10
102587584	chr14:102587584:G:A	8.45228e-21	-1.31593	-1.4077	2.22737e-11	-1.57205	-1.35052
102587806	chr14:102587806:C:T	1.33653e-20	-0.855826	-1.40958	2.86999e-11	-1.25119	-1.41789
102588168	chr14:102588168:G:T	1.23851e-20	-0.908233	-1.43335	1.35525e-10	0.255807	-1.37263
102588237	chr14:102588237:A:G	3.00702e-20	-4.44502e-10	-1.45454	1.14077e-10	-4.44502e-10	-1.28911
102588466	chr14:102588466:T:C	3.91515e-20	-4.44502e-10	-1.19064	1.3957e-10	-4.44502e-10	-1.08741
102588829	chr14:102588829:CTTGGG:C	3.83479e-21	-2.07171	-1.44225	2.47328e-11	-1.39487	-1.42298
102589523	chr14:102589523:A:G	3.92531e-21	-2.00719	-1.48344	9.28369e-06	11.3097	-1.29186
102590635	chr14:102590635:T:C	3.39747e-20	-4.44502e-10	-1.33246	1.01137e-10	-4.44502e-10	-1.4095
102590913	chr14:102590913:C:A	5.35497e-21	-1.70485	-1.4752	4.94369e-05	13.0078	-1.31759
102590943	chr14:102590943:A:G	8.12768e-20	-4.44502e-10	-0.460215	5.57063e-10	-4.44502e-10	0.296701
102591298	chr14:102591298:C:T	5.22614e-21	-1.852	-1.3524	3.28083e-11	-1.15651	-1.37879
102591391	chr14:102591391:C:T	4.91493e-20	-4.44502e-10	-0.963213	1.19449e-10	-4.44502e-10	-1.24309
102591686	chr14:102591686:A:G	6.52814e-21	-1.64106	-1.34089	0.133658	19.8555	-0.262935
102591862	chr14:102591862:C:T	1.44658e-20	-2.18629	-4.62281e-10	4.43034e-11	-2.23492	-4.62281e-10
102592432	chr14:102592432:G:A	7.73581e-21	-1.34112	-1.4711	0.0255828	19.3859	-1.44665
102593569	chr14:102593569:C:T	4.74591e-20	-4.44502e-10	-0.998206	1.84145e-10	-4.44502e-10	-0.810251
102593621	chr14:102593621:C:T	3.8095e-20	-4.44502e-10	-1.21799	1.2177e-10	-4.44502e-10	-1.22385
102593633	chr14:102593633:G:C	3.39121e-20	-4.44502e-10	-1.3343	1.14911e-10	-4.44502e-10	-1.28182
102594081	chr14:102594081:C:T	3.28399e-21	-2.1921	-1.47691	1.61707e-11	-1.81471	-1.42807
102594128	chr14:102594128:G:A	5.44901e-21	-1.86863	-1.29402	0.0357044	18.3933	-0.120758
102594290	chr14:102594290:A:G	1.65159e-20	-2.05375	-4.62281e-10	4.44109e-11	-2.23249	-4.62281e-10
102594360	chr14:102594360:GAT:G	7.54139e-21	-1.37458	-1.46309	0.00948771	18.097	-1.1497
102594625	chr14:102594625:T:C	1.47597e-20	-2.16618	-4.62281e-10	6.75402e-10	0.489331	-4.62281e-10
102595720	chr14:102595720:C:T	6.03656e-20	-4.44502e-10	-0.757655	2.37558e-10	-4.44502e-10	-0.555567
102595785	chr14:102595785:C:T	3.95609e-21	-2.04779	-1.43503	2.23013e-11	-1.57338	-1.34795
102595834	chr14:102595834:C:G	3.21245e-21	-2.21184	-1.4792	1.50984e-11	-1.87637	-1.43502
102595890	chr14:102595890:T:C	5.55217e-21	-1.83988	-1.30401	0.0434433	18.6113	-0.142567
102595930	chr14:102595930:TGTAAA:T	1.60647e-20	-2.08145	-4.62281e-10	4.68357e-11	-2.17933	-4.62281e-10
102596041	chr14:102596041:T:C	3.53776e-20	-4.44502e-10	-1.292	1.42681e-10	-4.44502e-10	-1.06536
102596220	chr14:102596220:T:C	3.26489e-21	-2.21149	-1.46336	3.87457e-09	3.71377	-1.47756
102596593	chr14:102596593:C:G	3.05285e-20	-4.44502e-10	-1.43941	1.00625e-10	-4.44502e-10	-1.41457
102596645	chr14:102596645:A:G	3.51625e-20	-4.44502e-10	-1.2981	1.41436e-10	-4.44502e-10	-1.07413
102597246	chr14:102597246:TAAC:T	3.77775e-20	-4.44502e-10	-1.22636	1.03648e-10	-4.44502e-10	-1.38497
102597376	chr14:102597376:T:C	1.53332e-20	-2.12806	-4.62281e-10	4.55546e-11	-2.20707	-4.62281e-10
102597929	chr14:102597929:TCTC:T	3.86589e-21	-2.02163	-1.48425	2.14783e-11	-1.47507	-1.48386
102598573	chr14:102598573:GA:G	6.54965e-21	-1.49441	-1.48425	0.00445698	17.4973	-1.30554
102598584	chr14:102598584:A:G	6.13432e-21	-2.17176	-0.872412	5.93849e-11	-1.12503	-0.816905
102599704	chr14:102599704:T:C	4.64166e-20	-4.44502e-10	-1.02042	1.79295e-10	-4.44502e-10	-0.836945
102600233	chr14:102600233:G:A	1.564e-20	-2.10824	-4.62281e-10	4.61004e-11	-2.19516	-4.62281e-10
102600234	chr14:102600234:C:T	1.54485e-20	-2.12056	-4.62281e-10	4.57529e-11	-2.20272	-4.62281e-10
102600407	chr14:102600407:T:G	3.81513e-21	-2.09562	-1.42348	2.02643e-11	-1.60792	-1.40919
102600728	chr14:102600728:G:A	2.94397e-20	-4.44502e-10	-1.47573	9.90582e-11	-4.44502e-10	-1.43027
102600814	chr14:102600814:C:T	4.79938e-20	-4.44502e-10	-0.987003	2.04249e-10	-4.44502e-10	-0.706639
102601078	chr14:102601078:A:G	3.32512e-21	-2.17738	-1.47919	1.63627e-11	-1.78049	-1.45048
102601150	chr14:102601150:C:G	1.09688e-20	-1.94035	-0.522677	6.66946e-05	12.1922	-0.202565
102601307	chr14:102601307:C:G	3.32736e-20	-4.44502e-10	-1.35331	1.1934e-10	-4.44502e-10	-1.244
102601338	chr14:102601338:A:G	1.61303e-20	-2.07738	-4.62281e-10	4.69732e-11	-2.1764	-4.62281e-10
102601423	chr14:102601423:T:G	4.75245e-21	-2.06424	-1.23518	2.65538e-11	-1.54713	-1.19967
102601803	chr14:102601803:C:T	4.14437e-21	-1.95497	-1.48135	2.41823e-11	-1.35703	-1.48333
102602275	chr14:102602275:C:T	2.95817e-20	-4.44502e-10	-1.47092	1.0016e-10	-4.44502e-10	-1.41921
102602561	chr14:102602561:G:A	3.30334e-20	-4.44502e-10	-1.36056	1.23479e-10	-4.44502e-10	-1.20991
102602726	chr14:102602726:G:A	4.41548e-20	-4.44502e-10	-1.07037	1.83953e-10	-4.44502e-10	-0.811295
102603361	chr14:102603361:G:T	1.50802e-20	-2.14469	-4.62281e-10	7.60521e-10	0.608027	-4.62281e-10
102603448	chr14:102603448:C:T	3.10312e-20	-4.44502e-10	-1.42308	1.10878e-10	-4.44502e-10	-1.31755
102603552	chr14:102603552:G:A	5.58686e-21	-1.7983	-1.33935	0.0534208	18.9183	-0.242788
102603691	chr14:102603691:G:A	2.92058e-20	-4.44502e-10	-1.48371	9.6224e-11	-4.44502e-10	-1.4593
102603744	chr14:102603744:C:T	3.49109e-21	-2.17011	-1.43775	1.97574e-11	-1.73949	-1.30296
102604488	chr14:102604488:C:G	3.52082e-20	-4.44502e-10	-1.29679	1.41507e-10	-4.44502e-10	-1.07363
102604508	chr14:102604508:A:G	1.30499e-20	-1.49089	-0.798408	8.86718e-11	-0.239483	-1.30155
102604938	chr14:102604938:G:A	4.76934e-20	-4.44502e-10	-0.993283	1.85124e-10	-4.44502e-10	-0.804949
102605408	chr14:102605408:C:T	2.97263e-20	-4.44502e-10	-1.46604	9.38765e-11	-4.44502e-10	-1.484
102605479	chr14:102605479:A:T	7.53637e-21	-1.36004	-1.4783	0.00960666	18.1913	-1.23158
102605523	chr14:102605523:A:T	1.55436e-20	-2.11443	-4.62281e-10	4.59075e-11	-2.19935	-4.62281e-10
102605524	chr14:102605524:G:A	7.83468e-21	-1.31549	-1.48402	0.0112846	18.4083	-1.2876
102605924	chr14:102605924:T:G	1.38477e-20	-1.49768	-0.732276	9.09163e-11	-0.24968	-1.26636
102605994	chr14:102605994:C:T	4.1673e-21	-1.94667	-1.48414	2.45782e-11	-1.33997	-1.48415
102606185	chr14:102606185:G:A	1.38333e-20	-2.231	-4.62281e-10	7.25998e-11	-1.74102	-4.62281e-10
102606215	chr14:102606215:C:T	3.95427e-21	-1.99906	-1.48422	2.23789e-11	-1.43384	-1.48402
102606336	chr14:102606336:A:G	3.24476e-21	-2.19964	-1.48139	1.55978e-11	-1.83684	-1.44201
102606714	chr14:102606714:C:T	3.02921e-20	-4.44502e-10	-1.44719	1.05877e-10	-4.44502e-10	-1.3637
102607074	chr14:102607074:T:C	1.45351e-19	0.121078	-4.62281e-10	9.63795e-09	3.14749	-4.62281e-10
102607196	chr14:102607196:G:A	7.88092e-21	-1.30945	-1.48418	0.0114376	18.4276	-1.29339
102607684	chr14:102607684:C:A	2.7332e-20	-1.55002	-4.62281e-10	4.72137e-11	-2.17129	-4.62281e-10
102607939	chr14:102607939:C:T	3.09754e-20	-4.44502e-10	-1.42488	1.10544e-10	-4.44502e-10	-1.32057
102607967	chr14:102607967:A:G	3.52951e-20	-4.44502e-10	-1.29433	1.42031e-10	-4.44502e-10	-1.06993
102608164	chr14:102608164:C:T	3.09521e-20	-4.44502e-10	-1.42563	1.10412e-10	-4.44502e-10	-1.32176
102608299	chr14:102608299:G:T	1.0507e-20	-1.98284	-0.523189	4.85283e-05	11.8979	-0.226215
102608461	chr14:102608461:G:A	1.22208e-18	2.6667	-0.41646	3.6139e-11	-1.82786	-0.610743
102608613	chr14:102608613:T:G	3.92494e-20	-1.18814	-4.62281e-10	3.97746e-10	-0.0401622	-4.62281e-10
102608823	chr14:102608823:C:A	2.96355e-20	-4.44502e-10	-1.4691	1.00246e-10	-4.44502e-10	-1.41835
102608919	chr14:102608919:C:T	1.52256e-20	-2.1351	-4.62281e-10	4.53946e-11	-2.21058	-4.62281e-10
102608980	chr14:102608980:A:G	3.64402e-20	-4.44502e-10	-1.2624	1.42732e-10	-4.44502e-10	-1.06501
102609040	chr14:102609040:TTTTTTTTTTA:T	2.98277e-20	-4.44502e-10	-1.46264	1.03076e-10	-4.44502e-10	-1.39051
102609200	chr14:102609200:T:C	5.45844e-21	-1.80815	-1.35276	0.00676486	16.8911	-0.282074
102609286	chr14:102609286:G:T	8.31979e-21	-1.25532	-1.48411	8.76875e-11	-0.079473	-1.47272
102609295	chr14:102609295:G:A	3.49337e-20	-4.44502e-10	-1.30462	1.39838e-10	-4.44502e-10	-1.08549
102609700	chr14:102609700:G:T	2.94758e-20	-4.44502e-10	-1.47451	9.90547e-11	-4.44502e-10	-1.4303
102609862	chr14:102609862:G:A	4.30107e-20	-4.44502e-10	-1.09663	1.25452e-10	-4.44502e-10	-1.19405
102610470	chr14:102610470:A:T	7.19201e-21	-1.4009	-1.48421	0.00724669	17.9845	-1.30666
102610591	chr14:102610591:G:C	4.82764e-21	-1.81507	-1.46865	0.00335485	16.7893	-0.881617
102610601	chr14:102610601:T:C	4.81182e-21	-1.86717	-1.41983	0.00360705	16.5041	-0.52389
102610905	chr14:102610905:G:A	4.90592e-21	-1.83755	-1.43008	0.00424046	16.7082	-0.566246
102610972	chr14:102610972:TA:T	7.16805e-21	-1.40451	-1.48393	0.00707118	17.9693	-1.31598
102611109	chr14:102611109:G:C	5.71591e-20	-4.44502e-10	-0.812237	1.52828e-10	-4.44502e-10	-0.996662
102611157	chr14:102611157:C:T	2.91907e-20	-4.44502e-10	-1.48423	9.60545e-11	-4.44502e-10	-1.46106
102611312	chr14:102611312:T:G	4.70144e-21	-1.87678	-1.43343	0.00321568	16.4405	-0.575152
102611365	chr14:102611365:G:A	6.87209e-21	-1.45315	-1.47746	0.00600825	17.7165	-1.22612
102611736	chr14:102611736:A:G	7.6222e-21	-1.35166	-1.47535	0.00996677	18.2107	-1.21416
102612021	chr14:102612021:C:T	3.17884e-21	-2.23241	-1.46915	2.78617e-09	3.37995	-1.47351
102612215	chr14:102612215:T:C	1.74861e-20	-1.99667	-4.62281e-10	4.82442e-11	-2.1497	-4.62281e-10
102612352	chr14:102612352:C:T	3.3783e-21	-2.19962	-1.44108	1.50173e-11	-1.84297	-1.47381
102612453	chr14:102612453:C:G	2.92096e-20	-4.44502e-10	-1.48358	9.67131e-11	-4.44502e-10	-1.45423
102612494	chr14:102612494:C:T	2.93342e-20	-4.44502e-10	-1.47932	9.46797e-11	-4.44502e-10	-1.47548
102612648	chr14:102612648:A:G	1.43619e-20	-2.19349	-4.62281e-10	4.40932e-11	-2.23967	-4.62281e-10
102613050	chr14:102613050:T:G	5.86695e-20	-4.44502e-10	-0.786154	1.55652e-10	-4.44502e-10	-0.978354
102613140	chr14:102613140:C:T	2.52175e-20	-1.63054	-4.62281e-10	4.78616e-11	-2.15766	-4.62281e-10
102613251	chr14:102613251:G:A	1.52497e-20	-2.13352	-4.62281e-10	4.53745e-11	-2.21103	-4.62281e-10
102613479	chr14:102613479:C:T	1.63723e-20	-2.06248	-4.62281e-10	4.74754e-11	-2.16577	-4.62281e-10
102613700	chr14:102613700:A:G	1.54355e-20	-2.1214	-4.62281e-10	4.57139e-11	-2.20357	-4.62281e-10
102615361	chr14:102615361:C:T	1.52974e-20	-2.13039	-4.62281e-10	8.16451e-10	0.67899	-4.62281e-10
102615381	chr14:102615381:A:G	3.44134e-20	-4.44502e-10	-1.31963	1.36768e-10	-4.44502e-10	-1.10769
102615792	chr14:102615792:T:A	4.20006e-21	-1.97395	-1.44903	2.45385e-11	-1.38806	-1.43767
102615984	chr14:102615984:C:T	2.25181e-20	-1.74376	-4.62281e-10	7.13875e-11	-1.75785	-4.62281e-10
102616086	chr14:102616086:C:T	3.00876e-20	-4.44502e-10	-1.45396	9.76239e-11	-4.44502e-10	-1.44485
102616963	chr14:102616963:A:G	2.98413e-20	-4.44502e-10	-1.46218	1.0218e-10	-4.44502e-10	-1.39924
102616985	chr14:102616985:T:C	5.2818e-21	-1.89418	-1.29963	0.0296137	18.217	-0.131462
102617562	chr14:102617562:G:A	6.7374e-21	-1.4792	-1.4712	0.0055936	17.6114	-1.19249
102617593	chr14:102617593:T:C	5.06807e-21	-1.79419	-1.44092	3.35001e-11	-1.12112	-1.3933
102617676	chr14:102617676:A:T	3.05346e-20	-4.44502e-10	-1.43922	1.07977e-10	-4.44502e-10	-1.34405
102618163	chr14:102618163:G:A	3.77583e-20	-4.44502e-10	-1.22687	1.49548e-10	-4.44502e-10	-1.01836
102618257	chr14:102618257:G:A	3.70135e-20	-4.44502e-10	-1.24679	1.51906e-10	-4.44502e-10	-1.00271
102618385	chr14:102618385:A:G	3.48719e-20	-4.44502e-10	-1.30639	1.39425e-10	-4.44502e-10	-1.08845
102618580	chr14:102618580:C:T	3.16184e-20	-4.44502e-10	-1.40433	1.05787e-10	-4.44502e-10	-1.36455
102618614	chr14:102618614:A:G	3.25193e-20	-4.44502e-10	-1.37624	1.03817e-10	-4.44502e-10	-1.38334
102618726	chr14:102618726:G:A	5.59955e-21	-1.86584	-1.26955	0.0397844	18.4342	-0.0534515
102619466	chr14:102619466:A:G	1.63274e-20	-2.06523	-4.62281e-10	4.75091e-11	-2.16506	-4.62281e-10
102619535	chr14:102619535:T:C	6.16891e-20	-4.44502e-10	-0.735967	2.93705e-10	-4.44502e-10	-0.3434
102619558	chr14:102619558:G:A	2.97444e-20	-4.44502e-10	-1.46543	1.01416e-10	-4.44502e-10	-1.40675
102619863	chr14:102619863:C:T	3.93014e-21	-2.00699	-1.48241	2.2142e-11	-1.44861	-1.47989
102619941	chr14:102619941:G:A	4.02797e-21	-1.98245	-1.48236	2.31736e-11	-1.40292	-1.48004
102620019	chr14:102620019:T:C	5.82509e-21	-1.84515	-1.25075	0.0482008	18.5785	-0.00580301
102620148	chr14:102620148:G:T	3.60769e-20	-4.44502e-10	-1.27242	1.4666e-10	-4.44502e-10	-1.03786
102620361	chr14:102620361:A:G	2.96781e-20	-4.44502e-10	-1.46766	1.03777e-10	-4.44502e-10	-1.38373
102621191	chr14:102621191:T:C	6.94054e-21	-1.48257	-1.43813	0.00610593	17.5746	-1.06806
102621224	chr14:102621224:G:GTGAGATGAT	5.4426e-20	-0.861232	-4.62281e-10	1.67469e-10	-0.905178	-4.62281e-10
102621535	chr14:102621535:C:T	3.51392e-21	-2.19884	-1.4025	1.55874e-11	-1.84179	-1.43772
102621845	chr14:102621845:G:C	7.11861e-21	-1.43238	-1.46298	0.00720378	17.8205	-1.14864
102623108	chr14:102623108:G:A	6.88094e-20	-4.44502e-10	-0.626734	1.40611e-10	-4.44502e-10	-1.07998
102623471	chr14:102623471:C:T	1.01724e-20	-1.96637	-0.572028	5.2725e-05	12.012	-0.257421
102623483	chr14:102623483:A:G	3.79237e-20	-1.2225	-4.62281e-10	5.65006e-11	-1.99173	-4.62281e-10
102624031	chr14:102624031:A:C	4.50284e-20	-1.05078	-4.62281e-10	6.25347e-11	-1.89025	-4.62281e-10
102624141	chr14:102624141:A:G	6.51955e-21	-1.52059	-1.46268	0.00464377	17.3797	-1.14691
102624270	chr14:102624270:G:A	1.53428e-20	-2.12743	-4.62281e-10	4.55714e-11	-2.2067	-4.62281e-10
102624336	chr14:102624336:T:G	4.84069e-20	-4.44502e-10	-0.978431	1.1322e-10	-4.44502e-10	-1.29664
102625310	chr14:102625310:G:A	3.78117e-20	-4.44502e-10	-1.22545	1.74072e-10	-4.44502e-10	-0.866507
102625331	chr14:102625331:A:G	3.60918e-20	-4.44502e-10	-1.27201	1.48643e-10	-4.44502e-10	-1.02443
102625449	chr14:102625449:T:C	3.26617e-20	-4.44502e-10	-1.37187	1.33968e-10	-4.44502e-10	-1.12837
102625524	chr14:102625524:C:T	3.50077e-20	-4.44502e-10	-1.30251	1.40315e-10	-4.44502e-10	-1.08209
102625564	chr14:102625564:C:T	3.03355e-20	-4.44502e-10	-1.44576	1.0648e-10	-4.44502e-10	-1.35802
102625838	chr14:102625838:T:C	1.44754e-20	-2.18563	-4.62281e-10	9.16873e-11	-1.50759	-4.62281e-10
102625908	chr14:102625908:T:A	2.92289e-20	-4.44502e-10	-1.48292	9.70437e-11	-4.44502e-10	-1.45082
102626105	chr14:102626105:G:T	2.97061e-20	-4.44502e-10	-1.46672	1.00751e-10	-4.44502e-10	-1.41332
102626214	chr14:102626214:T:C	3.0492e-20	-4.44502e-10	-1.44061	1.07427e-10	-4.44502e-10	-1.34916
102626255	chr14:102626255:C:T	7.14396e-20	-4.44502e-10	-0.589223	1.44243e-10	-4.44502e-10	-1.05448
102627095	chr14:102627095:T:C	7.17162e-21	-1.45338	-1.43456	0.00707202	17.7102	-1.05679
102627255	chr14:102627255:G:GT	1.41535e-20	-2.20811	-4.62281e-10	6.45202e-11	-1.859	-4.62281e-10
102627394	chr14:102627394:C:T	2.97548e-20	-4.44502e-10	-1.46508	9.85542e-11	-4.44502e-10	-1.43537
102627434	chr14:102627434:A:G	2.92483e-20	-4.44502e-10	-1.48225	9.73643e-11	-4.44502e-10	-1.44752
102627476	chr14:102627476:G:A	4.35806e-20	-4.44502e-10	-1.08346	1.57702e-10	-4.44502e-10	-0.965268
102627635	chr14:102627635:C:T	1.57366e-20	-2.10209	-4.62281e-10	4.62615e-11	-2.19167	-4.62281e-10
102627665	chr14:102627665:A:G	2.92154e-20	-4.44502e-10	-1.48338	9.68334e-11	-4.44502e-10	-1.45299
102627739	chr14:102627739:C:T	2.92071e-20	-4.44502e-10	-1.48366	9.61968e-11	-4.44502e-10	-1.45958
102628085	chr14:102628085:G:A	3.21424e-20	-4.44502e-10	-1.3879	1.24356e-10	-4.44502e-10	-1.20283
102628146	chr14:102628146:C:T	2.92464e-20	-4.44502e-10	-1.48232	9.73301e-11	-4.44502e-10	-1.44787
102628444	chr14:102628444:C:T	1.119e-20	-1.36314	-1.07992	3.53205e-11	-1.27412	-1.18739
102628517	chr14:102628517:C:A	3.01828e-20	-4.44502e-10	-1.4508	1.04269e-10	-4.44502e-10	-1.379
102628915	chr14:102628915:C:T	2.96774e-20	-4.44502e-10	-1.46769	9.72452e-11	-4.44502e-10	-1.44874
102629315	chr14:102629315:C:T	1.02168e-20	-2.12775	-0.406293	1.078e-05	10.2967	-0.129467
102629691	chr14:102629691:T:TC	5.73538e-20	-4.44502e-10	-0.808836	2.28733e-10	-4.44502e-10	-0.593423
102629960	chr14:102629960:ACCT:A	3.11832e-20	-4.44502e-10	-1.41819	1.11756e-10	-4.44502e-10	-1.30966
102630015	chr14:102630015:T:C	7.40088e-21	-1.42504	-1.43143	0.0082693	17.858	-1.04812
102630242	chr14:102630242:T:A	3.53242e-20	-4.44502e-10	-1.29351	1.42206e-10	-4.44502e-10	-1.0687
102630269	chr14:102630269:C:T	7.06032e-21	-1.46186	-1.44172	0.00666385	17.6722	-1.07821
102630352	chr14:102630352:C:T	4.13387e-20	-4.44502e-10	-1.13628	1.50015e-10	-4.44502e-10	-1.01524
102630897	chr14:102630897:G:C	3.30165e-20	-4.44502e-10	-1.36107	1.23304e-10	-4.44502e-10	-1.21132
102630953	chr14:102630953:C:G	1.58543e-20	-2.09463	-4.62281e-10	4.64532e-11	-2.18753	-4.62281e-10
102631695	chr14:102631695:A:C	4.95675e-20	-4.44502e-10	-0.954739	1.93626e-10	-4.44502e-10	-0.76005
102631740	chr14:102631740:A:G	3.59536e-21	-2.09717	-1.48126	2.96687e-10	1.0631	-1.3964
102631870	chr14:102631870:G:A	1.62483e-20	-2.07009	-4.62281e-10	4.70311e-11	-2.17517	-4.62281e-10
102632105	chr14:102632105:G:A	3.82324e-20	-4.44502e-10	-1.21439	1.59532e-10	-4.44502e-10	-0.953731
102632358	chr14:102632358:C:T	2.98529e-20	-4.44502e-10	-1.46179	1.01765e-10	-4.44502e-10	-1.40331
102634011	chr14:102634011:G:A	6.76619e-21	-1.49396	-1.45218	0.00542028	17.5003	-1.11286
102634045	chr14:102634045:C:T	5.25415e-21	-1.92997	-1.26909	0.0236103	17.9106	-0.051655
102634335	chr14:102634335:A:G	1.55484e-20	-2.11411	-4.62281e-10	4.59114e-11	-2.19926	-4.62281e-10
102634949	chr14:102634949:C:A	4.14001e-20	-4.44502e-10	-1.13479	1.50329e-10	-4.44502e-10	-1.01315
102634998	chr14:102634998:A:G	4.23585e-21	-2.08475	-1.32974	0.0049948	16.5201	-0.214433
102635054	chr14:102635054:G:C	4.04976e-21	-1.97606	-1.48335	2.32746e-11	-1.39443	-1.48419
102635082	chr14:102635082:C:T	3.84735e-20	-4.44502e-10	-1.2081	1.23153e-10	-4.44502e-10	-1.21255
102635199	chr14:102635199:C:A	3.43521e-20	-1.32141	-4.62281e-10	3.28943e-10	-0.230091	-4.62281e-10
102636127	chr14:102636127:A:G	3.53201e-20	-4.44502e-10	-1.29362	1.39505e-10	-4.44502e-10	-1.08788
102636744	chr14:102636744:C:T	3.32786e-21	-2.17603	-1.47971	1.67924e-11	-1.76862	-1.43643
102636880	chr14:102636880:T:TG	1.38067e-20	-1.70919	-0.523728	7.93824e-11	-0.499313	-1.15239
102637111	chr14:102637111:G:T	3.15076e-20	-4.44502e-10	-1.40785	1.13789e-10	-4.44502e-10	-1.29164
102637195	chr14:102637195:C:T	3.43462e-20	-4.44502e-10	-1.32158	1.01668e-10	-4.44502e-10	-1.40426
102637316	chr14:102637316:G:A	1.41312e-20	-1.67928	-0.530409	8.33642e-11	-0.448495	-1.15426
102637407	chr14:102637407:C:T	3.74138e-20	-4.44502e-10	-1.23603	1.31613e-10	-4.44502e-10	-1.14611
102637539	chr14:102637539:C:T	9.10593e-21	-2.00477	-0.644379	3.14112e-05	11.6404	-0.403746
102637661	chr14:102637661:G:A	3.52943e-20	-4.44502e-10	-1.29435	1.42066e-10	-4.44502e-10	-1.06969
102638068	chr14:102638068:C:G	2.38651e-20	-1.68566	-4.62281e-10	7.58108e-11	-1.69774	-4.62281e-10
102638362	chr14:102638362:C:T	3.60879e-20	-4.44502e-10	-1.27212	1.4688e-10	-4.44502e-10	-1.03636
102638637	chr14:102638637:C:T	1.95429e-20	-1.88546	-4.62281e-10	4.63884e-11	-2.18893	-4.62281e-10
102638758	chr14:102638758:C:G	4.43111e-20	-4.44502e-10	-1.06684	1.6274e-10	-4.44502e-10	-0.933826
102639037	chr14:102639037:T:A	3.11469e-20	-4.44502e-10	-1.41936	1.11474e-10	-4.44502e-10	-1.31218
102639455	chr14:102639455:T:G	4.75876e-21	-1.96751	-1.33058	0.0159199	17.6773	-0.212393
102639662	chr14:102639662:T:C	1.54828e-20	-2.11835	-4.62281e-10	4.45114e-11	-2.23023	-4.62281e-10
102639870	chr14:102639870:C:T	3.21847e-21	-2.20492	-1.48425	1.46413e-11	-1.87031	-1.47183
102640175	chr14:102640175:C:T	3.03794e-20	-4.44502e-10	-1.44431	1.06695e-10	-4.44502e-10	-1.356
102640223	chr14:102640223:C:T	6.53648e-20	-4.44502e-10	-0.67809	2.61916e-10	-4.44502e-10	-0.457954
102640274	chr14:102640274:A:G	6.43414e-20	-4.44502e-10	-0.693871	1.70851e-10	-4.44502e-10	-0.885184
102640628	chr14:102640628:G:A	4.01599e-20	-4.44502e-10	-1.1652	1.14725e-10	-4.44502e-10	-1.28344
102640639	chr14:102640639:C:T	3.18653e-20	-4.44502e-10	-1.39656	1.14068e-10	-4.44502e-10	-1.28918
102640738	chr14:102640738:A:G	4.81905e-20	-4.44502e-10	-0.982914	1.79732e-10	-4.44502e-10	-0.834512
102640783	chr14:102640783:AAACCCCGTCTT:A	1.57754e-20	-2.09962	-4.62281e-10	4.63134e-11	-2.19055	-4.62281e-10
102640798	chr14:102640798:G:T	3.9323e-20	-4.44502e-10	-1.18626	1.39443e-10	-4.44502e-10	-1.08832
102640824	chr14:102640824:G:A	3.13502e-20	-4.44502e-10	-1.41285	1.12742e-10	-4.44502e-10	-1.30088
102640883	chr14:102640883:C:T	3.13429e-20	-4.44502e-10	-1.41309	1.12608e-10	-4.44502e-10	-1.30206
102640903	chr14:102640903:T:G	3.20185e-20	-4.44502e-10	-1.39176	1.14619e-10	-4.44502e-10	-1.28436
102641589	chr14:102641589:G:C	3.6539e-20	-4.44502e-10	-1.2597	1.49493e-10	-4.44502e-10	-1.01873
102642141	chr14:102642141:C:T	6.80116e-21	-1.49293	-1.44805	0.00611771	17.6026	-1.0941
102642184	chr14:102642184:C:T	3.62625e-20	-4.44502e-10	-1.26729	1.47883e-10	-4.44502e-10	-1.02956
102642505	chr14:102642505:C:T	5.24089e-21	-1.89923	-1.30236	0.0313473	18.276	-0.133599
102642730	chr14:102642730:G:A	3.23285e-21	-2.21259	-1.47212	1.53459e-11	-1.87897	-1.41616
102642805	chr14:102642805:C:G	4.17869e-21	-1.94429	-1.48379	2.46913e-11	-1.33713	-1.48239
102642862	chr14:102642862:A:G	2.94597e-20	-4.44502e-10	-1.47505	9.3906e-11	-4.44502e-10	-1.48368
102642869	chr14:102642869:C:T	4.15369e-21	-1.94983	-1.48425	2.44462e-11	-1.34587	-1.48363
102643090	chr14:102643090:G:GACCTCA	3.23511e-20	-4.44502e-10	-1.38143	1.16326e-10	-4.44502e-10	-1.26958
102643554	chr14:102643554:G:C	2.92787e-20	-4.44502e-10	-1.48122	9.41849e-11	-4.44502e-10	-1.48072
102644002	chr14:102644002:T:A	2.91958e-20	-4.44502e-10	-1.48405	9.65059e-11	-4.44502e-10	-1.45637
102644025	chr14:102644025:A:G	3.3105e-21	-2.18662	-1.47435	1.61282e-11	-1.80685	-1.43856
102644193	chr14:102644193:A:G	3.76664e-21	-2.07684	-1.45505	2.03143e-11	-1.62633	-1.38832
102644252	chr14:102644252:A:G	2.57323e-20	-1.61033	-4.62281e-10	4.64424e-11	-2.18776	-4.62281e-10
102644296	chr14:102644296:A:T	2.96205e-20	-4.44502e-10	-1.46961	9.79527e-11	-4.44502e-10	-1.44149
102644559	chr14:102644559:C:T	4.6349e-20	-4.44502e-10	-1.02188	1.16814e-10	-4.44502e-10	-1.26539
102645112	chr14:102645112:A:C	3.35676e-20	-4.44502e-10	-1.34451	1.0315e-10	-4.44502e-10	-1.38979
102645170	chr14:102645170:T:C	1.64228e-20	-2.0594	-4.62281e-10	4.57895e-11	-2.20192	-4.62281e-10
102645247	chr14:102645247:T:A	1.56832e-20	-2.10548	-4.62281e-10	4.61513e-11	-2.19405	-4.62281e-10
102645486	chr14:102645486:T:C	3.94382e-21	-2.02156	-1.46437	2.18279e-11	-1.47492	-1.46787
102645737	chr14:102645737:C:T	3.57341e-20	-4.44502e-10	-1.28197	1.44724e-10	-4.44502e-10	-1.05114
102646254	chr14:102646254:T:C	6.49919e-21	-1.53109	-1.45531	0.00475439	17.4024	-1.14599
102646428	chr14:102646428:A:C	3.12898e-20	-4.44502e-10	-1.41478	1.12333e-10	-4.44502e-10	-1.30451
102646872	chr14:102646872:C:T	2.95079e-20	-4.44502e-10	-1.47342	9.39763e-11	-4.44502e-10	-1.48293
102647356	chr14:102647356:C:T	3.04887e-20	-4.44502e-10	-1.44072	1.07343e-10	-4.44502e-10	-1.34995
102647385	chr14:102647385:C:T	2.63177e-20	-1.58783	-4.62281e-10	8.19575e-11	-1.61978	-4.62281e-10
102647736	chr14:102647736:T:G	4.01433e-21	-1.98413	-1.48407	2.30554e-11	-1.40388	-1.4842
102647754	chr14:102647754:T:C	8.63796e-21	-2.00003	-0.701873	3.13322e-05	11.7213	-0.487119
102647774	chr14:102647774:A:T	3.29657e-20	-4.44502e-10	-1.36261	1.09737e-10	-4.44502e-10	-1.32789
102647793	chr14:102647793:C:T	1.57768e-20	-2.09953	-4.62281e-10	4.63168e-11	-2.19047	-4.62281e-10
102647823	chr14:102647823:C:T	3.59147e-20	-4.44502e-10	-1.27693	1.45804e-10	-4.44502e-10	-1.04372
102647990	chr14:102647990:A:G	3.58903e-20	-4.44502e-10	-1.27761	1.4566e-10	-4.44502e-10	-1.0447
102648608	chr14:102648608:A:G	4.7614e-21	-1.99942	-1.29811	0.0121111	17.4071	-0.215684
102648636	chr14:102648636:A:G	3.04447e-20	-4.44502e-10	-1.44216	1.07093e-10	-4.44502e-10	-1.35228
102648671	chr14:102648671:T:G	1.64537e-20	-2.05752	-4.62281e-10	1.40271e-10	-1.0824	-4.62281e-10
102648712	chr14:102648712:C:A	2.9849e-20	-4.44502e-10	-1.46192	1.01645e-10	-4.44502e-10	-1.40449
102648877	chr14:102648877:C:A	3.80781e-20	-4.44502e-10	-1.21843	1.22143e-10	-4.44502e-10	-1.22078
102649063	chr14:102649063:AAAC:A	2.97591e-20	-4.44502e-10	-1.46494	9.55422e-11	-4.44502e-10	-1.46641
102649064	chr14:102649064:AAC:A	5.43325e-21	-1.98177	-1.18377	8.79869e-10	1.48661	-0.732816
102650067	chr14:102650067:G:A	1.43583e-20	-2.19374	-4.62281e-10	4.40699e-11	-2.2402	-4.62281e-10
102650195	chr14:102650195:C:T	4.7204e-21	-1.90882	-1.39736	0.0194062	18.0962	-0.433345
102650261	chr14:102650261:C:T	3.27772e-21	-2.19568	-1.47525	1.57295e-11	-1.83006	-1.44039
102650483	chr14:102650483:G:T	1.55595e-20	-2.11341	-4.62281e-10	4.5924e-11	-2.19899	-4.62281e-10
102650748	chr14:102650748:A:G	1.58635e-20	-2.09406	-4.62281e-10	4.64586e-11	-2.18742	-4.62281e-10
102650942	chr14:102650942:C:G	3.62806e-20	-4.44502e-10	-1.26679	1.47988e-10	-4.44502e-10	-1.02885
102650989	chr14:102650989:A:G	3.59925e-20	-4.44502e-10	-1.27477	1.46254e-10	-4.44502e-10	-1.04063
102651052	chr14:102651052:A:G	9.73718e-21	-2.00957	-0.572558	3.66523e-05	11.6734	-0.282369
102651291	chr14:102651291:A:G	3.59178e-20	-4.44502e-10	-1.27684	1.45817e-10	-4.44502e-10	-1.04363
102651336	chr14:102651336:T:C	2.82274e-18	4.51619	-1.42881	0.00113079	16.1148	-1.29457
102651484	chr14:102651484:C:T	3.09058e-20	-4.44502e-10	-1.42713	1.09851e-10	-4.44502e-10	-1.32685
102651575	chr14:102651575:A:G	1.36906e-20	-2.24136	-4.62281e-10	8.79706e-11	-1.54897	-4.62281e-10
102651934	chr14:102651934:G:A	1.03197e-18	2.40691	-0.325754	3.68029e-11	-1.88854	-0.531862
102652486	chr14:102652486:G:GTT	5.00187e-21	-1.9351	-1.31317	0.0227467	17.9986	-0.176893
102652545	chr14:102652545:C:T	3.14956e-20	-4.44502e-10	-1.40823	1.1348e-10	-4.44502e-10	-1.29435
102652727	chr14:102652727:CA:C	3.16015e-20	-4.44502e-10	-1.40487	1.05719e-10	-4.44502e-10	-1.3652
102653073	chr14:102653073:G:C	6.11623e-21	-1.56972	-1.47741	0.00710263	17.8985	-1.24072
102653088	chr14:102653088:C:T	6.9101e-21	-1.46041	-1.46468	0.00669072	17.7773	-1.1793
102653463	chr14:102653463:C:T	5.22829e-21	-1.90473	-1.29926	0.0301172	18.2419	-0.139475
102653536	chr14:102653536:A:G	3.13483e-20	-4.44502e-10	-1.41292	1.12637e-10	-4.44502e-10	-1.3018
102653750	chr14:102653750:T:C	3.05592e-20	-4.44502e-10	-1.43841	1.07778e-10	-4.44502e-10	-1.3459
102654078	chr14:102654078:C:T	4.19089e-21	-1.94135	-1.48381	2.52641e-11	-1.31233	-1.48426
102654727	chr14:102654727:A:T	3.37819e-21	-2.18058	-1.46016	1.68574e-11	-1.79389	-1.4073
102654794	chr14:102654794:T:G	5.65075e-20	-4.44502e-10	-0.823701	1.64582e-10	-4.44502e-10	-0.922566
102654895	chr14:102654895:G:A	6.23816e-21	-1.54804	-1.47935	0.00383151	17.298	-1.25744
102655007	chr14:102655007:T:A	3.92383e-21	-2.00969	-1.48131	2.19881e-11	-1.45228	-1.48319
102655226	chr14:102655226:A:G	4.54855e-20	-4.44502e-10	-1.04068	1.91161e-10	-4.44502e-10	-0.772861
102655447	chr14:102655447:T:A	5.17819e-21	-1.91414	-1.29948	0.0279384	18.1676	-0.140268
102655738	chr14:102655738:A:G	3.89531e-20	-4.44502e-10	-1.19572	1.44557e-10	-4.44502e-10	-1.0523
102655813	chr14:102655813:T:C	6.4451e-21	-1.55055	-1.44421	0.0045267	17.318	-1.11075
102656556	chr14:102656556:C:T	3.85379e-20	-4.44502e-10	-1.20643	1.23485e-10	-4.44502e-10	-1.20986
102656941	chr14:102656941:C:A	3.39163e-18	4.68802	-1.41703	0.00154695	16.4069	-1.27333
102657067	chr14:102657067:A:C	5.33229e-21	-1.90278	-1.28152	0.0318418	18.2508	-0.0927601
102657945	chr14:102657945:G:A	3.33253e-21	-2.18048	-1.47386	1.64411e-11	-1.78898	-1.43721
102658509	chr14:102658509:T:A	1.5785e-20	-2.09901	-4.62281e-10	4.6331e-11	-2.19017	-4.62281e-10
102658557	chr14:102658557:T:C	6.33047e-20	-4.44502e-10	-0.710115	1.26566e-10	-4.44502e-10	-1.18522
102658649	chr14:102658649:C:T	3.61893e-20	-4.44502e-10	-1.26931	1.05871e-10	-4.44502e-10	-1.36376
102658742	chr14:102658742:C:G	7.11143e-19	2.33616	-0.627358	2.61548e-11	-1.90656	-0.85539
102659096	chr14:102659096:G:C	2.92416e-20	-4.44502e-10	-1.48248	9.43469e-11	-4.44502e-10	-1.479
102659345	chr14:102659345:A:G	4.15054e-21	-1.97051	-1.46433	2.38268e-11	-1.38446	-1.4707
102659764	chr14:102659764:C:T	9.39535e-21	-1.97501	-0.642846	4.27646e-05	11.9384	-0.393192
102660071	chr14:102660071:A:G	4.10749e-21	-1.98009	-1.46517	2.3414e-11	-1.40119	-1.47145
102660233	chr14:102660233:A:T	7.03947e-21	-1.46382	-1.44272	0.00708107	17.7616	-1.10692
102660242	chr14:102660242:CAACTTTA:C	1.58915e-20	-2.09229	-4.62281e-10	4.65361e-11	-2.18575	-4.62281e-10
102660403	chr14:102660403:G:T	1.51563e-20	-2.13966	-4.62281e-10	4.52574e-11	-2.21361	-4.62281e-10
102660575	chr14:102660575:T:G	6.84925e-21	-1.48916	-1.44478	0.00616374	17.6295	-1.11349
102660645	chr14:102660645:A:T	4.63019e-21	-1.87184	-1.45364	3.00402e-11	-1.16207	-1.46137
102660972	chr14:102660972:C:T	2.92624e-20	-4.44502e-10	-1.48177	9.56026e-11	-4.44502e-10	-1.46578
102661112	chr14:102661112:T:C	6.83252e-21	-1.48145	-1.45493	0.00621651	17.6706	-1.1461
102661216	chr14:102661216:T:C	3.90251e-21	-2.04719	-1.44926	2.18067e-11	-1.57218	-1.37158
102661487	chr14:102661487:T:C	3.88353e-21	-2.06116	-1.44017	2.15831e-11	-1.5981	-1.35597
102661951	chr14:102661951:G:A	5.16202e-21	-1.91906	-1.29769	0.0267786	18.1209	-0.136002
102661958	chr14:102661958:A:G	1.61544e-20	-2.07588	-4.62281e-10	1.63396e-10	-0.929802	-4.62281e-10
102662136	chr14:102662136:G:A	3.63125e-20	-4.44502e-10	-1.26591	1.48188e-10	-4.44502e-10	-1.0275
102662309	chr14:102662309:C:T	4.93055e-21	-1.93432	-1.32831	0.0219356	18.0051	-0.219742
102662408	chr14:102662408:T:C	5.88282e-21	-1.6019	-1.48414	5.76597e-11	-0.500144	-1.47128
102662414	chr14:102662414:A:G	4.85749e-21	-1.94095	-1.33661	0.0202323	17.9508	-0.24626
102662609	chr14:102662609:T:A	3.13115e-20	-4.44502e-10	-1.41409	1.1243e-10	-4.44502e-10	-1.30365
102663104	chr14:102663104:G:A	4.72622e-21	-1.99462	-1.31033	0.0121807	17.4479	-0.250804
102663216	chr14:102663216:G:A	3.13148e-20	-4.44502e-10	-1.41398	1.12444e-10	-4.44502e-10	-1.30352
102663608	chr14:102663608:G:T	4.81943e-20	-4.44502e-10	-0.982835	2.05635e-10	-4.44502e-10	-0.699876
102664282	chr14:102664282:T:G	3.13004e-20	-4.44502e-10	-1.41444	1.12361e-10	-4.44502e-10	-1.30426
102664870	chr14:102664870:A:C	4.53321e-20	-4.44502e-10	-1.04406	1.90463e-10	-4.44502e-10	-0.776519
102664962	chr14:102664962:G:A	4.29999e-20	-4.44502e-10	-1.09688	1.57231e-10	-4.44502e-10	-0.968261
102664972	chr14:102664972:A:G	3.12386e-20	-4.44502e-10	-1.41642	1.12035e-10	-4.44502e-10	-1.30717
102665088	chr14:102665088:C:T	1.38726e-20	-2.22816	-4.62281e-10	5.95493e-11	-1.93917	-4.62281e-10
102665244	chr14:102665244:A:ATCCACCCACCTCAGCC	3.1346e-20	-4.44502e-10	-1.41299	1.12635e-10	-4.44502e-10	-1.30183
102665386	chr14:102665386:T:C	5.28003e-21	-1.92733	-1.26681	0.00407942	16.1483	-0.0450382
102665433	chr14:102665433:G:C	5.47421e-21	-1.89626	-1.26177	0.00524842	16.388	-0.0327429
102665513	chr14:102665513:A:G	3.04887e-20	-4.44502e-10	-1.44072	1.07343e-10	-4.44502e-10	-1.34995
102666096	chr14:102666096:AG:A	1.57787e-20	-2.09942	-4.62281e-10	4.63194e-11	-2.19042	-4.62281e-10
102666372	chr14:102666372:T:C	4.6149e-20	-4.44502e-10	-1.0262	1.78264e-10	-4.44502e-10	-0.842713
102666723	chr14:102666723:G:A	4.10818e-21	-2.03249	-1.4126	2.37577e-11	-1.54409	-1.31398
102667048	chr14:102667048:T:C	7.08699e-21	-1.46211	-1.4377	0.00759082	17.7853	-1.06108
102667159	chr14:102667159:C:T	3.69895e-20	-4.44502e-10	-1.24744	1.522e-10	-4.44502e-10	-1.00078
102667454	chr14:102667454:T:C	4.04683e-21	-2.0381	-1.42204	2.31612e-11	-1.5542	-1.3293
102667789	chr14:102667789:GC:G	4.18148e-21	-2.01974	-1.40767	2.45025e-11	-1.52101	-1.30619
102667794	chr14:102667794:C:T	1.3482e-20	-1.56373	-0.692984	9.2138e-11	-0.256116	-1.24657
102668190	chr14:102668190:C:G	2.5855e-20	-1.60557	-4.62281e-10	4.39815e-11	-2.24221	-4.62281e-10
102668588	chr14:102668588:T:C	3.29647e-20	-4.44502e-10	-1.36264	1.21625e-10	-4.44502e-10	-1.22503
102668832	chr14:102668832:C:T	1.59823e-20	-2.08659	-4.62281e-10	4.66755e-11	-2.18276	-4.62281e-10
102669178	chr14:102669178:A:G	3.62775e-20	-4.44502e-10	-1.26688	1.48057e-10	-4.44502e-10	-1.02838
102669896	chr14:102669896:G:A	1.54685e-20	-2.11927	-4.62281e-10	4.59417e-11	-2.1986	-4.62281e-10
102670106	chr14:102670106:A:G	5.06891e-21	-1.9207	-1.31425	0.025469	18.1041	-0.169338
102670463	chr14:102670463:A:G	1.54293e-20	-2.1218	-4.62281e-10	4.58886e-11	-2.19976	-4.62281e-10
102670869	chr14:102670869:G:A	3.64194e-20	-4.44502e-10	-1.26297	1.48933e-10	-4.44502e-10	-1.02248
102671404	chr14:102671404:GT:G	1.58136e-20	-2.0972	-4.62281e-10	4.65898e-11	-2.18459	-4.62281e-10
102671535	chr14:102671535:A:G	4.63892e-20	-4.44502e-10	-1.02101	1.79166e-10	-4.44502e-10	-0.837667
102671776	chr14:102671776:A:G	3.64997e-20	-4.44502e-10	-1.26077	1.49373e-10	-4.44502e-10	-1.01953
102671855	chr14:102671855:A:G	1.52711e-20	-2.13211	-4.62281e-10	4.56104e-11	-2.20584	-4.62281e-10
102671861	chr14:102671861:C:G	3.8324e-21	-2.18638	-1.3282	2.03692e-11	-1.8019	-1.21005
102671882	chr14:102671882:A:G	4.63237e-20	-4.44502e-10	-1.02242	1.78865e-10	-4.44502e-10	-0.839348
102671901	chr14:102671901:C:T	3.63367e-20	-4.44502e-10	-1.26525	1.48429e-10	-4.44502e-10	-1.02587
102672253	chr14:102672253:C:T	3.1301e-20	-4.44502e-10	-1.41442	1.12367e-10	-4.44502e-10	-1.30421
102672282	chr14:102672282:G:A	2.93719e-20	-4.44502e-10	-1.47803	9.87199e-11	-4.44502e-10	-1.43369
102672545	chr14:102672545:A:G	4.18513e-20	-4.44502e-10	-1.12395	1.47563e-10	-4.44502e-10	-1.03172
102672789	chr14:102672789:A:T	3.43814e-21	-2.21269	-1.41046	1.3311e-11	-2.10357	-1.33382
102672794	chr14:102672794:C:T	3.64473e-20	-4.44502e-10	-1.26221	1.49064e-10	-4.44502e-10	-1.0216
102672907	chr14:102672907:A:G	1.63537e-20	-2.06362	-4.62281e-10	4.76462e-11	-2.16217	-4.62281e-10
102672977	chr14:102672977:T:C	3.59925e-20	-4.44502e-10	-1.27476	1.46356e-10	-4.44502e-10	-1.03993
102673325	chr14:102673325:C:T	3.55461e-20	-4.44502e-10	-1.28724	1.07707e-10	-4.44502e-10	-1.34656
102673375	chr14:102673375:G:C	3.45621e-20	-4.44502e-10	-1.31532	1.38538e-10	-4.44502e-10	-1.09484
102673421	chr14:102673421:C:T	3.35764e-21	-2.23015	-1.41668	1.5717e-11	-1.95095	-1.32029
102673497	chr14:102673497:C:T	2.93977e-20	-4.44502e-10	-1.47716	9.87947e-11	-4.44502e-10	-1.43293
102673542	chr14:102673542:A:G	2.91962e-20	-4.44502e-10	-1.48404	9.50293e-11	-4.44502e-10	-1.47179
102673630	chr14:102673630:C:T	2.9882e-20	-4.44502e-10	-1.46082	9.95713e-11	-4.44502e-10	-1.4251
102673892	chr14:102673892:G:A	4.25755e-20	-4.44502e-10	-1.1068	1.55408e-10	-4.44502e-10	-0.979923
102673904	chr14:102673904:C:T	9.82847e-21	-2.06401	-0.508786	8.89123e-08	6.34782	-0.978391
102673917	chr14:102673917:C:T	1.07003e-20	-1.97719	-0.510608	4.73159e-05	11.8933	-0.24687
102674074	chr14:102674074:A:G	1.53158e-20	-2.12919	-4.62281e-10	4.56836e-11	-2.20424	-4.62281e-10
102674585	chr14:102674585:A:G	4.2945e-20	-4.44502e-10	-1.09815	1.57074e-10	-4.44502e-10	-0.969258
102674662	chr14:102674662:G:A	1.57166e-20	-2.10336	-4.62281e-10	4.64277e-11	-2.18808	-4.62281e-10
102674797	chr14:102674797:G:A	1.76275e-20	-1.6692	-0.319408	9.56266e-11	-0.441683	-1.02384
102675453	chr14:102675453:A:C	5.70869e-20	-4.44502e-10	-0.813501	2.18145e-10	-4.44502e-10	-0.640815
102675468	chr14:102675468:T:A	4.01305e-20	-4.44502e-10	-1.16594	9.92074e-11	-4.44502e-10	-1.42876
102675684	chr14:102675684:T:G	3.67212e-20	-4.44502e-10	-1.25472	1.50607e-10	-4.44502e-10	-1.01131
102675698	chr14:102675698:C:T	1.4817e-20	-2.1623	-4.62281e-10	4.50126e-11	-2.21904	-4.62281e-10
102675798	chr14:102675798:G:T	5.63174e-21	-1.87294	-1.25672	0.00587809	16.5175	-0.0489692
102678958	chr14:102678958:A:C	4.63588e-20	-4.44502e-10	-1.02166	1.16829e-10	-4.44502e-10	-1.26527
102679310	chr14:102679310:A:T	9.28879e-21	-1.14753	-1.48174	1.14643e-10	0.19448	-1.47863
102679564	chr14:102679564:C:T	3.91605e-20	-4.44502e-10	-1.19041	1.46265e-10	-4.44502e-10	-1.04056
102680037	chr14:102680037:A:G	1.55087e-20	-2.11667	-4.62281e-10	4.60339e-11	-2.1966	-4.62281e-10
102680470	chr14:102680470:G:A	4.03891e-20	-4.44502e-10	-1.15951	9.94516e-11	-4.44502e-10	-1.42631
102680969	chr14:102680969:T:C	2.92338e-20	-4.44502e-10	-1.48275	9.71049e-11	-4.44502e-10	-1.45018
102681127	chr14:102681127:G:A	3.1289e-20	-4.44502e-10	-1.41481	1.12271e-10	-4.44502e-10	-1.30506
102681346	chr14:102681346:C:T	3.28239e-21	-2.23753	-1.43197	1.57239e-11	-1.9006	-1.3702
102681347	chr14:102681347:G:A	4.48965e-21	-1.95581	-1.40049	1.35808e-11	-2.09396	-1.32337
102682259	chr14:102682259:A:G	2.91901e-20	-4.44502e-10	-1.48424	9.5969e-11	-4.44502e-10	-1.46195
102682822	chr14:102682822:T:C	4.0511e-20	-4.44502e-10	-1.1565	1.1919e-10	-4.44502e-10	-1.24526
102682898	chr14:102682898:G:A	3.19082e-20	-4.44502e-10	-1.39521	1.1566e-10	-4.44502e-10	-1.27532
102683110	chr14:102683110:T:G	6.63392e-21	-1.49918	-1.46669	0.00528343	17.5214	-1.15953
102683138	chr14:102683138:G:A	3.34246e-20	-4.44502e-10	-1.34878	1.39575e-10	-4.44502e-10	-1.08738
102683659	chr14:102683659:G:A	3.37433e-20	-4.44502e-10	-1.33929	1.41869e-10	-4.44502e-10	-1.07107
102684070	chr14:102684070:A:G	7.04008e-21	-1.46198	-1.44448	0.00739586	17.7805	-1.08229
102684120	chr14:102684120:T:G	1.09095e-19	-4.44502e-10	-0.165858	8.01172e-10	-4.44502e-10	0.660099
102684286	chr14:102684286:A:G	9.49773e-21	-1.9817	-0.625321	4.46822e-05	11.9028	-0.313705
102684458	chr14:102684458:C:T	4.4967e-20	-4.44502e-10	-1.05215	1.88517e-10	-4.44502e-10	-0.786786
102685917	chr14:102685917:C:T	3.82612e-20	-4.44502e-10	-1.21364	1.10469e-10	-4.44502e-10	-1.32125
102685981	chr14:102685981:T:C	3.13056e-20	-4.44502e-10	-1.41428	1.12361e-10	-4.44502e-10	-1.30426
102686154	chr14:102686154:T:G	3.38439e-20	-4.44502e-10	-1.33632	1.42574e-10	-4.44502e-10	-1.06611
102686424	chr14:102686424:A:G	3.96988e-20	-4.44502e-10	-1.17675	1.15337e-10	-4.44502e-10	-1.27812
102686693	chr14:102686693:A:G	1.5361e-20	-2.12624	-4.62281e-10	4.57697e-11	-2.20235	-4.62281e-10
102686827	chr14:102686827:A:C	3.52782e-20	-4.44502e-10	-1.29481	1.42265e-10	-4.44502e-10	-1.06828
102687520	chr14:102687520:C:T	2.96887e-20	-4.44502e-10	-1.46731	9.38679e-11	-4.44502e-10	-1.48409
102687854	chr14:102687854:A:G	6.91622e-21	-1.97292	-0.951281	0.00684269	16.6186	0.00182491
102687927	chr14:102687927:A:G	3.29698e-20	-4.44502e-10	-1.36248	1.23102e-10	-4.44502e-10	-1.21296
102688440	chr14:102688440:A:T	2.98035e-20	-4.44502e-10	-1.46345	9.38557e-11	-4.44502e-10	-1.48422
102688560	chr14:102688560:C:T	2.93336e-20	-4.44502e-10	-1.47934	9.835e-11	-4.44502e-10	-1.43744
102688651	chr14:102688651:A:G	3.35361e-20	-4.44502e-10	-1.34545	1.40352e-10	-4.44502e-10	-1.08182
102689077	chr14:102689077:A:G	4.64605e-20	-4.44502e-10	-1.01947	1.79469e-10	-4.44502e-10	-0.835976
102689128	chr14:102689128:G:A	7.33652e-21	-1.40914	-1.45607	8.50698e-11	-0.186656	-1.39585
102689257	chr14:102689257:A:G	4.84763e-21	-1.88463	-1.39496	0.00387805	16.482	-0.429378
102689860	chr14:102689860:C:T	3.36654e-20	-1.3416	-4.62281e-10	5.02625e-11	-2.10872	-4.62281e-10
102690032	chr14:102690032:C:T	8.69651e-21	-1.25989	-1.43526	1.22398e-11	-2.04947	-1.47181
102690138	chr14:102690138:G:GT	2.93278e-20	-4.44502e-10	-1.47954	9.69196e-11	-4.44502e-10	-1.45209
102690249	chr14:102690249:C:T	6.87329e-21	-1.5303	-1.40014	0.00530842	17.2494	-0.882784
102690439	chr14:102690439:A:G	1.12998e-19	-0.130701	-4.62281e-10	6.37519e-09	2.73419	-4.62281e-10
102690596	chr14:102690596:G:A	1.56344e-20	-2.1086	-4.62281e-10	4.60865e-11	-2.19546	-4.62281e-10
102690968	chr14:102690968:T:C	4.69457e-20	-4.44502e-10	-1.00908	1.82091e-10	-4.44502e-10	-0.821471
102691150	chr14:102691150:C:T	2.92722e-20	-4.44502e-10	-1.48144	9.56735e-11	-4.44502e-10	-1.46504
102691285	chr14:102691285:CAATA:C	3.08815e-18	2.65818	0.519071	8.04427e-09	2.57279	0.39395
102691399	chr14:102691399:C:T	3.86119e-20	-4.44502e-10	-1.20451	1.00321e-10	-4.44502e-10	-1.4176
102691407	chr14:102691407:G:A	3.23112e-20	-4.44502e-10	-1.38266	9.96436e-11	-4.44502e-10	-1.42438
102691551	chr14:102691551:T:C	1.36933e-20	-2.24117	-4.62281e-10	4.42284e-11	-2.23661	-4.62281e-10
102691726	chr14:102691726:G:A	2.93854e-20	-4.44502e-10	-1.47758	9.91484e-11	-4.44502e-10	-1.42936
102691760	chr14:102691760:T:C	2.97596e-20	-4.44502e-10	-1.46492	1.0682e-10	-4.44502e-10	-1.35483
102691772	chr14:102691772:A:T	2.99255e-20	-4.44502e-10	-1.45936	1.00527e-10	-4.44502e-10	-1.41555
102691775	chr14:102691775:T:C	2.9843e-20	-4.44502e-10	-1.46212	1.00047e-10	-4.44502e-10	-1.42034
102691848	chr14:102691848:T:C	1.98766e-20	-1.86853	-4.62281e-10	5.35738e-11	-2.04492	-4.62281e-10
102691933	chr14:102691933:T:C	1.52071e-20	-2.13631	-4.62281e-10	4.55539e-11	-2.20708	-4.62281e-10
102691966	chr14:102691966:A:G	2.97769e-20	-4.44502e-10	-1.46434	1.02513e-10	-4.44502e-10	-1.39599
102692567	chr14:102692567:A:G	3.1843e-20	-4.44502e-10	-1.39726	9.53939e-11	-4.44502e-10	-1.46796
102693609	chr14:102693609:G:A	3.2826e-21	-2.21639	-1.45305	1.17812e-11	-2.23887	-1.3206
102694279	chr14:102694279:T:C	3.25345e-21	-2.22637	-1.45199	1.1831e-11	-2.23514	-1.32011
102694349	chr14:102694349:T:C	3.23057e-21	-2.21693	-1.46848	1.12945e-11	-2.2399	-1.36176
102694402	chr14:102694402:A:G	3.4747e-20	-4.44502e-10	-1.30998	1.39397e-10	-4.44502e-10	-1.08865
102694521	chr14:102694521:C:T	2.97362e-20	-4.44502e-10	-1.46571	1.01815e-10	-4.44502e-10	-1.40282
102694832	chr14:102694832:A:G	3.1394e-21	-2.23796	-1.47608	1.12076e-11	-2.22133	-1.38805
102694864	chr14:102694864:T:G	1.37508e-20	-2.23698	-4.62281e-10	5.81158e-09	2.64163	-4.62281e-10
102694975	chr14:102694975:C:CTA	2.94633e-20	-4.44502e-10	-1.47493	9.38604e-11	-4.44502e-10	-1.48417
102695851	chr14:102695851:T:C	3.24551e-20	-4.44502e-10	-1.37822	1.08592e-10	-4.44502e-10	-1.33838
102696497	chr14:102696497:G:GA	5.32209e-21	-2.20498	-0.981226	1.49212e-11	-2.24059	-1.08261
102696585	chr14:102696585:C:T	3.26037e-21	-2.22445	-1.45178	1.28718e-11	-2.07265	-1.39828
102696711	chr14:102696711:T:C	3.83851e-20	-4.44502e-10	-1.21041	1.35693e-10	-4.44502e-10	-1.11558
102697118	chr14:102697118:A:G	4.62086e-21	-2.22759	-1.09991	5.28391e-09	2.39008	0.15636
102697644	chr14:102697644:T:TC	3.26693e-21	-2.24071	-1.43351	1.3439e-11	-2.06817	-1.35964
102697752	chr14:102697752:G:A	4.32834e-20	-4.44502e-10	-1.09031	1.58415e-10	-4.44502e-10	-0.960756
102697901	chr14:102697901:A:G	3.20167e-20	-4.44502e-10	-1.39182	1.12814e-10	-4.44502e-10	-1.30024
102698128	chr14:102698128:G:A	5.04551e-21	-2.20499	-1.03459	1.43069e-11	-2.24063	-1.1246
102699027	chr14:102699027:C:T	3.39237e-20	-4.44502e-10	-1.33396	9.93071e-11	-4.44502e-10	-1.42776
102699178	chr14:102699178:C:T	5.23843e-21	-2.23001	-0.972043	3.75493e-08	4.09099	0.416439
102699598	chr14:102699598:C:T	4.34215e-20	-4.44502e-10	-1.08712	1.58195e-10	-4.44502e-10	-0.962148
102699645	chr14:102699645:G:C	4.04776e-20	-4.44502e-10	-1.15733	1.52855e-10	-4.44502e-10	-0.996485
102699991	chr14:102699991:C:T	5.31317e-20	-4.44502e-10	-0.885301	2.10202e-10	-4.44502e-10	-0.677909
102700227	chr14:102700227:C:CTTTTTCTTTTTTTGAGACAGAG	3.69458e-20	-4.44502e-10	-1.24862	1.02282e-10	-4.44502e-10	-1.39824
102700315	chr14:102700315:G:A	3.36697e-21	-2.22489	-1.41917	1.02912e-11	-2.24309	-1.45159
102700405	chr14:102700405:A:G	1.36669e-20	-2.24309	-4.62281e-10	4.96646e-11	-2.12068	-4.62281e-10
102700644	chr14:102700644:C:T	1.57623e-20	-2.10045	-4.62281e-10	4.62967e-11	-2.19091	-4.62281e-10
102700831	chr14:102700831:C:T	2.92278e-20	-4.44502e-10	-1.48295	9.4436e-11	-4.44502e-10	-1.47805
102701010	chr14:102701010:C:T	5.33988e-20	-4.44502e-10	-0.880286	2.02166e-10	-4.44502e-10	-0.716887
102701232	chr14:102701232:A:G	3.43679e-20	-4.44502e-10	-1.32095	1.36824e-10	-4.44502e-10	-1.10728
102701339	chr14:102701339:A:G	3.36828e-20	-4.44502e-10	-1.34109	1.32881e-10	-4.44502e-10	-1.13652
102701751	chr14:102701751:G:A	3.27772e-21	-2.20868	-1.46224	1.57617e-11	-1.84878	-1.41961
102701854	chr14:102701854:A:G	6.67696e-20	-4.44502e-10	-0.656827	1.74149e-10	-4.44502e-10	-0.866065
102702209	chr14:102702209:T:C	4.56532e-20	-4.44502e-10	-1.037	1.67514e-10	-4.44502e-10	-0.90491
102703195	chr14:102703195:G:A	3.45761e-20	-4.44502e-10	-1.31491	1.16645e-10	-4.44502e-10	-1.26684
102703326	chr14:102703326:A:G	3.19652e-20	-4.44502e-10	-1.39343	1.128e-10	-4.44502e-10	-1.30036
102704028	chr14:102704028:A:G	4.24546e-20	-4.44502e-10	-1.10964	1.04761e-10	-4.44502e-10	-1.37429
102704428	chr14:102704428:A:G	1.69443e-20	-2.06009	0.0319478	7.37693e-06	9.58574	0.20215
102704525	chr14:102704525:G:A	1.36646e-20	-2.24326	-4.62281e-10	5.3037e-11	-2.05499	-4.62281e-10
102704535	chr14:102704535:A:G	5.57172e-21	-1.73099	-1.40938	1.27678e-11	-2.00016	-1.47889
102705284	chr14:102705284:G:A	1.6518e-20	-1.57223	-0.481399	1.01223e-10	-0.282943	-1.12571
102706241	chr14:102706241:T:C	4.75986e-20	-4.44502e-10	-0.995272	1.3669e-10	-4.44502e-10	-1.10826
102706458	chr14:102706458:A:G	3.57302e-20	-4.44502e-10	-1.28208	1.05653e-10	-4.44502e-10	-1.36581
102707840	chr14:102707840:G:A	3.13356e-20	-4.44502e-10	-1.41332	1.10796e-10	-4.44502e-10	-1.31829
102707881	chr14:102707881:C:T	1.9751e-20	-0.629725	-1.24515	2.29837e-09	2.91533	-1.20135
102707946	chr14:102707946:C:T	3.77165e-20	-4.44502e-10	-1.22798	1.40081e-10	-4.44502e-10	-1.08376
102708151	chr14:102708151:A:G	5.84667e-21	-1.66614	-1.42606	1.28708e-11	-1.98841	-1.4826
102708356	chr14:102708356:A:G	5.28396e-21	-2.18458	-1.00882	1.35899e-11	-2.24333	-1.17332
102708876	chr14:102708876:G:C	3.59892e-21	-2.1702	-1.40724	1.89918e-11	-1.76467	-1.3173
102708982	chr14:102708982:CTG:C	1.02455e-20	-1.76762	-0.76362	6.08197e-11	-0.631035	-1.28703
102709517	chr14:102709517:A:G	5.46062e-21	-2.20904	-0.95147	1.54205e-11	-2.24333	-1.04695
102709901	chr14:102709901:A:T	4.44712e-20	-4.44502e-10	-1.06323	1.73175e-10	-4.44502e-10	-0.871674
102710298	chr14:102710298:A:G	3.23738e-20	-4.44502e-10	-1.38073	9.82411e-11	-4.44502e-10	-1.43855
102710600	chr14:102710600:A:G	3.30424e-20	-4.44502e-10	-1.36028	1.10339e-10	-4.44502e-10	-1.32242
102710886	chr14:102710886:G:A	3.15948e-20	-4.44502e-10	-1.40508	9.6813e-11	-4.44502e-10	-1.4532
102711077	chr14:102711077:AT:A	9.99397e-21	-1.77826	-0.777828	5.95689e-11	-0.645863	-1.29298
102711083	chr14:102711083:G:C	9.65436e-21	-2.08629	-0.504379	1.29059e-05	10.5395	-0.192248
102711307	chr14:102711307:A:G	6.86607e-21	-2.22603	-0.705454	2.10025e-11	-1.66559	-1.31575
102712323	chr14:102712323:T:C	5.00985e-21	-2.19418	-1.05249	1.3186e-11	-2.24281	-1.20401
102712370	chr14:102712370:A:G	3.57715e-21	-2.1727	-1.4108	1.86969e-11	-1.77446	-1.32316
102713255	chr14:102713255:G:A	3.50521e-20	-4.44502e-10	-1.30124	1.04087e-10	-4.44502e-10	-1.38075
102713450	chr14:102713450:T:C	2.93035e-20	-4.44502e-10	-1.48037	9.41063e-11	-4.44502e-10	-1.48155
102713524	chr14:102713524:C:T	5.66223e-21	-2.2182	-0.906059	1.60039e-11	-2.24265	-1.0105
102713543	chr14:102713543:A:G	1.58496e-20	-2.09493	-4.62281e-10	4.66703e-11	-2.18287	-4.62281e-10
102713629	chr14:102713629:G:A	3.16772e-21	-2.24262	-1.46244	1.02488e-11	-2.21802	-1.4808
102714707	chr14:102714707:G:A	3.21806e-20	-4.44502e-10	-1.38671	9.7398e-11	-4.44502e-10	-1.44717
102714941	chr14:102714941:A:G	3.97916e-20	-4.44502e-10	-1.17442	1.49632e-10	-4.44502e-10	-1.0178
102714967	chr14:102714967:A:G	5.90495e-21	-2.20787	-0.874419	1.63984e-11	-2.24331	-0.98548
102715500	chr14:102715500:G:A	3.1598e-20	-4.44502e-10	-1.40498	9.68186e-11	-4.44502e-10	-1.45314
102715986	chr14:102715986:C:T	3.98732e-20	-4.44502e-10	-1.17237	1.50052e-10	-4.44502e-10	-1.01499
102716347	chr14:102716347:A:G	4.84379e-21	-2.2248	-1.05558	1.40566e-11	-2.24103	-1.14185
102716454	chr14:102716454:G:A	4.30281e-20	-4.44502e-10	-1.09622	1.64586e-10	-4.44502e-10	-0.922543
102717179	chr14:102717179:A:G	2.95289e-20	-4.44502e-10	-1.47271	9.38573e-11	-4.44502e-10	-1.4842
102717356	chr14:102717356:G:A	3.34436e-20	-4.44502e-10	-1.34821	1.1853e-10	-4.44502e-10	-1.25081
102717839	chr14:102717839:T:C	4.45493e-20	-4.44502e-10	-1.06148	1.62787e-10	-4.44502e-10	-0.933533
102717994	chr14:102717994:G:A	1.7762e-20	-1.98101	-4.62281e-10	4.76574e-11	-2.16194	-4.62281e-10
102719132	chr14:102719132:A:G	1.36691e-20	-2.24293	-4.62281e-10	7.83225e-11	-1.66514	-4.62281e-10
102719257	chr14:102719257:T:C	1.97862e-20	-1.87309	-4.62281e-10	4.48298e-11	-2.2231	-4.62281e-10
102719262	chr14:102719262:A:T	1.03667e-20	-2.07838	-0.441097	1.41649e-05	10.5603	-0.119999
102719356	chr14:102719356:G:A	4.01359e-20	-4.44502e-10	-1.1658	1.31698e-10	-4.44502e-10	-1.14547
102719610	chr14:102719610:TG:T	2.50292e-20	-1.63803	-4.62281e-10	7.73898e-11	-1.67712	-4.62281e-10
102719812	chr14:102719812:A:G	4.0794e-20	-4.44502e-10	-1.14954	1.6521e-10	-4.44502e-10	-0.918762
102719989	chr14:102719989:T:C	3.13438e-20	-4.44502e-10	-1.41306	9.63254e-11	-4.44502e-10	-1.45825
102720305	chr14:102720305:T:A	3.40156e-20	-4.44502e-10	-1.33125	1.21185e-10	-4.44502e-10	-1.22866
102720356	chr14:102720356:C:T	1.63913e-20	-2.06132	-4.62281e-10	4.74452e-11	-2.1664	-4.62281e-10
102720458	chr14:102720458:C:T	3.843e-20	-4.44502e-10	-1.20924	1.4148e-10	-4.44502e-10	-1.07382
102720589	chr14:102720589:C:T	4.76016e-20	-4.44502e-10	-0.995208	1.19084e-10	-4.44502e-10	-1.24615
102721430	chr14:102721430:C:T	2.94866e-20	-4.44502e-10	-1.47414	9.38713e-11	-4.44502e-10	-1.48405
102721607	chr14:102721607:A:G	1.53935e-20	-2.12413	-4.62281e-10	4.58091e-11	-2.20149	-4.62281e-10
102721728	chr14:102721728:C:G	3.9768e-20	-4.44502e-10	-1.17501	9.88152e-11	-4.44502e-10	-1.43273
102721858	chr14:102721858:T:C	4.2284e-20	-4.44502e-10	-1.11367	1.61251e-10	-4.44502e-10	-0.943016
102722002	chr14:102722002:C:T	3.10087e-20	-4.44502e-10	-1.42381	1.09355e-10	-4.44502e-10	-1.33138
102722044	chr14:102722044:C:T	1.57651e-20	-2.10027	-4.62281e-10	4.62769e-11	-2.19133	-4.62281e-10
102722555	chr14:102722555:C:G	3.13444e-20	-4.44502e-10	-1.41304	9.63298e-11	-4.44502e-10	-1.4582
102722869	chr14:102722869:C:A	4.45172e-20	-4.44502e-10	-1.0622	1.62654e-10	-4.44502e-10	-0.934352
102723035	chr14:102723035:C:G	4.05524e-20	-4.44502e-10	-1.15548	9.96239e-11	-4.44502e-10	-1.42457
102723640	chr14:102723640:TTTTC:T	1.91398e-19	0.39628	-4.62281e-10	3.21106e-10	-0.254206	-4.62281e-10
102724025	chr14:102724025:A:G	5.52643e-18	3.94204	-0.182814	8.6869e-11	-1.12609	-0.435486
102724242	chr14:102724242:C:A	3.19435e-20	-4.44502e-10	-1.39411	9.69288e-11	-4.44502e-10	-1.452
102724393	chr14:102724393:C:T	9.84742e-20	-4.44502e-10	-0.26828	2.44487e-10	-4.44502e-10	-0.526815
102724422	chr14:102724422:T:C	3.03843e-20	-4.44502e-10	-1.44415	9.46931e-11	-4.44502e-10	-1.47534
102724429	chr14:102724429:C:T	3.25327e-20	-4.44502e-10	-1.37583	9.62253e-11	-4.44502e-10	-1.45928
102724712	chr14:102724712:T:C	6.70093e-20	-4.44502e-10	-0.653243	1.76223e-10	-4.44502e-10	-0.854228
102724750	chr14:102724750:TTC:T	3.1635e-20	-4.44502e-10	-1.40381	1.05855e-10	-4.44502e-10	-1.36391
102725089	chr14:102725089:G:T	5.33988e-20	-4.44502e-10	-0.880286	2.02166e-10	-4.44502e-10	-0.716887
102725134	chr14:102725134:A:G	1.62788e-20	-1.99231	-0.0759048	1.05445e-05	9.89981	0.245329
102725143	chr14:102725143:A:G	3.08834e-20	-4.44502e-10	-1.42786	9.54942e-11	-4.44502e-10	-1.46691
102725331	chr14:102725331:A:G	5.88518e-21	-2.14945	-0.93619	1.44951e-11	-2.23992	-1.11225
102725806	chr14:102725806:A:C	3.15903e-20	-4.44502e-10	-1.40522	9.68028e-11	-4.44502e-10	-1.4533
102725956	chr14:102725956:C:G	5.28423e-21	-2.13526	-1.05809	1.31742e-11	-2.23678	-1.21093
102726019	chr14:102726019:C:T	2.95527e-20	-4.44502e-10	-1.4719	9.3854e-11	-4.44502e-10	-1.48424
102726418	chr14:102726418:GTTTACCTACTCT:G	6.29779e-21	-1.53819	-1.47968	6.34859e-11	-0.39403	-1.48113
102726962	chr14:102726962:T:C	4.43486e-21	-2.18456	-1.18402	1.1831e-11	-2.24329	-1.31196
102727181	chr14:102727181:T:C	4.70533e-20	-4.44502e-10	-1.00679	1.31931e-10	-4.44502e-10	-1.1437
102727481	chr14:102727481:G:A	4.57082e-20	-4.44502e-10	-1.0358	1.67738e-10	-4.44502e-10	-0.903573
102727680	chr14:102727680:A:G	3.09512e-20	-4.44502e-10	-1.42566	9.56525e-11	-4.44502e-10	-1.46526
102727784	chr14:102727784:T:G	4.00759e-20	-4.44502e-10	-1.1673	1.43151e-10	-4.44502e-10	-1.06208
102727819	chr14:102727819:T:C	1.55949e-20	-2.11113	-4.62281e-10	4.60186e-11	-2.19693	-4.62281e-10
102727828	chr14:102727828:A:G	2.97566e-20	-4.44502e-10	-1.46502	9.39706e-11	-4.44502e-10	-1.48299
102727829	chr14:102727829:T:C	3.47896e-21	-2.15695	-1.45439	1.01286e-11	-2.23318	-1.47744
102727896	chr14:102727896:C:T	2.92424e-20	-4.44502e-10	-1.48245	9.4035e-11	-4.44502e-10	-1.48231
102728067	chr14:102728067:T:A	1.57538e-20	-2.101	-4.62281e-10	4.63004e-11	-2.19083	-4.62281e-10
102728215	chr14:102728215:A:G	5.68697e-21	-2.14132	-0.978576	1.40484e-11	-2.23831	-1.14516
102728223	chr14:102728223:A:G	3.17715e-21	-2.24186	-1.46023	1.43347e-11	-1.9489	-1.41439
102728341	chr14:102728341:C:T	1.56018e-20	-2.11069	-4.62281e-10	4.60321e-11	-2.19664	-4.62281e-10
102728661	chr14:102728661:A:G	7.72476e-21	-2.23622	-0.577427	1.40191e-11	-2.2429	-1.14265
102729028	chr14:102729028:G:C	4.79748e-21	-2.00985	-1.28014	0.00059956	14.3069	-0.121126
102729157	chr14:102729157:T:C	1.59938e-20	-2.08588	-4.62281e-10	4.66923e-11	-2.1824	-4.62281e-10
102729407	chr14:102729407:C:T	3.10117e-20	-4.44502e-10	-1.42371	1.09423e-10	-4.44502e-10	-1.33076
102729626	chr14:102729626:A:G	5.59259e-21	-2.15298	-0.98365	1.3956e-11	-2.24079	-1.14928
102729629	chr14:102729629:A:G	5.60331e-21	-2.153	-0.981714	1.39782e-11	-2.24079	-1.14769
102729718	chr14:102729718:C:T	1.37643e-20	-2.236	-4.62281e-10	4.92697e-11	-2.12867	-4.62281e-10
102730536	chr14:102730536:A:G	4.53879e-20	-4.44502e-10	-1.04283	1.44489e-10	-4.44502e-10	-1.05277
102730664	chr14:102730664:TTTCCAAATGTTGAATTTC:T	5.1192e-20	-0.922492	-4.62281e-10	6.67758e-11	-1.82464	-4.62281e-10
102731497	chr14:102731497:C:T	3.15639e-20	-4.44502e-10	-1.40606	1.05017e-10	-4.44502e-10	-1.37186
102731518	chr14:102731518:C:T	3.16442e-20	-4.44502e-10	-1.40352	1.12845e-10	-4.44502e-10	-1.29996
102731749	chr14:102731749:T:C	4.38143e-21	-2.17598	-1.20472	1.16513e-11	-2.24324	-1.32732
102732159	chr14:102732159:C:T	3.13342e-20	-4.44502e-10	-1.41336	1.0432e-10	-4.44502e-10	-1.37851
102732255	chr14:102732255:C:T	3.07187e-20	-4.44502e-10	-1.4332	9.52611e-11	-4.44502e-10	-1.46936
102732403	chr14:102732403:G:A	3.93364e-21	-2.11435	-1.37416	0.000368844	15.1278	-1.42791
102733379	chr14:102733379:C:T	6.85738e-21	-1.46573	-1.46702	2.01366e-10	0.756573	-1.47742
102733532	chr14:102733532:C:A	4.14962e-20	-4.44502e-10	-1.13247	1.61143e-10	-4.44502e-10	-0.943683
102733728	chr14:102733728:T:C	9.4542e-21	-2.00213	-0.60949	4.13252e-06	9.55154	-0.343123
102733744	chr14:102733744:T:G	5.97987e-21	-2.2415	-0.828177	1.2113e-11	-2.24248	-1.28922
102734581	chr14:102734581:C:T	4.48608e-20	-4.44502e-10	-1.05451	1.43063e-10	-4.44502e-10	-1.06269
102734782	chr14:102734782:C:T	4.62232e-20	-4.44502e-10	-1.02459	1.69791e-10	-4.44502e-10	-0.891406
102735129	chr14:102735129:A:G	1.65951e-20	-2.04896	-4.62281e-10	4.77518e-11	-2.15996	-4.62281e-10
102735647	chr14:102735647:G:A	4.24561e-20	-4.44502e-10	-1.1096	1.22482e-10	-4.44502e-10	-1.21801
102735753	chr14:102735753:G:A	1.2513e-19	-4.44502e-10	-0.0287182	2.07766e-10	-4.44502e-10	-0.689565
102735991	chr14:102735991:A:G	1.53793e-20	-1.6484	-0.476649	8.70467e-11	-0.43221	-1.12732
102736235	chr14:102736235:A:G	4.01005e-20	-4.44502e-10	-1.16669	1.16781e-10	-4.44502e-10	-1.26568
102736269	chr14:102736269:G:T	1.73617e-20	-2.00381	-4.62281e-10	4.9268e-11	-2.1287	-4.62281e-10
102736958	chr14:102736958:C:T	3.28869e-21	-2.21409	-1.4535	1.48866e-11	-1.9204	-1.40511
102737540	chr14:102737540:C:CG	3.78724e-20	-4.44502e-10	-1.22385	1.36138e-10	-4.44502e-10	-1.1123
102737552	chr14:102737552:T:C	4.58874e-20	-4.44502e-10	-1.03188	1.86765e-10	-4.44502e-10	-0.796126
102737729	chr14:102737729:C:T	4.74601e-21	-2.24113	-1.05964	1.71877e-08	3.63922	0.0867533
102737842	chr14:102737842:G:A	3.93757e-20	-4.44502e-10	-1.18493	1.15012e-10	-4.44502e-10	-1.28094
102738065	chr14:102738065:ACT:A	5.03343e-20	-4.44502e-10	-0.939388	1.60849e-10	-4.44502e-10	-0.945513
102738107	chr14:102738107:A:G	1.70024e-20	-2.02472	-4.62281e-10	4.85992e-11	-2.14237	-4.62281e-10
102738429	chr14:102738429:T:C	5.0994e-21	-2.03484	-1.19411	1.18184e-11	-2.20364	-1.35268
102738686	chr14:102738686:T:G	2.92071e-20	-4.44502e-10	-1.48366	9.46206e-11	-4.44502e-10	-1.4761
102738722	chr14:102738722:C:G	5.59096e-20	-4.44502e-10	-0.834339	2.24463e-10	-4.44502e-10	-0.612264
102738966	chr14:102738966:G:A	3.20777e-21	-2.21011	-1.48239	1.46521e-11	-1.87733	-1.46407
102739499	chr14:102739499:G:C	1.69161e-20	-2.02981	-4.62281e-10	4.83864e-11	-2.14676	-4.62281e-10
102739529	chr14:102739529:G:A	1.61778e-20	-2.07444	-4.62281e-10	4.6996e-11	-2.17591	-4.62281e-10
102740158	chr14:102740158:T:A	2.9192e-20	-4.44502e-10	-1.48418	9.64683e-11	-4.44502e-10	-1.45676
102740303	chr14:102740303:A:G	1.6905e-20	-2.03046	-4.62281e-10	4.83622e-11	-2.14726	-4.62281e-10
102740374	chr14:102740374:G:A	1.43165e-20	-2.24022	0.043554	7.34729e-10	0.383854	0.189672
102740412	chr14:102740412:G:A	5.60756e-21	-2.03391	-1.10005	1.26337e-11	-2.20286	-1.28675
102740887	chr14:102740887:ATC:A	1.70241e-20	-2.02344	-4.62281e-10	4.85943e-11	-2.14247	-4.62281e-10
102740979	chr14:102740979:C:T	3.19291e-21	-2.22848	-1.46867	1.31384e-11	-1.96726	-1.48318
102741472	chr14:102741472:C:G	5.27723e-20	-4.44502e-10	-0.892087	1.47522e-10	-4.44502e-10	-1.032
102741635	chr14:102741635:A:G	2.98682e-20	-4.44502e-10	-1.46128	9.3859e-11	-4.44502e-10	-1.48418
102741854	chr14:102741854:A:G	1.64361e-20	-2.0586	-4.62281e-10	4.74472e-11	-2.16636	-4.62281e-10
102742164	chr14:102742164:TTTA:T	1.54843e-20	-2.11825	-4.62281e-10	4.75634e-11	-2.16391	-4.62281e-10
102742816	chr14:102742816:A:G	8.79941e-21	-1.99791	-0.685476	1.18355e-05	10.9028	-0.642152
102743151	chr14:102743151:T:G	2.92228e-20	-4.44502e-10	-1.48312	9.52185e-11	-4.44502e-10	-1.4698
102743272	chr14:102743272:G:A	3.1383e-21	-2.23639	-1.47801	7.13218e-10	2.00591	-1.4621
102743615	chr14:102743615:G:A	2.96481e-20	-4.44502e-10	-1.46867	9.42483e-11	-4.44502e-10	-1.48004
102744114	chr14:102744114:G:A	2.92024e-20	-4.44502e-10	-1.48382	9.48e-11	-4.44502e-10	-1.47421
102744186	chr14:102744186:A:G	1.73157e-20	-2.00646	-4.62281e-10	4.90796e-11	-2.13253	-4.62281e-10
102744215	chr14:102744215:T:C	3.08008e-20	-4.44502e-10	-1.43053	1.04548e-10	-4.44502e-10	-1.37633
102744247	chr14:102744247:C:T	2.91927e-20	-4.44502e-10	-1.48416	9.49187e-11	-4.44502e-10	-1.47296
102744571	chr14:102744571:C:T	2.92983e-20	-4.44502e-10	-1.48055	9.43457e-11	-4.44502e-10	-1.47901
102744657	chr14:102744657:C:T	3.16399e-20	-4.44502e-10	-1.40366	9.64226e-11	-4.44502e-10	-1.45724
102744768	chr14:102744768:C:T	4.79487e-20	-4.44502e-10	-0.987943	1.5317e-10	-4.44502e-10	-0.994431
102744774	chr14:102744774:A:G	1.62723e-20	-2.06861	-4.62281e-10	4.71009e-11	-2.17369	-4.62281e-10
102744782	chr14:102744782:A:G	2.9283e-20	-1.48107	-4.62281e-10	6.36376e-10	0.429812	-4.62281e-10
102744846	chr14:102744846:T:A	8.84423e-20	-4.44502e-10	-0.375724	6.149e-10	-4.44502e-10	0.395483
102745330	chr14:102745330:C:T	2.93408e-20	-4.44502e-10	-1.4791	9.62959e-11	-4.44502e-10	-1.45855
102745673	chr14:102745673:T:A	5.52936e-21	-2.17635	-0.971649	1.67667e-11	-2.22527	-0.981311
102745923	chr14:102745923:C:G	5.62437e-20	-4.44502e-10	-0.828381	2.21213e-10	-4.44502e-10	-0.626849
102746019	chr14:102746019:G:A	2.92804e-20	-4.44502e-10	-1.48116	9.5283e-11	-4.44502e-10	-1.46913
102746890	chr14:102746890:G:A	1.4116e-20	-2.21076	-4.62281e-10	9.0227e-11	-1.52365	-4.62281e-10
102747022	chr14:102747022:T:C	3.04013e-20	-4.44502e-10	-1.44359	1.02592e-10	-4.44502e-10	-1.39522
102747051	chr14:102747051:G:C	5.38719e-20	-4.44502e-10	-0.871466	1.28151e-10	-4.44502e-10	-1.17276
102747146	chr14:102747146:G:A	4.68693e-20	-4.44502e-10	-1.01071	1.9195e-10	-4.44502e-10	-0.768742
102747158	chr14:102747158:C:T	3.31391e-20	-4.44502e-10	-1.35736	1.0086e-10	-4.44502e-10	-1.41224
102747380	chr14:102747380:G:A	4.51807e-21	-1.86807	-1.48192	1.14984e-11	-2.11638	-1.46739
102747448	chr14:102747448:G:A	1.70066e-20	-2.02447	-4.62281e-10	4.85788e-11	-2.14279	-4.62281e-10
102747515	chr14:102747515:C:T	3.30051e-21	-2.18166	-1.48233	1.41237e-11	-1.89445	-1.48367
102747703	chr14:102747703:G:A	4.50068e-21	-1.99826	-1.35558	2.13625e-11	-1.65722	-1.30712
102747919	chr14:102747919:AC:A	1.79956e-20	-1.96795	-4.62281e-10	4.53168e-11	-2.2123	-4.62281e-10
102747983	chr14:102747983:T:A	4.81269e-20	-4.44502e-10	-0.984234	1.5394e-10	-4.44502e-10	-0.989412
102748026	chr14:102748026:C:A	6.14683e-20	-4.44502e-10	-0.739553	2.44378e-10	-4.44502e-10	-0.52726
102748108	chr14:102748108:G:A	1.28652e-20	-1.46006	-0.843495	7.85532e-11	-1.81468	0.152481
102748170	chr14:102748170:G:A	4.68897e-20	-4.44502e-10	-1.01028	1.55554e-10	-4.44502e-10	-0.978983
102748583	chr14:102748583:C:T	1.58624e-20	-1.60622	-0.487906	9.93828e-11	-0.296077	-1.13092
102748717	chr14:102748717:G:A	2.93366e-20	-4.44502e-10	-1.47924	9.63348e-11	-4.44502e-10	-1.45815
102748813	chr14:102748813:G:A	5.9265e-20	-4.44502e-10	-0.776055	2.34625e-10	-4.44502e-10	-0.567989
102748897	chr14:102748897:T:C	4.83611e-21	-2.00223	-1.27974	2.03469e-11	-1.67472	-1.33833
102749017	chr14:102749017:G:T	8.89718e-20	-4.44502e-10	-0.369755	2.77641e-10	-4.44502e-10	-0.399648
102749022	chr14:102749022:G:A	1.37999e-20	-2.23342	-4.62281e-10	1.52644e-09	1.30472	-4.62281e-10
102749121	chr14:102749121:C:G	4.85436e-20	-4.44502e-10	-0.975613	1.35393e-10	-4.44502e-10	-1.1178
102749155	chr14:102749155:C:T	2.99944e-20	-4.44502e-10	-1.45706	1.00502e-10	-4.44502e-10	-1.4158
102749469	chr14:102749469:C:T	6.11671e-20	-4.44502e-10	-0.744465	2.64344e-10	-4.44502e-10	-0.448725
102749552	chr14:102749552:G:GGTCCC	9.15631e-20	-4.44502e-10	-0.341047	1.65828e-10	-4.44502e-10	-0.915027
102749655	chr14:102749655:C:A	7.81968e-21	-2.03546	-0.765971	3.28232e-11	-1.71809	-0.816749
102749967	chr14:102749967:G:A	1.62823e-20	-1.62	-0.448002	2.82318e-11	-1.95376	-0.731771
102750014	chr14:102750014:T:C	5.52015e-21	-1.94227	-1.2074	2.34443e-11	-1.5931	-1.27825
102750066	chr14:102750066:A:G	5.33991e-21	-1.94194	-1.24093	2.30394e-11	-1.58084	-1.30793
102750248	chr14:102750248:G:A	5.22001e-20	-4.44502e-10	-0.902991	2.01391e-10	-4.44502e-10	-0.720727
102750289	chr14:102750289:C:G	5.54437e-20	-0.842706	-4.62281e-10	2.31616e-10	-0.580898	-4.62281e-10
102750523	chr14:102750523:C:T	9.0189e-20	-4.44502e-10	-0.356167	2.81858e-10	-4.44502e-10	-0.384575
102750662	chr14:102750662:G:A	1.65371e-20	-2.05247	-4.62281e-10	4.77227e-11	-2.16057	-4.62281e-10
102750750	chr14:102750750:T:G	3.22739e-21	-2.21405	-1.47235	1.45649e-11	-1.91513	-1.43224
102750972	chr14:102750972:G:T	4.99267e-20	-4.44502e-10	-0.94752	1.3896e-10	-4.44502e-10	-1.09179
102751405	chr14:102751405:C:G	2.95121e-20	-4.44502e-10	-1.47328	9.39625e-11	-4.44502e-10	-1.48308
102751415	chr14:102751415:T:C	7.88649e-20	-4.44502e-10	-0.490338	3.72505e-10	-4.44502e-10	-0.105726
102751460	chr14:102751460:G:A	2.92345e-20	-4.44502e-10	-1.48272	9.55966e-11	-4.44502e-10	-1.46584
102751510	chr14:102751510:G:A	1.19782e-20	-1.12717	-1.24782	2.54802e-11	-1.45669	-1.33139
102751526	chr14:102751526:C:T	6.26148e-20	-4.44502e-10	-0.721074	2.52755e-10	-4.44502e-10	-0.493555
102751581	chr14:102751581:G:A	4.86202e-20	-4.44502e-10	-0.974037	1.01286e-10	-4.44502e-10	-1.40803
102751627	chr14:102751627:T:TTTG	5.88388e-20	-4.44502e-10	-0.783274	2.34955e-10	-4.44502e-10	-0.566584
102751646	chr14:102751646:A:T	5.94848e-20	-4.44502e-10	-0.772353	2.35673e-10	-4.44502e-10	-0.56353
102752199	chr14:102752199:C:T	1.03638e-19	-4.44502e-10	-0.217175	2.61761e-10	-4.44502e-10	-0.458546
102752481	chr14:102752481:G:A	1.31753e-18	0.473878	1.85157	3.16342e-09	0.761479	1.27195
102752554	chr14:102752554:G:A	3.40823e-20	-4.44502e-10	-1.3293	1.01304e-10	-4.44502e-10	-1.40785
102752604	chr14:102752604:G:A	1.50663e-20	-2.14561	-4.62281e-10	4.81874e-11	-2.15088	-4.62281e-10
102752751	chr14:102752751:G:A	1.47824e-20	-2.16464	-4.62281e-10	4.56749e-11	-2.20443	-4.62281e-10
102753015	chr14:102753015:C:T	8.76381e-21	-1.69037	-0.997079	3.38055e-11	-1.46541	-1.03995
102753523	chr14:102753523:A:G	2.36424e-20	-1.69503	-4.62281e-10	9.26256e-11	-1.49741	-4.62281e-10
102754009	chr14:102754009:T:C	1.41039e-19	-4.44502e-10	0.0909626	3.89853e-10	-4.44502e-10	-0.0602065
102754064	chr14:102754064:G:A	2.2986e-20	-1.72319	-4.62281e-10	9.27896e-11	-1.49564	-4.62281e-10
102754182	chr14:102754182:A:G	3.03198e-20	-4.44502e-10	-1.44627	1.01505e-10	-4.44502e-10	-1.40587
102755271	chr14:102755271:A:C	3.46836e-20	-1.31181	-4.62281e-10	5.81168e-11	-1.96352	-4.62281e-10
102755327	chr14:102755327:G:A	2.92954e-20	-4.44502e-10	-1.48065	9.64391e-11	-4.44502e-10	-1.45707
102755536	chr14:102755536:A:G	1.39306e-19	-4.44502e-10	0.0786017	2.09187e-10	-4.44502e-10	-0.682749
102755819	chr14:102755819:T:TCC	8.03433e-20	-4.44502e-10	-0.471766	2.04689e-10	-4.44502e-10	-0.704483
102755966	chr14:102755966:C:T	1.36638e-20	-2.24333	-4.62281e-10	6.37109e-11	-1.87162	-4.62281e-10
102755985	chr14:102755985:C:T	3.32268e-20	-1.35472	-4.62281e-10	9.64057e-11	-1.45741	-4.62281e-10
102755986	chr14:102755986:G:A	3.61131e-21	-2.1625	-1.4115	1.64927e-11	-1.85696	-1.3661
102756061	chr14:102756061:T:C	8.86587e-20	-2.16105	1.78777	2.13932e-10	-1.67937	1.01905
102756339	chr14:102756339:C:G	3.64047e-20	-1.49016	0.226782	4.32824e-11	-1.5657	-0.692536
102756596	chr14:102756596:A:G	3.32459e-20	-4.44502e-10	-1.35414	1.1431e-10	-4.44502e-10	-1.28706
102756714	chr14:102756714:T:C	3.30976e-20	-4.44502e-10	-1.35861	1.01674e-10	-4.44502e-10	-1.4042
102756824	chr14:102756824:C:T	2.93041e-20	-4.44502e-10	-1.48035	9.65843e-11	-4.44502e-10	-1.45556
102757079	chr14:102757079:G:A	3.97114e-21	-1.99589	-1.48313	2.10826e-11	-1.49589	-1.48164
102757204	chr14:102757204:C:T	2.73141e-20	-1.55067	-4.62281e-10	1.12356e-10	-1.30431	-4.62281e-10
102757831	chr14:102757831:C:CAG	2.92049e-20	-4.44502e-10	-1.48374	9.57827e-11	-4.44502e-10	-1.4639
102758222	chr14:102758222:C:G	3.06671e-20	-4.44502e-10	-1.43488	1.01763e-10	-4.44502e-10	-1.40333
102758515	chr14:102758515:G:A	2.70909e-20	-1.55887	-4.62281e-10	1.1133e-10	-1.31348	-4.62281e-10
102758639	chr14:102758639:G:A	4.12978e-19	-4.44502e-10	1.16532	4.06285e-10	-4.44502e-10	-0.0189209
102759911	chr14:102759911:T:C	2.9241e-20	-4.44502e-10	-1.4825	9.39804e-11	-4.44502e-10	-1.48289
102760033	chr14:102760033:G:A	3.32221e-21	-2.19136	-1.46608	1.41295e-11	-1.91806	-1.45965
102760100	chr14:102760100:T:C	4.67048e-20	-4.44502e-10	-1.01423	2.34867e-10	-4.44502e-10	-0.566959
102760114	chr14:102760114:G:A	2.83638e-20	-1.51296	-4.62281e-10	1.17842e-10	-1.25663	-4.62281e-10
102760674	chr14:102760674:T:C	1.48109e-20	-0.679326	-1.48339	1.1404e-11	-2.19628	-1.39573
102760705	chr14:102760705:TCA:T	3.18979e-20	-4.44502e-10	-1.39553	1.06767e-10	-4.44502e-10	-1.35532
102760735	chr14:102760735:CA:C	3.05758e-20	-4.44502e-10	-1.43787	9.5946e-11	-4.44502e-10	-1.46219
102760818	chr14:102760818:C:T	7.47377e-21	-1.40192	-1.44476	3.17207e-11	-1.15629	-1.41272
102760822	chr14:102760822:C:T	2.9294e-20	-4.44502e-10	-1.48069	9.43325e-11	-4.44502e-10	-1.47915
102760836	chr14:102760836:G:A	5.24362e-21	-1.71727	-1.48379	1.20578e-11	-2.13943	-1.39683
102761498	chr14:102761498:G:A	3.33283e-19	-4.44502e-10	0.950916	7.85962e-10	-4.44502e-10	0.640931
102761515	chr14:102761515:T:G	5.69678e-20	-0.798392	-0.0171966	3.92232e-11	-2.18818	-0.168527
102761647	chr14:102761647:G:A	3.74155e-20	-4.44502e-10	-1.23599	1.09528e-10	-4.44502e-10	-1.3298
102761784	chr14:102761784:G:A	6.61061e-20	-4.44502e-10	-0.666814	1.60888e-10	-4.44502e-10	-0.945271
102761935	chr14:102761935:C:T	3.95804e-21	-2.24329	-1.23904	1.86085e-11	-1.99357	-1.10879
102762080	chr14:102762080:T:C	6.00751e-21	-1.6881	-1.37696	5.42188e-09	3.9835	-1.41128
102762159	chr14:102762159:G:C	2.92695e-20	-4.44502e-10	-1.48153	9.56499e-11	-4.44502e-10	-1.46528
102762761	chr14:102762761:C:T	3.65287e-20	-4.44502e-10	-1.25998	1.04381e-10	-4.44502e-10	-1.37793
102762779	chr14:102762779:A:C	4.04827e-21	-1.98501	-1.47477	1.06433e-11	-2.21113	-1.44992
102762784	chr14:102762784:A:G	2.934e-20	-4.44502e-10	-1.47912	9.59967e-11	-4.44502e-10	-1.46166
102763096	chr14:102763096:C:A	5.13667e-20	-0.919085	-4.62281e-10	3.90769e-10	-0.0578613	-4.62281e-10
102763157	chr14:102763157:C:A	2.57716e-20	-0.250941	-1.35786	4.26332e-11	-0.810122	-1.46322
102763258	chr14:102763258:C:T	2.92327e-20	-4.44502e-10	-1.48279	9.45043e-11	-4.44502e-10	-1.47733
102763264	chr14:102763264:C:A	7.30024e-21	-1.88391	-0.986258	1.82873e-11	-1.85056	-1.26921
102763359	chr14:102763359:C:G	3.1384e-20	-0.0153996	-1.39638	2.86049e-11	-1.19486	-1.47754
102763476	chr14:102763476:C:T	2.28737e-20	-1.72809	-4.62281e-10	9.01658e-11	-1.52433	-4.62281e-10
102763497	chr14:102763497:G:A	2.92923e-20	-4.44502e-10	-1.48075	9.48346e-11	-4.44502e-10	-1.47384
102763510	chr14:102763510:C:G	2.96758e-20	-4.44502e-10	-1.46774	9.39637e-11	-4.44502e-10	-1.48307
102763547	chr14:102763547:G:A	3.18055e-20	-4.44502e-10	-1.39843	9.49323e-11	-4.44502e-10	-1.47281
102763552	chr14:102763552:T:C	3.13448e-20	-4.44502e-10	-1.41303	9.49109e-11	-4.44502e-10	-1.47304
102763561	chr14:102763561:G:A	3.06645e-20	-4.44502e-10	-1.43497	9.39529e-11	-4.44502e-10	-1.48318
102763668	chr14:102763668:G:C	6.63823e-21	-1.48887	-1.47636	1.31062e-11	-2.14218	-1.31071
102763860	chr14:102763860:G:T	2.42317e-20	-1.67041	-4.62281e-10	9.64099e-11	-1.45737	-4.62281e-10
102764139	chr14:102764139:G:A	3.69798e-20	-4.44502e-10	-1.2477	1.07395e-10	-4.44502e-10	-1.34946
102764278	chr14:102764278:G:A	2.44425e-20	-1.66175	-4.62281e-10	9.74631e-11	-1.4465	-4.62281e-10
102764610	chr14:102764610:C:G	2.50792e-20	-1.63604	-4.62281e-10	4.74302e-11	-2.16672	-4.62281e-10
102764696	chr14:102764696:G:A	4.05505e-21	-2.07316	-1.38495	6.2351e-10	1.87616	-1.46677
102764744	chr14:102764744:G:A	3.66497e-21	-2.10564	-1.45362	5.16256e-10	1.70483	-1.48421
102764873	chr14:102764873:ACT:A	8.06457e-21	-1.29663	-1.47396	1.39262e-11	-2.09252	-1.29969
102765004	chr14:102765004:C:T	2.31661e-20	-0.239437	-1.47595	2.84504e-11	-1.36352	-1.3143
102765162	chr14:102765162:A:G	6.60368e-21	-1.49478	-1.47567	1.30075e-11	-2.15803	-1.30242
102765687	chr14:102765687:T:C	3.5794e-20	-4.44502e-10	-1.28029	1.20913e-10	-4.44502e-10	-1.2309
102765870	chr14:102765870:T:C	3.10519e-20	-4.44502e-10	-1.42241	9.84055e-11	-4.44502e-10	-1.43688
102766472	chr14:102766472:C:T	1.42699e-20	-0.732331	-1.46759	1.87312e-11	-1.83123	-1.26456
102766896	chr14:102766896:T:C	6.43721e-20	-0.693395	-4.62281e-10	7.20251e-11	-1.74896	-4.62281e-10
102767057	chr14:102767057:G:T	2.58285e-18	0.556345	2.44223	0.000189253	10.4476	2.58503
102767167	chr14:102767167:C:T	2.16442e-20	-1.78334	-4.62281e-10	4.65863e-11	-2.18467	-4.62281e-10
102767304	chr14:102767304:T:C	9.31748e-21	-1.25254	-1.37364	1.6393e-11	-2.05008	-1.17904
102767732	chr14:102767732:C:A	6.5766e-20	-4.44502e-10	-0.671972	1.5798e-10	-4.44502e-10	-0.963508
102767883	chr14:102767883:C:T	7.27045e-21	-1.49946	-1.3748	1.4778e-11	-2.1527	-1.18013
102767886	chr14:102767886:C:A	7.54545e-21	-1.45553	-1.3816	1.48577e-11	-2.137	-1.19046
102767929	chr14:102767929:G:A	2.93587e-20	-4.44502e-10	-1.47849	9.61628e-11	-4.44502e-10	-1.45993
102768036	chr14:102768036:T:C	8.08927e-21	-1.40485	-1.36269	1.5631e-11	-2.11828	-1.15844
102768059	chr14:102768059:C:G	7.65556e-21	-1.45904	-1.3636	1.52816e-11	-2.13849	-1.16084
102768130	chr14:102768130:C:T	2.91961e-20	-4.44502e-10	-1.48404	9.39766e-11	-4.44502e-10	-1.48293
102768225	chr14:102768225:C:T	7.78583e-21	-1.40217	-1.4036	1.46399e-11	-2.11639	-1.22584
102768297	chr14:102768297:A:T	3.30691e-20	-4.44502e-10	-1.35948	9.93655e-11	-4.44502e-10	-1.42717
102768353	chr14:102768353:C:G	5.22316e-20	-4.44502e-10	-0.902387	1.37508e-10	-4.44502e-10	-1.10229
102768403	chr14:102768403:C:T	3.83492e-20	-4.44502e-10	-1.21134	1.25405e-10	-4.44502e-10	-1.19443
102768675	chr14:102768675:G:A	1.44437e-18	3.39224	-0.974886	6.66812e-06	10.8431	-1.15619
102768711	chr14:102768711:T:C	3.23735e-20	-4.44502e-10	-1.38074	9.89781e-11	-4.44502e-10	-1.43108
102768713	chr14:102768713:A:G	7.84595e-21	-1.33068	-1.4674	1.40093e-11	-2.09046	-1.2958
102768819	chr14:102768819:C:G	3.23009e-20	-4.44502e-10	-1.38298	9.88558e-11	-4.44502e-10	-1.43231
102768864	chr14:102768864:G:C	2.44816e-20	-1.66015	-4.62281e-10	9.78964e-11	-1.44207	-4.62281e-10
102769390	chr14:102769390:A:G	1.96234e-20	-1.88135	-4.62281e-10	6.52431e-11	-1.84786	-4.62281e-10
102769417	chr14:102769417:G:A	4.77206e-20	-4.44502e-10	-0.992711	1.29098e-10	-4.44502e-10	-1.16541
102769538	chr14:102769538:A:G	1.16798e-20	-1.12686	-1.27335	7.31885e-11	-0.556482	-1.17646
102769641	chr14:102769641:T:C	6.00146e-20	-0.763486	-4.62281e-10	1.42961e-09	1.23918	-4.62281e-10
102770058	chr14:102770058:A:C	1.23857e-19	0.10679	-0.145736	3.89287e-06	9.24795	-0.0992696
102770192	chr14:102770192:C:T	2.64735e-20	-1.58193	-4.62281e-10	1.09144e-10	-1.33331	-4.62281e-10
102770577	chr14:102770577:G:A	2.96283e-20	-4.44502e-10	-1.46935	9.40086e-11	-4.44502e-10	-1.48259
102770622	chr14:102770622:C:T	1.02916e-18	3.47307	-1.39464	2.08808e-09	3.07267	-1.45464
102770836	chr14:102770836:C:G	9.41119e-20	-4.44502e-10	-0.31359	1.97585e-10	-4.44502e-10	-0.739809
102770862	chr14:102770862:T:G	4.88533e-21	-2.0773	-1.19454	8.62893e-10	2.05985	-1.32554
102770922	chr14:102770922:A:G	3.42149e-19	-0.747413	1.72459	1.3885e-06	6.61363	1.50413
102770997	chr14:102770997:C:T	5.17695e-21	-2.15371	-1.06015	3.31466e-10	0.471018	-0.693471
102771171	chr14:102771171:T:C	5.45226e-21	-2.17276	-0.989284	6.99197e-10	1.72722	-1.20327
102771386	chr14:102771386:C:T	3.49941e-20	-1.3029	-4.62281e-10	5.30441e-11	-2.05485	-4.62281e-10
102771441	chr14:102771441:G:A	4.80946e-19	1.40367	-0.0859931	2.56342e-09	2.24366	-0.420541
102771502	chr14:102771502:G:A	3.55713e-20	-4.44502e-10	-1.28653	1.2618e-10	-4.44502e-10	-1.18827
102771615	chr14:102771615:G:A	7.28475e-21	-1.45993	-1.41236	1.46743e-11	-2.23308	-1.1068
102771863	chr14:102771863:C:T	3.33546e-20	-4.44502e-10	-1.35088	1.20818e-10	-4.44502e-10	-1.23169
102772086	chr14:102772086:T:C	2.93359e-20	-4.44502e-10	-1.47926	9.38945e-11	-4.44502e-10	-1.4838
102772121	chr14:102772121:A:G	5.48763e-21	-1.6716	-1.48397	1.11555e-11	-2.21504	-1.399
102772597	chr14:102772597:C:G	4.89097e-20	0.48399	-1.45209	4.75524e-08	6.20577	-1.46216
102772689	chr14:102772689:G:A	7.71016e-20	0.565272	-1.07822	3.57947e-08	5.75214	-1.29256
102772839	chr14:102772839:G:A	3.45795e-20	-4.44502e-10	-1.31481	9.92567e-11	-4.44502e-10	-1.42827
102773293	chr14:102773293:C:T	6.73984e-20	0.72777	-1.37522	1.24907e-08	4.81478	-1.40802
102773842	chr14:102773842:T:C	5.40635e-21	-1.69501	-1.47549	8.06546e-09	4.36608	-1.39671
102774970	chr14:102774970:C:T	3.74632e-20	-4.44502e-10	-1.23471	1.05921e-10	-4.44502e-10	-1.36328
102775462	chr14:102775462:T:C	2.17456e-20	-0.322308	-1.45636	5.57859e-10	1.72877	-1.43064
102775681	chr14:102775681:G:A	6.00909e-20	-4.44502e-10	-0.762217	1.41683e-10	-4.44502e-10	-1.07238
102776388	chr14:102776388:C:T	2.51385e-20	-0.150095	-1.48358	5.17136e-10	1.69733	-1.475
102777345	chr14:102777345:G:A	6.33211e-20	-4.44502e-10	-0.709855	1.74e-10	-4.44502e-10	-0.866924
102777952	chr14:102777952:G:A	2.4029e-20	-0.194963	-1.48385	4.32803e-10	1.51969	-1.47538
102778005	chr14:102778005:C:T	2.93015e-20	-4.44502e-10	-1.48044	9.38532e-11	-4.44502e-10	-1.48425
102778321	chr14:102778321:C:A	1.10347e-19	-4.44502e-10	-0.154441	3.03154e-10	-4.44502e-10	-0.311734
102778503	chr14:102778503:T:C	8.08119e-20	-1.05726	0.591311	4.54574e-08	4.19151	0.507044
102778995	chr14:102778995:TAAG:T	3.84212e-20	-4.44502e-10	-1.20947	1.30662e-10	-4.44502e-10	-1.15336
102780133	chr14:102780133:A:G	6.70215e-20	0.700397	-1.35346	3.7652e-10	1.22821	-1.32322
102780906	chr14:102780906:G:C	4.85993e-20	-4.44502e-10	-0.974465	1.14744e-10	-4.44502e-10	-1.28327
102781175	chr14:102781175:AG:A	8.99829e-20	0.869044	-1.2275	3.75208e-10	1.12269	-1.22118
102781507	chr14:102781507:C:A	1.85107e-19	1.75596	-1.3931	7.60391e-10	1.97472	-1.36686
102781721	chr14:102781721:G:T	3.09569e-20	-4.44502e-10	-1.42548	1.04609e-10	-4.44502e-10	-1.37575
102782394	chr14:102782394:C:T	4.07254e-20	-4.44502e-10	-1.15122	1.05265e-10	-4.44502e-10	-1.3695
102782617	chr14:102782617:C:T	4.15606e-20	0.353075	-1.484	4.56099e-11	-0.733357	-1.4725
102782622	chr14:102782622:A:T	4.10571e-20	0.340861	-1.48397	4.51884e-11	-0.74282	-1.47232
102782642	chr14:102782642:A:G	1.44336e-20	-2.18852	-4.62281e-10	4.96007e-11	-2.12197	-4.62281e-10
102783049	chr14:102783049:C:T	2.93532e-20	-4.44502e-10	-1.47867	9.52464e-11	-4.44502e-10	-1.46951
102783081	chr14:102783081:C:T	1.91443e-20	-1.90607	-4.62281e-10	4.5735e-11	-2.20311	-4.62281e-10
102783147	chr14:102783147:G:A	3.18424e-20	-4.44502e-10	-1.39728	9.89422e-11	-4.44502e-10	-1.43144
102783212	chr14:102783212:C:G	2.99326e-20	-4.44502e-10	-1.45913	1.00735e-10	-4.44502e-10	-1.41348
102783339	chr14:102783339:T:C	4.00794e-20	0.267801	-1.43501	1.08889e-08	4.74501	-1.47549
102783880	chr14:102783880:C:G	3.14795e-20	-4.44502e-10	-1.40874	1.07806e-10	-4.44502e-10	-1.34565
102784189	chr14:102784189:C:T	3.194e-20	-4.44502e-10	-1.39422	1.06651e-10	-4.44502e-10	-1.35641
102784666	chr14:102784666:C:T	1.14352e-20	-0.945536	-1.47585	1.19882e-11	-2.11305	-1.429
102785925	chr14:102785925:G:A	9.45382e-21	-2.21719	-0.394461	3.87316e-11	-1.72357	-0.645752
102785933	chr14:102785933:G:A	9.24694e-21	-1.22749	-1.4063	1.05383e-11	-2.19107	-1.47989
102786151	chr14:102786151:A:G	1.8818e-20	-1.92326	-4.62281e-10	4.55002e-11	-2.20826	-4.62281e-10
102786337	chr14:102786337:T:C	4.04566e-20	-4.44502e-10	-1.15785	1.16371e-10	-4.44502e-10	-1.26919
102786405	chr14:102786405:G:T	7.23253e-20	-4.44502e-10	-0.5769	1.62278e-10	-4.44502e-10	-0.936664
102786690	chr14:102786690:A:T	3.84006e-20	0.271007	-1.48101	3.8313e-11	-0.897139	-1.48305
102787971	chr14:102787971:C:G	4.22992e-20	-4.44502e-10	-1.11331	1.26544e-10	-4.44502e-10	-1.18539
102788084	chr14:102788084:T:C	1.23564e-19	0.409968	-0.451286	4.05608e-08	4.84026	-0.255679
102788672	chr14:102788672:C:T	3.01669e-20	-4.44502e-10	-1.45133	1.0195e-10	-4.44502e-10	-1.40149
102788927	chr14:102788927:C:T	5.3059e-20	-4.44502e-10	-0.886671	1.88193e-10	-4.44502e-10	-0.788508
102789124	chr14:102789124:T:C	1.83739e-19	1.44475	-1.08931	7.29195e-10	1.69395	-1.12799
102789439	chr14:102789439:A:C	2.97938e-20	-4.44502e-10	-1.46378	1.00136e-10	-4.44502e-10	-1.41944
102789862	chr14:102789862:C:G	6.80664e-21	-1.46389	-1.47629	1.20203e-11	-2.24312	-1.29626
102789942	chr14:102789942:C:G	2.94544e-20	-4.44502e-10	-1.47523	9.7797e-11	-4.44502e-10	-1.44308
102790540	chr14:102790540:G:A	1.63672e-19	0.755602	-0.51581	7.90953e-10	1.32931	-0.682053
102790752	chr14:102790752:CTG:C	4.43419e-20	-4.44502e-10	-1.06614	1.23248e-10	-4.44502e-10	-1.21177
102790886	chr14:102790886:C:G	1.40859e-20	-2.2129	-4.62281e-10	4.94494e-11	-2.12503	-4.62281e-10
102791104	chr14:102791104:C:T	2.9422e-20	-4.44502e-10	-1.47633	9.40024e-11	-4.44502e-10	-1.48266
102791903	chr14:102791903:C:A	2.92478e-20	-4.44502e-10	-1.48227	9.46589e-11	-4.44502e-10	-1.4757
102792866	chr14:102792866:A:G	3.03587e-20	-4.44502e-10	-1.44499	9.54212e-11	-4.44502e-10	-1.46768
102792954	chr14:102792954:C:T	3.41444e-20	-4.44502e-10	-1.32748	1.1461e-10	-4.44502e-10	-1.28444
102793010	chr14:102793010:A:T	9.22763e-20	-4.44502e-10	-0.333288	1.86314e-10	-4.44502e-10	-0.798543
102793214	chr14:102793214:C:T	1.61039e-20	-2.07902	-4.62281e-10	2.01148e-10	-0.721937	-4.62281e-10
102793706	chr14:102793706:T:C	4.7316e-20	-4.44502e-10	-1.00123	1.37172e-10	-4.44502e-10	-1.10474
102794802	chr14:102794802:CT:C	1.65508e-20	-2.05164	-4.62281e-10	4.43307e-11	-2.2343	-4.62281e-10
102794963	chr14:102794963:T:C	1.68187e-19	1.44063	-1.17363	6.84276e-10	1.70481	-1.20242
102795398	chr14:102795398:A:G	1.78111e-19	1.47573	-1.1514	7.22945e-10	1.73823	-1.18087
102795938	chr14:102795938:C:T	2.96185e-20	-4.44502e-10	-1.46967	9.84643e-11	-4.44502e-10	-1.43628
102796683	chr14:102796683:G:A	2.16906e-19	1.28907	-0.767679	8.7153e-10	1.56602	-0.821749
102796686	chr14:102796686:A:G	2.98236e-20	-4.44502e-10	-1.46277	9.47863e-11	-4.44502e-10	-1.47435
102796737	chr14:102796737:C:T	5.06863e-20	-0.932419	-4.62281e-10	4.9861e-11	-2.11674	-4.62281e-10
102797124	chr14:102797124:T:C	2.9729e-20	-4.44502e-10	-1.46595	1.07992e-10	-4.44502e-10	-1.34392
102797672	chr14:102797672:T:C	2.67325e-19	0.969813	-0.239424	1.05702e-07	5.7267	-0.184297
102797886	chr14:102797886:C:T	1.98182e-20	-1.87147	-4.62281e-10	5.02817e-11	-2.10834	-4.62281e-10
102797986	chr14:102797986:C:T	9.60503e-21	-1.11556	-1.48023	1.21269e-11	-2.173	-1.35755
102798285	chr14:102798285:G:A	5.4673e-20	-4.44502e-10	-0.856705	2.87227e-10	-4.44502e-10	-0.365702
102798705	chr14:102798705:G:C	3.17452e-20	-4.44502e-10	-1.40033	1.10368e-10	-4.44502e-10	-1.32216
102799329	chr14:102799329:G:A	1.02946e-20	-2.17798	-0.348466	4.4463e-11	-1.63321	-0.598109
102799507	chr14:102799507:A:G	1.74539e-19	1.17836	-0.874284	6.73318e-10	1.41023	-0.923993
102799530	chr14:102799530:A:T	1.07061e-20	-1.04734	-1.43992	1.41156e-11	-2.15408	-1.22462
102799549	chr14:102799549:C:T	1.56859e-20	-2.10531	-4.62281e-10	8.2524e-11	-1.61289	-4.62281e-10
102799740	chr14:102799740:C:T	1.05925e-20	-1.06273	-1.4352	1.42165e-11	-2.15837	-1.21321
102800045	chr14:102800045:G:A	3.99153e-19	2.37345	-1.24218	1.66826e-09	2.6312	-1.23764
102800745	chr14:102800745:A:G	5.8501e-20	-4.44502e-10	-0.789031	1.29327e-10	-4.44502e-10	-1.16363
102801066	chr14:102801066:T:C	1.98199e-19	1.27916	-0.847959	7.60263e-10	1.5109	-0.90321
102801121	chr14:102801121:G:A	2.98545e-20	-4.44502e-10	-1.46174	9.75934e-11	-4.44502e-10	-1.44517
102801235	chr14:102801235:A:G	2.92218e-20	-4.44502e-10	-1.48316	9.44642e-11	-4.44502e-10	-1.47776
102801772	chr14:102801772:G:A	3.6003e-20	-4.44502e-10	-1.27447	1.21456e-10	-4.44502e-10	-1.22643
102802048	chr14:102802048:G:A	1.70563e-19	1.37193	-1.0909	7.2945e-10	1.62935	-1.06304
102802074	chr14:102802074:G:T	1.51067e-19	1.15814	-0.998496	6.07931e-10	1.42653	-1.04244
102802608	chr14:102802608:C:T	8.16571e-20	-4.44502e-10	-0.455546	2.0178e-10	-4.44502e-10	-0.718798
102803012	chr14:102803012:T:A	1.73512e-20	-2.00442	-4.62281e-10	8.84455e-11	-1.54359	-4.62281e-10
102803418	chr14:102803418:C:A	1.69339e-19	1.19165	-0.917821	4.99247e-10	1.1416	-0.95448
102803940	chr14:102803940:G:A	6.61844e-20	-4.44502e-10	-0.66563	2.13188e-10	-4.44502e-10	-0.663801
102804563	chr14:102804563:C:T	3.15003e-20	-4.44502e-10	-1.40808	1.07848e-10	-4.44502e-10	-1.34526
102804672	chr14:102804672:C:T	2.92168e-20	-4.44502e-10	-1.48333	9.4436e-11	-4.44502e-10	-1.47805
102805154	chr14:102805154:C:G	2.92816e-20	-4.44502e-10	-1.48112	9.38587e-11	-4.44502e-10	-1.48419
102805204	chr14:102805204:C:G	4.86394e-20	0.219065	-1.19271	5.53512e-09	3.69432	-1.10143
102805263	chr14:102805263:G:A	2.22721e-19	1.4824	-0.934555	9.02616e-10	1.68147	-0.902153
102805688	chr14:102805688:G:A	2.14855e-19	1.14933	-0.637446	9.18233e-10	1.40567	-0.609193
102805840	chr14:102805840:G:A	1.97452e-19	1.20974	-0.782319	7.92305e-10	1.48424	-0.835271
102806156	chr14:102806156:C:T	1.37332e-20	-2.23826	-4.62281e-10	5.31582e-11	-2.0527	-4.62281e-10
102806441	chr14:102806441:G:C	2.94422e-20	-4.44502e-10	-1.47564	9.67935e-11	-4.44502e-10	-1.4534
102806659	chr14:102806659:T:C	2.06943e-20	-1.82822	-4.62281e-10	6.85574e-11	-1.79831	-4.62281e-10
102806994	chr14:102806994:A:G	4.8896e-20	-4.44502e-10	-0.96838	1.78842e-10	-4.44502e-10	-0.839473
102807118	chr14:102807118:G:A	2.6215e-19	1.49258	-0.781742	1.02168e-09	1.74289	-0.839661
102807339	chr14:102807339:C:T	3.40652e-20	-4.44502e-10	-1.3298	1.01058e-10	-4.44502e-10	-1.41029
102807507	chr14:102807507:G:A	4.58638e-20	-4.44502e-10	-1.0324	1.21381e-10	-4.44502e-10	-1.22704
102807821	chr14:102807821:G:A	3.19605e-20	-4.44502e-10	-1.39357	1.06217e-10	-4.44502e-10	-1.36049
102808701	chr14:102808701:A:G	2.92314e-20	-4.44502e-10	-1.48283	9.45174e-11	-4.44502e-10	-1.47719
102808931	chr14:102808931:T:C	3.25683e-20	-4.44502e-10	-1.37474	1.00639e-10	-4.44502e-10	-1.41444
102809593	chr14:102809593:C:T	3.22096e-20	-4.44502e-10	-1.38581	1.07391e-10	-4.44502e-10	-1.3495
102809633	chr14:102809633:T:C	1.7163e-19	1.35846	-1.07119	6.71227e-10	1.52821	-1.04508
102809946	chr14:102809946:A:C	3.57455e-20	-4.44502e-10	-1.28165	1.05965e-10	-4.44502e-10	-1.36287
102810225	chr14:102810225:G:T	3.27954e-20	-4.44502e-10	-1.36779	1.02964e-10	-4.44502e-10	-1.3916
102810241	chr14:102810241:G:A	1.76476e-20	-1.98748	-4.62281e-10	9.10029e-11	-1.51509	-4.62281e-10
102810351	chr14:102810351:T:G	3.16761e-20	-4.44502e-10	-1.40251	1.09811e-10	-4.44502e-10	-1.32721
102810518	chr14:102810518:A:G	1.39014e-19	1.28474	-1.20825	5.5216e-10	1.52453	-1.23667
102810551	chr14:102810551:C:G	3.62061e-20	-4.44502e-10	-1.26885	1.27914e-10	-4.44502e-10	-1.17462
102810719	chr14:102810719:C:G	3.23743e-20	-4.44502e-10	-1.38071	1.12351e-10	-4.44502e-10	-1.30435
102811059	chr14:102811059:A:G	1.75009e-20	-1.99582	-4.62281e-10	8.97e-11	-1.52951	-4.62281e-10
102811088	chr14:102811088:C:G	3.04286e-20	-4.44502e-10	-1.44269	1.0315e-10	-4.44502e-10	-1.38979
102811131	chr14:102811131:A:G	3.21142e-20	-4.44502e-10	-1.38878	1.01096e-10	-4.44502e-10	-1.4099
102811470	chr14:102811470:C:T	3.09916e-20	-4.44502e-10	-1.42436	1.06729e-10	-4.44502e-10	-1.35569
102811677	chr14:102811677:G:A	1.88081e-19	1.21019	-0.831391	7.29818e-10	1.45279	-0.885973
102811788	chr14:102811788:C:A	4.73574e-20	-4.44502e-10	-1.00035	1.37225e-10	-4.44502e-10	-1.10436
102812914	chr14:102812914:G:A	3.07251e-20	-4.44502e-10	-1.43299	9.62518e-11	-4.44502e-10	-1.45901
102812915	chr14:102812915:T:C	2.21966e-20	-0.286185	-1.47195	2.53608e-11	-1.33581	-1.45696
102812966	chr14:102812966:A:G	5.85672e-21	-1.60711	-1.48338	1.16701e-11	-2.23195	-1.337
102813457	chr14:102813457:TC:T	3.3866e-20	-4.44502e-10	-1.33566	1.20569e-10	-4.44502e-10	-1.23375
102814185	chr14:102814185:G:A	2.9245e-20	-4.44502e-10	-1.48236	9.41368e-11	-4.44502e-10	-1.48123
102814469	chr14:102814469:T:G	1.51181e-20	-2.14218	-4.62281e-10	1.00028e-10	-1.42053	-4.62281e-10
102814551	chr14:102814551:A:G	1.07613e-19	-4.44502e-10	-0.179537	1.92734e-10	-4.44502e-10	-0.764664
102814620	chr14:102814620:G:A	3.46038e-20	-4.44502e-10	-1.31411	1.17588e-10	-4.44502e-10	-1.25879
102814869	chr14:102814869:A:C	2.91944e-20	-4.44502e-10	-1.4841	9.47976e-11	-4.44502e-10	-1.47423
102814886	chr14:102814886:G:C	2.95293e-20	-4.44502e-10	-1.47269	9.86957e-11	-4.44502e-10	-1.43394
102815000	chr14:102815000:A:G	2.9505e-20	-4.44502e-10	-1.47352	9.43282e-11	-4.44502e-10	-1.4792
102815344	chr14:102815344:G:T	2.92776e-20	-4.44502e-10	-1.48125	9.48401e-11	-4.44502e-10	-1.47378
102815470	chr14:102815470:G:C	6.03815e-20	-4.44502e-10	-0.757392	1.52225e-10	-4.44502e-10	-1.00062
102815552	chr14:102815552:T:A	7.61359e-20	-4.44502e-10	-0.525555	1.54332e-10	-4.44502e-10	-0.986872
102816265	chr14:102816265:C:G	2.9711e-19	1.58185	-0.745823	1.1527e-09	1.82773	-0.803842
102816682	chr14:102816682:G:A	3.33095e-19	1.24494	-0.29459	1.72602e-07	6.2679	-0.235131
102816936	chr14:102816936:C:T	2.2565e-19	1.25975	-0.698839	9.59127e-10	1.52288	-0.682834
102817372	chr14:102817372:T:C	3.13573e-20	-1.41263	-4.62281e-10	9.24323e-11	-1.4995	-4.62281e-10
102817663	chr14:102817663:A:G	4.25622e-20	-4.44502e-10	-1.10711	1.55424e-10	-4.44502e-10	-0.979817
102817711	chr14:102817711:A:G	2.95872e-20	-4.44502e-10	-1.47073	9.62118e-11	-4.44502e-10	-1.45942
102817939	chr14:102817939:A:G	6.91002e-21	-1.55551	-1.3696	1.58459e-11	-2.23765	-1.02541
102818506	chr14:102818506:G:A	3.39873e-20	-4.44502e-10	-1.33209	9.80487e-11	-4.44502e-10	-1.44051
102818613	chr14:102818613:T:C	6.47494e-20	-4.44502e-10	-0.687551	1.62105e-10	-4.44502e-10	-0.937732
102818949	chr14:102818949:T:G	3.28371e-20	-4.44502e-10	-1.36651	1.08953e-10	-4.44502e-10	-1.33506
102820265	chr14:102820265:T:C	7.10302e-20	-0.594969	-4.62281e-10	5.48613e-11	-2.02117	-4.62281e-10
102820738	chr14:102820738:C:T	3.25255e-20	-4.44502e-10	-1.37605	1.14955e-10	-4.44502e-10	-1.28144
102821038	chr14:102821038:T:C	1.3735e-20	-2.23813	-4.62281e-10	4.46296e-11	-2.22758	-4.62281e-10
102821796	chr14:102821796:C:T	3.0161e-20	-4.44502e-10	-1.45152	1.01901e-10	-4.44502e-10	-1.40197
102821832	chr14:102821832:G:A	5.35846e-21	-1.7021	-1.47729	1.0984e-11	-2.21663	-1.4129
102822748	chr14:102822748:G:C	2.14449e-20	-1.79259	-4.62281e-10	1.23151e-10	-1.21257	-4.62281e-10
102822754	chr14:102822754:C:T	7.85418e-20	-4.44502e-10	-0.494444	1.53085e-10	-4.44502e-10	-0.994985
102823660	chr14:102823660:G:A	3.00833e-20	-4.44502e-10	-1.45411	9.71843e-11	-4.44502e-10	-1.44937
102823883	chr14:102823883:G:GCC	4.09409e-19	1.7918	-0.635162	1.65311e-09	2.04611	-0.661675
102823925	chr14:102823925:G:C	3.18952e-21	-2.21958	-1.47862	1.23084e-10	0.233364	-1.44647
102824340	chr14:102824340:G:C	4.8688e-20	-4.44502e-10	-0.972642	1.37056e-10	-4.44502e-10	-1.10559
102824388	chr14:102824388:A:G	4.90469e-20	-4.44502e-10	-0.965298	1.51989e-10	-4.44502e-10	-1.00217
102824601	chr14:102824601:G:T	2.87331e-19	1.371	-0.56844	8.64582e-09	3.26776	-0.228907
102824694	chr14:102824694:G:A	2.27595e-20	-0.403346	-1.32975	2.83996e-11	-1.36258	-1.31702
102825149	chr14:102825149:G:A	8.30402e-20	-4.44502e-10	-0.43875	1.42055e-10	-4.44502e-10	-1.06977
102825187	chr14:102825187:G:A	2.94989e-20	-4.44502e-10	-1.47372	9.38535e-11	-4.44502e-10	-1.48424
102825361	chr14:102825361:A:G	3.53146e-19	-2.03108	3.03989	3.6726e-10	-2.20634	2.08643
102825551	chr14:102825551:T:C	3.40511e-20	-4.44502e-10	-1.33021	1.02414e-10	-4.44502e-10	-1.39696
102825773	chr14:102825773:T:C	2.4494e-19	-1.96503	2.60797	2.84834e-10	-2.22173	1.84766
102825810	chr14:102825810:A:G	1.06617e-19	-0.18883	-4.62281e-10	2.29673e-10	-0.58932	-4.62281e-10
102825854	chr14:102825854:G:A	7.64152e-21	-1.44972	-1.37476	1.28067e-11	-2.2427	-1.2333
102827379	chr14:102827379:C:T	2.28893e-19	-1.87216	2.44734	2.54579e-10	-2.23928	1.75292
102827508	chr14:102827508:T:C	1.06279e-19	-1.67793	1.48592	1.29897e-10	-2.24033	1.08109
102827941	chr14:102827941:C:T	1.44235e-20	-2.18921	-4.62281e-10	9.9959e-11	-1.42122	-4.62281e-10
102828602	chr14:102828602:G:A	3.63976e-20	-4.44502e-10	-1.26357	1.31981e-10	-4.44502e-10	-1.14332
102828737	chr14:102828737:G:A	7.33725e-20	-0.562526	-4.62281e-10	6.11781e-11	-1.91219	-4.62281e-10
102829473	chr14:102829473:C:G	3.38924e-20	-4.44502e-10	-1.33488	1.05581e-10	-4.44502e-10	-1.3665
102830348	chr14:102830348:G:A	2.96286e-20	-4.44502e-10	-1.46933	9.42983e-11	-4.44502e-10	-1.47951
102830778	chr14:102830778:T:C	2.97648e-20	-4.44502e-10	-1.46475	9.85677e-11	-4.44502e-10	-1.43523
102831847	chr14:102831847:C:T	4.11224e-20	-4.44502e-10	-1.14152	1.58463e-10	-4.44502e-10	-0.960456
102831993	chr14:102831993:G:C	3.65957e-20	-4.44502e-10	-1.25814	1.0614e-10	-4.44502e-10	-1.36122
102832139	chr14:102832139:CATG:C	4.97711e-21	-1.98074	-1.27248	2.76761e-11	-1.50271	-1.2027
102832155	chr14:102832155:A:G	3.46314e-20	-4.44502e-10	-1.31331	1.07334e-10	-4.44502e-10	-1.35003
102832359	chr14:102832359:C:T	4.84273e-21	-2.00508	-1.27552	2.65087e-11	-1.54257	-1.20593
102832400	chr14:102832400:G:A	2.92272e-20	-4.44502e-10	-1.48298	9.44858e-11	-4.44502e-10	-1.47753
102832545	chr14:102832545:G:A	3.00684e-20	-4.44502e-10	-1.4546	1.00103e-10	-4.44502e-10	-1.41978
102833043	chr14:102833043:C:A	2.92257e-20	-4.44502e-10	-1.48303	9.44751e-11	-4.44502e-10	-1.47764
102833379	chr14:102833379:T:C	4.61162e-19	-1.82779	3.10346	3.71869e-10	-2.24299	2.13555
102834265	chr14:102834265:A:G	4.36679e-20	-4.44502e-10	-1.08146	1.33102e-10	-4.44502e-10	-1.13486
102834553	chr14:102834553:G:T	3.27244e-20	-4.44502e-10	-1.36995	1.03966e-10	-4.44502e-10	-1.38192
102834719	chr14:102834719:C:T	5.74222e-21	-1.87878	-1.23145	3.06422e-11	-1.3916	-1.212
102834735	chr14:102834735:C:T	3.294e-19	-1.8114	2.7506	2.71446e-10	-2.24328	1.82107
102834863	chr14:102834863:A:C	1.41678e-19	-1.75194	1.84742	1.34104e-10	-2.24188	1.11451
102834884	chr14:102834884:CAAA:C	3.07636e-20	-4.44502e-10	-1.43174	9.64137e-11	-4.44502e-10	-1.45733
102835181	chr14:102835181:G:A	3.31175e-20	-4.44502e-10	-1.35801	1.05158e-10	-4.44502e-10	-1.37051
102835351	chr14:102835351:C:T	3.12599e-20	-4.44502e-10	-1.41574	9.63354e-11	-4.44502e-10	-1.45814
102836220	chr14:102836220:C:G	8.18275e-20	-4.44502e-10	-0.453461	2.66257e-10	-4.44502e-10	-0.441514
102836616	chr14:102836616:G:A	1.1467e-19	-4.44502e-10	-0.116014	2.49767e-10	-4.44502e-10	-0.50545
102836974	chr14:102836974:A:T	3.75315e-19	-1.85734	2.92703	3.18027e-10	-2.24131	1.97747
102837434	chr14:102837434:C:T	2.07523e-20	-1.82542	-4.62281e-10	1.08366e-10	-1.34046	-4.62281e-10
102838107	chr14:102838107:G:A	3.54241e-20	-4.44502e-10	-1.29068	9.84851e-11	-4.44502e-10	-1.43607
102838740	chr14:102838740:G:T	2.97173e-20	-1.26662	-0.199728	3.819e-11	-2.2187	-0.164705
102838986	chr14:102838986:C:T	4.11104e-20	-4.44502e-10	-1.14181	1.23214e-10	-4.44502e-10	-1.21206
102839072	chr14:102839072:C:G	6.61401e-20	-4.44502e-10	-0.666299	1.72382e-10	-4.44502e-10	-0.876263
102839219	chr14:102839219:T:C	1.47375e-20	-0.965344	-1.20234	1.26229e-11	-2.09076	-1.39971
102839732	chr14:102839732:T:C	8.28217e-20	-4.44502e-10	-0.441385	1.4204e-10	-4.44502e-10	-1.06987
102839769	chr14:102839769:A:T	3.9322e-19	-1.86319	2.97949	3.33412e-10	-2.24114	2.02455
102840681	chr14:102840681:A:C	2.95207e-20	-4.44502e-10	-1.47298	9.42144e-11	-4.44502e-10	-1.4804
102841175	chr14:102841175:G:C	3.09949e-20	-4.44502e-10	-1.42425	9.68642e-11	-4.44502e-10	-1.45267
102841318	chr14:102841318:G:C	2.50487e-19	-1.21099	1.87632	2.21984e-10	-2.07991	1.45654
102841441	chr14:102841441:A:G	4.27805e-21	-2.07763	-1.32695	2.20152e-11	-1.66725	-1.26699
102841696	chr14:102841696:G:T	1.12578e-19	-4.44502e-10	-0.134427	2.36994e-10	-4.44502e-10	-0.557941
102842444	chr14:102842444:A:G	1.49056e-20	-2.15634	-4.62281e-10	1.08784e-10	-1.33661	-4.62281e-10
102842762	chr14:102842762:A:C	1.78137e-20	-1.89667	-0.0814353	4.32136e-11	-1.71193	-0.547893
102843054	chr14:102843054:T:C	4.14294e-21	-2.2309	-1.20577	1.49389e-11	-1.95535	-1.36666
102843285	chr14:102843285:G:A	3.45784e-19	-1.98241	2.97015	3.32278e-10	-2.22682	2.00681
102843304	chr14:102843304:TAGAA:T	3.35514e-20	-4.44502e-10	-1.345	1.07402e-10	-4.44502e-10	-1.3494
102843406	chr14:102843406:C:T	8.49492e-21	-1.32064	-1.39797	1.23143e-11	-2.2345	-1.28071
102843671	chr14:102843671:G:A	3.87059e-20	-4.44502e-10	-1.20208	1.36524e-10	-4.44502e-10	-1.10948
102844211	chr14:102844211:A:G	1.60838e-18	2.52491	-4.62281e-10	4.62565e-08	4.71598	-4.62281e-10
102845043	chr14:102845043:G:A	1.69405e-20	-2.02837	-4.62281e-10	4.8579e-11	-2.14279	-4.62281e-10
102845221	chr14:102845221:G:A	3.33171e-20	-4.44502e-10	-1.352	9.9419e-11	-4.44502e-10	-1.42663
102846103	chr14:102846103:G:A	5.91906e-20	-4.44502e-10	-0.777311	1.48581e-10	-4.44502e-10	-1.02484
102846396	chr14:102846396:A:T	3.02968e-20	-4.44502e-10	-1.44703	9.76027e-11	-4.44502e-10	-1.44507
102847567	chr14:102847567:T:G	1.42962e-20	-2.19808	-4.62281e-10	4.9424e-11	-2.12554	-4.62281e-10
102847881	chr14:102847881:T:G	1.36739e-20	-2.24258	-4.62281e-10	4.72835e-11	-2.16981	-4.62281e-10
102848929	chr14:102848929:G:C	2.99761e-20	-4.44502e-10	-1.45767	9.87133e-11	-4.44502e-10	-1.43376
102849591	chr14:102849591:T:G	3.30414e-20	-4.44502e-10	-1.36031	1.04615e-10	-4.44502e-10	-1.37569
102849915	chr14:102849915:T:C	4.43174e-20	-4.44502e-10	-1.0667	1.24844e-10	-4.44502e-10	-1.19891
102851014	chr14:102851014:G:A	3.15378e-20	-4.44502e-10	-1.40689	1.00649e-10	-4.44502e-10	-1.41434
102851837	chr14:102851837:T:C	1.43794e-20	-2.19228	-4.62281e-10	1.27612e-10	-1.17698	-4.62281e-10
102852441	chr14:102852441:C:G	5.25183e-21	-1.80919	-1.39031	2.30913e-11	-1.4453	-1.44122
102852812	chr14:102852812:C:T	2.46629e-20	-1.65277	-4.62281e-10	4.53928e-11	-2.21062	-4.62281e-10
102852874	chr14:102852874:A:C	1.4755e-20	-2.16649	-4.62281e-10	1.62977e-09	1.37022	-4.62281e-10
102852974	chr14:102852974:A:T	1.76468e-20	-1.98752	-4.62281e-10	5.02002e-11	-2.10996	-4.62281e-10
102854191	chr14:102854191:A:G	1.4322e-20	-2.19628	-4.62281e-10	9.66931e-11	-1.45443	-4.62281e-10
102854268	chr14:102854268:G:A	2.96462e-20	-4.44502e-10	-1.46874	9.38859e-11	-4.44502e-10	-1.4839
102854554	chr14:102854554:G:A	3.7692e-20	-4.44502e-10	-1.22863	1.33383e-10	-4.44502e-10	-1.13275
102854614	chr14:102854614:C:T	1.33432e-19	-4.44502e-10	0.0355142	2.9332e-10	-4.44502e-10	-0.344713
102854624	chr14:102854624:G:A	4.84729e-19	-1.39971	2.72522	4.6988e-10	-2.13616	2.26266
102854651	chr14:102854651:C:T	3.98818e-20	-1.23641	0.0642573	5.41511e-11	-2.09989	0.0656968
102855266	chr14:102855266:G:A	3.63746e-19	-2.01542	3.0538	3.58882e-10	-2.21907	2.07609
102855985	chr14:102855985:G:A	6.00394e-21	-1.67699	-1.38867	2.71388e-11	-1.28099	-1.44402
102856134	chr14:102856134:C:T	3.74997e-19	-2.02118	3.09002	3.70269e-10	-2.21726	2.10551
102856365	chr14:102856365:T:C	5.61176e-21	-1.68138	-1.45183	2.66638e-11	-1.35939	-1.38328
102856542	chr14:102856542:T:C	1.50694e-20	-2.14541	-4.62281e-10	1.42031e-09	1.23266	-4.62281e-10
102856798	chr14:102856798:T:G	9.20128e-20	-4.44502e-10	-0.336147	2.41994e-10	-4.44502e-10	-0.537065
102857111	chr14:102857111:A:G	8.47487e-21	-1.23856	-1.48241	1.13824e-11	-2.12021	-1.47371
102857120	chr14:102857120:G:T	5.08284e-21	-1.84264	-1.38956	2.20315e-11	-1.4928	-1.44071
102857129	chr14:102857129:C:T	4.68449e-20	-4.44502e-10	-1.01123	1.87421e-10	-4.44502e-10	-0.792621
102857182	chr14:102857182:C:G	1.40365e-20	-2.21641	-4.62281e-10	7.07318e-11	-1.76708	-4.62281e-10
102857578	chr14:102857578:C:T	8.57454e-21	-1.22539	-1.48388	1.04382e-11	-2.22465	-1.45585
102857610	chr14:102857610:T:C	5.02576e-19	-1.98672	3.34839	4.85447e-10	-2.22753	2.38662
102858176	chr14:102858176:C:T	3.19866e-20	-4.44502e-10	-1.39276	9.75851e-11	-4.44502e-10	-1.44525
102858256	chr14:102858256:A:G	2.93262e-20	-4.44502e-10	-1.47959	9.38695e-11	-4.44502e-10	-1.48407
102858527	chr14:102858527:TATA:T	3.29776e-20	-1.45813	0.0958838	5.27977e-11	-2.2382	0.178691
102858702	chr14:102858702:CAT:C	2.63186e-20	-1.5878	-4.62281e-10	1.63484e-10	-0.929262	-4.62281e-10
102859833	chr14:102859833:T:G	3.24581e-20	-4.44502e-10	-1.37812	1.03519e-10	-4.44502e-10	-1.38622
102860135	chr14:102860135:G:A	3.70274e-20	-4.44502e-10	-1.24642	1.14334e-10	-4.44502e-10	-1.28685
102860443	chr14:102860443:T:C	3.16956e-20	-1.77588	0.373983	6.61123e-11	-2.20627	0.371648
102860461	chr14:102860461:G:C	1.4518e-19	-1.2452	1.3651	4.65469e-10	-0.894399	1.01147
102860599	chr14:102860599:G:C	1.69244e-19	-1.16993	1.4432	5.48171e-10	-0.800999	1.08161
102860645	chr14:102860645:A:G	2.92558e-20	-4.44502e-10	-1.482	9.41507e-11	-4.44502e-10	-1.48108
102861588	chr14:102861588:G:A	3.90596e-20	-4.44502e-10	-1.19299	1.38965e-10	-4.44502e-10	-1.09175
102861821	chr14:102861821:C:T	7.84689e-21	-1.33095	-1.46701	1.10156e-11	-2.23618	-1.39048
102862011	chr14:102862011:T:G	1.02975e-19	-0.223587	-4.62281e-10	2.23201e-10	-0.617905	-4.62281e-10
102862200	chr14:102862200:A:T	1.0434e-19	-4.44502e-10	-0.210421	2.22792e-10	-4.44502e-10	-0.619737
102862569	chr14:102862569:G:C	4.13269e-20	-4.44502e-10	-1.13656	1.35599e-10	-4.44502e-10	-1.11628
102863205	chr14:102863205:G:A	2.01098e-18	2.7483	-4.62281e-10	5.39916e-08	4.87061	-4.62281e-10
102863499	chr14:102863499:A:G	1.36977e-20	-2.24085	-4.62281e-10	4.46878e-11	-2.22628	-4.62281e-10
102863681	chr14:102863681:C:T	1.43924e-19	-4.44502e-10	0.111211	3.14057e-10	-4.44502e-10	-0.276402
102864026	chr14:102864026:T:G	3.52365e-20	-4.44502e-10	-1.29599	1.22072e-10	-4.44502e-10	-1.22137
102864272	chr14:102864272:T:C	6.50572e-19	-2.07966	3.69944	6.60701e-10	-2.19177	2.65909
102864296	chr14:102864296:C:G	5.71176e-21	-1.6446	-1.47094	2.52959e-11	-1.31111	-1.48423
102864326	chr14:102864326:T:A	1.41458e-20	-2.20866	-4.62281e-10	4.46731e-11	-2.22661	-4.62281e-10
102864405	chr14:102864405:C:T	3.64348e-20	-4.44502e-10	-1.26255	1.28158e-10	-4.44502e-10	-1.17271
102864423	chr14:102864423:C:T	4.20663e-20	-4.44502e-10	-1.11883	1.17302e-10	-4.44502e-10	-1.26123
102864440	chr14:102864440:G:A	2.93477e-20	-4.44502e-10	-1.47886	9.38582e-11	-4.44502e-10	-1.48419
102864561	chr14:102864561:A:T	9.08517e-21	-1.17184	-1.47959	4.58379e-11	-0.767505	-1.43336
102864584	chr14:102864584:C:T	2.93132e-20	-4.44502e-10	-1.48004	9.60686e-11	-4.44502e-10	-1.46091
102864643	chr14:102864643:C:T	6.15838e-21	-1.64044	-1.39982	2.99317e-11	-1.32999	-1.29707
102864938	chr14:102864938:G:A	3.74243e-21	-2.18285	-1.35549	1.86282e-11	-1.85586	-1.24544
102865253	chr14:102865253:A:T	3.57309e-20	-1.9496	0.667544	9.38165e-11	-2.14013	0.655492
102865271	chr14:102865271:C:T	1.78785e-20	-1.78266	-0.191811	3.07733e-11	-2.14947	-0.449859
102865720	chr14:102865720:G:C	3.38957e-20	-4.44502e-10	-1.33479	9.64099e-11	-4.44502e-10	-1.45737
102866071	chr14:102866071:A:G	4.14105e-21	-2.20151	-1.23562	2.13589e-11	-1.84295	-1.12156
102866080	chr14:102866080:G:A	6.17781e-21	-1.59671	-1.4404	2.84886e-11	-1.20239	-1.47409
102866277	chr14:102866277:G:A	3.63141e-20	-4.44502e-10	-1.26587	1.27499e-10	-4.44502e-10	-1.17787
102866420	chr14:102866420:A:T	3.01671e-20	-4.44502e-10	-1.45132	9.52698e-11	-4.44502e-10	-1.46926
102866820	chr14:102866820:G:A	3.91435e-20	-4.44502e-10	-1.19084	1.38323e-10	-4.44502e-10	-1.09639
102866918	chr14:102866918:T:A	3.73039e-21	-2.24307	-1.29849	1.21459e-11	-2.14122	-1.38776
102867031	chr14:102867031:G:A	1.3497e-19	-4.44502e-10	0.0469755	2.76063e-10	-4.44502e-10	-0.405349
102867938	chr14:102867938:C:T	3.59999e-20	-4.44502e-10	-1.27456	1.26181e-10	-4.44502e-10	-1.18826
102868170	chr14:102868170:T:C	2.92959e-20	-4.44502e-10	-1.48063	9.50667e-11	-4.44502e-10	-1.4714
102868235	chr14:102868235:A:C	3.43261e-21	-2.24243	-1.38232	1.19608e-11	-2.08675	-1.45759
102868267	chr14:102868267:C:G	4.13468e-20	-4.44502e-10	-1.13608	1.35668e-10	-4.44502e-10	-1.11577
102868905	chr14:102868905:T:C	3.14733e-19	-2.07764	2.97129	3.42276e-10	-2.19641	2.00605
102869003	chr14:102869003:C:A	1.22688e-18	2.25415	-4.62281e-10	3.0249e-08	4.29124	-4.62281e-10
102869613	chr14:102869613:C:T	4.50493e-21	-2.24094	-1.11196	1.38119e-11	-2.09993	-1.30051
102869737	chr14:102869737:C:T	4.87795e-20	-4.44502e-10	-0.970765	1.32764e-10	-4.44502e-10	-1.1374
102869914	chr14:102869914:A:G	3.56764e-20	-4.44502e-10	-1.28359	1.0711e-10	-4.44502e-10	-1.35213
102870490	chr14:102870490:C:T	5.1081e-20	-4.44502e-10	-0.924662	1.69882e-10	-4.44502e-10	-0.890872
102870625	chr14:102870625:G:A	2.98473e-20	-4.44502e-10	-1.46198	1.00534e-10	-4.44502e-10	-1.41548
102870700	chr14:102870700:C:T	2.92555e-20	-4.44502e-10	-1.48201	9.40337e-11	-4.44502e-10	-1.48232
102870916	chr14:102870916:T:C	6.71502e-20	-1.91553	1.26439	1.10017e-10	-2.23542	0.91008
102870921	chr14:102870921:C:T	7.14437e-21	-1.48277	-1.40898	3.35033e-11	-1.05723	-1.4571
102871202	chr14:102871202:G:T	2.97085e-20	-4.44502e-10	-1.46664	9.42912e-11	-4.44502e-10	-1.47959
102871731	chr14:102871731:A:G	1.37447e-20	-2.23742	-4.62281e-10	4.63268e-11	-2.19026	-4.62281e-10
102871771	chr14:102871771:G:A	7.02037e-20	-4.44502e-10	-0.606673	2.55441e-10	-4.44502e-10	-0.482984
102871980	chr14:102871980:T:G	2.9351e-20	-4.44502e-10	-1.47875	9.38527e-11	-4.44502e-10	-1.48425
102872747	chr14:102872747:A:G	1.67243e-20	-2.04121	-4.62281e-10	4.83896e-11	-2.14669	-4.62281e-10
102873509	chr14:102873509:A:G	4.82812e-21	-2.21627	-1.06735	2.39625e-11	-1.90522	-0.944265
102873589	chr14:102873589:G:A	4.3287e-20	-4.44502e-10	-1.09022	1.25708e-10	-4.44502e-10	-1.19202
102873785	chr14:102873785:G:A	4.06058e-20	-4.44502e-10	-1.15416	1.44675e-10	-4.44502e-10	-1.05149
102874127	chr14:102874127:TGGAG:T	3.8722e-20	-4.44502e-10	-1.20167	1.36592e-10	-4.44502e-10	-1.10898
102874417	chr14:102874417:C:T	4.64029e-20	-4.44502e-10	-1.02071	1.33674e-10	-4.44502e-10	-1.13057
102874719	chr14:102874719:T:C	3.26316e-19	-2.09138	3.02117	3.61009e-10	-2.18863	2.05155
102875141	chr14:102875141:T:G	6.15019e-21	-1.66808	-1.37351	2.75177e-11	-1.27719	-1.43396
102875712	chr14:102875712:T:C	3.03897e-19	-2.08087	2.93948	3.33032e-10	-2.19527	1.97753
102876770	chr14:102876770:G:A	2.10254e-20	-1.84412	0.0317782	3.92474e-11	-1.98202	-0.374071
102877003	chr14:102877003:C:T	3.09224e-20	-4.44502e-10	-1.42659	9.88936e-11	-4.44502e-10	-1.43193
102877013	chr14:102877013:G:T	4.85506e-20	-4.44502e-10	-0.975468	1.53135e-10	-4.44502e-10	-0.994654
102877970	chr14:102877970:C:A	3.16065e-19	-2.08485	2.98272	3.47732e-10	-2.19114	2.0166
102878177	chr14:102878177:G:T	5.40957e-21	-1.79199	-1.37792	2.37701e-11	-1.42503	-1.43251
102878538	chr14:102878538:G:T	4.11515e-20	-4.44502e-10	-1.14082	1.20416e-10	-4.44502e-10	-1.23503
102878579	chr14:102878579:G:A	4.13052e-20	-4.44502e-10	-1.13709	1.35524e-10	-4.44502e-10	-1.11683
102878948	chr14:102878948:G:A	3.34e-20	-4.44502e-10	-1.34952	1.06337e-10	-4.44502e-10	-1.35936
102879130	chr14:102879130:G:A	1.39306e-19	-1.88269	1.96129	2.06468e-10	-2.2409	1.54507
102879487	chr14:102879487:G:C	3.08324e-20	-4.44502e-10	-1.42951	9.72701e-11	-4.44502e-10	-1.44848
102879559	chr14:102879559:G:A	3.56792e-20	-4.44502e-10	-1.28351	1.07102e-10	-4.44502e-10	-1.35219
102879623	chr14:102879623:G:A	2.97426e-20	-4.44502e-10	-1.46549	9.41504e-11	-4.44502e-10	-1.48108
102879694	chr14:102879694:A:G	1.47073e-19	-4.44502e-10	0.132857	2.90925e-10	-4.44502e-10	-0.352912
102879867	chr14:102879867:A:G	4.21839e-20	-4.44502e-10	-1.11604	1.50636e-10	-4.44502e-10	-1.01111
102879963	chr14:102879963:A:G	6.02271e-21	-1.68352	-1.37902	2.70788e-11	-1.28957	-1.43765
102880279	chr14:102880279:A:G	4.88407e-19	-1.9858	3.31888	6.18073e-10	-2.2283	2.62893
102880451	chr14:102880451:A:G	3.00968e-20	-4.44502e-10	-1.45366	1.01581e-10	-4.44502e-10	-1.40512
102880491	chr14:102880491:T:C	3.29028e-19	-2.09292	3.03099	3.63774e-10	-2.18616	2.05672
102880502	chr14:102880502:T:A	4.84114e-21	-2.22134	-1.05958	1.73418e-11	-1.9091	-1.26376
102881402	chr14:102881402:A:C	4.19811e-21	-2.24153	-1.18191	1.45886e-11	-2.03121	-1.31452
102881475	chr14:102881475:A:G	3.69629e-20	-4.44502e-10	-1.24816	1.11562e-10	-4.44502e-10	-1.31139
102881653	chr14:102881653:G:A	3.19931e-20	-4.44502e-10	-1.39255	9.51394e-11	-4.44502e-10	-1.47063
102881711	chr14:102881711:C:T	3.42619e-20	-4.44502e-10	-1.32404	1.01772e-10	-4.44502e-10	-1.40325
102881758	chr14:102881758:C:T	3.85644e-20	-4.44502e-10	-1.20575	1.37094e-10	-4.44502e-10	-1.10531
102881824	chr14:102881824:A:G	5.88368e-20	-4.44502e-10	-0.783308	2.21832e-10	-4.44502e-10	-0.624058
102881858	chr14:102881858:G:A	3.60539e-20	-4.44502e-10	-1.27306	1.09345e-10	-4.44502e-10	-1.33147
102882218	chr14:102882218:A:G	4.92783e-20	-4.44502e-10	-0.960592	1.63562e-10	-4.44502e-10	-0.928786
102882365	chr14:102882365:G:T	9.6539e-20	-4.44502e-10	-0.288128	2.07739e-10	-4.44502e-10	-0.689696
102882416	chr14:102882416:G:A	3.21416e-20	-4.44502e-10	-1.38792	1.02275e-10	-4.44502e-10	-1.39831
102882839	chr14:102882839:G:A	4.09489e-19	-1.98862	3.14546	5.27138e-10	-2.22725	2.46873
102883201	chr14:102883201:T:C	3.9605e-20	-4.44502e-10	-1.17912	1.4027e-10	-4.44502e-10	-1.08241
102883290	chr14:102883290:T:G	2.99931e-20	-4.44502e-10	-1.45711	9.48504e-11	-4.44502e-10	-1.47368
102883860	chr14:102883860:C:G	6.32551e-21	-1.63611	-1.37737	1.28896e-11	-2.2362	-1.23336
102884074	chr14:102884074:A:G	1.44625e-20	-2.18651	-4.62281e-10	4.69084e-11	-2.17778	-4.62281e-10
102884157	chr14:102884157:G:T	5.57796e-20	-4.44502e-10	-0.836666	1.58025e-10	-4.44502e-10	-0.963223
102884164	chr14:102884164:TCA:T	5.57518e-20	-4.44502e-10	-0.837165	1.57949e-10	-4.44502e-10	-0.963703
102884253	chr14:102884253:C:A	1.37182e-20	-2.23935	-4.62281e-10	5.51748e-11	-2.01547	-4.62281e-10
102885192	chr14:102885192:C:T	1.10076e-19	0.162897	-0.319797	6.93026e-11	-1.02201	-0.765486
102885315	chr14:102885315:CAA:C	3.9237e-20	-4.44502e-10	-1.18845	1.17906e-10	-4.44502e-10	-1.25609
102885493	chr14:102885493:C:T	3.53804e-20	-1.51063	0.218712	5.86593e-11	-2.24239	0.288155
102885594	chr14:102885594:G:A	3.03989e-20	-4.44502e-10	-1.44367	9.7049e-11	-4.44502e-10	-1.45076
102885827	chr14:102885827:G:T	5.02034e-21	-2.22461	-1.01996	2.45637e-11	-1.93596	-0.888754
102886346	chr14:102886346:C:T	4.60899e-21	-2.1938	-1.13627	1.81016e-11	-1.81119	-1.31878
102886625	chr14:102886625:G:A	3.1925e-20	-4.44502e-10	-1.39469	9.82962e-11	-4.44502e-10	-1.43799
102886735	chr14:102886735:A:C	5.21773e-21	-1.82307	-1.38295	2.2707e-11	-1.4667	-1.4366
102886764	chr14:102886764:A:G	6.55728e-21	-1.52254	-1.45496	1.12466e-11	-2.24314	-1.36277
102886943	chr14:102886943:CT:C	9.56512e-20	-0.297366	-4.62281e-10	2.23184e-09	1.6846	-4.62281e-10
102887847	chr14:102887847:G:A	3.1792e-19	-2.09983	3.00356	3.55242e-10	-2.1824	2.02922
102889748	chr14:102889748:T:C	3.58092e-20	-4.44502e-10	-1.27987	1.07487e-10	-4.44502e-10	-1.3486
102889980	chr14:102889980:G:A	1.83351e-20	-1.94926	-4.62281e-10	5.60713e-11	-1.99935	-4.62281e-10
102890402	chr14:102890402:TTC:T	3.7159e-20	-4.44502e-10	-1.24287	1.1067e-10	-4.44502e-10	-1.31943
102890973	chr14:102890973:C:T	2.59609e-19	-2.12311	2.82421	3.08535e-10	-2.16468	1.87054
102893155	chr14:102893155:G:A	3.03139e-19	-1.51902	2.37513	3.93099e-10	-2.1777	2.12578
102893208	chr14:102893208:C:G	1.59264e-18	2.51507	-4.62281e-10	4.54372e-10	0.0929388	-4.62281e-10
102893308	chr14:102893308:T:G	1.08504e-19	-4.44502e-10	-0.17129	2.30038e-10	-4.44502e-10	-0.587732
102893514	chr14:102893514:C:T	4.32413e-20	-4.44502e-10	-1.09128	1.4176e-10	-4.44502e-10	-1.07184
102893663	chr14:102893663:A:G	1.36584e-20	-1.49462	-0.749098	1.48768e-11	-2.22416	-1.10201
102893860	chr14:102893860:A:G	3.93781e-20	-4.44502e-10	-1.18487	1.2496e-10	-4.44502e-10	-1.19798
102894103	chr14:102894103:G:A	6.07089e-21	-1.57742	-1.47715	1.0709e-11	-2.24134	-1.41355
102895354	chr14:102895354:C:T	5.16184e-21	-1.84741	-1.36937	2.21826e-11	-1.50002	-1.42665
102895399	chr14:102895399:G:A	1.43907e-19	-1.88521	1.9963	2.14601e-10	-2.24076	1.58356
102895555	chr14:102895555:A:G	3.89239e-20	-4.44502e-10	-1.19647	1.37415e-10	-4.44502e-10	-1.10297
102895600	chr14:102895600:T:C	1.18996e-19	-1.9329	1.85392	1.87298e-10	-2.23506	1.44179
102895630	chr14:102895630:TAGAC:T	1.407e-20	-2.21403	-4.62281e-10	5.7059e-11	-1.98189	-4.62281e-10
102895693	chr14:102895693:A:G	3.80359e-20	-4.44502e-10	-1.21955	1.41049e-10	-4.44502e-10	-1.07687
102895867	chr14:102895867:G:A	3.04183e-20	-1.44303	-4.62281e-10	4.79261e-11	-2.15632	-4.62281e-10
102895970	chr14:102895970:C:T	2.93779e-20	-4.44502e-10	-1.47783	9.75435e-11	-4.44502e-10	-1.44568
102895983	chr14:102895983:T:C	3.77973e-20	-4.44502e-10	-1.22584	1.33835e-10	-4.44502e-10	-1.12937
102896011	chr14:102896011:G:A	2.96916e-20	-4.44502e-10	-1.46721	9.52056e-11	-4.44502e-10	-1.46994
102896387	chr14:102896387:A:G	5.99989e-21	-1.67293	-1.3934	2.7208e-11	-1.27515	-1.44731
102896466	chr14:102896466:TAAATG:T	4.08411e-20	-4.44502e-10	-1.14839	1.1954e-10	-4.44502e-10	-1.24233
102896557	chr14:102896557:A:G	4.80278e-20	-4.44502e-10	-0.986296	1.31386e-10	-4.44502e-10	-1.14784
102897468	chr14:102897468:T:G	1.81072e-20	-1.96176	-4.62281e-10	4.57108e-11	-2.20364	-4.62281e-10
102898848	chr14:102898848:A:G	1.81472e-18	2.64561	-4.62281e-10	8.41969e-10	0.709766	-4.62281e-10
102899352	chr14:102899352:G:A	3.27738e-20	-4.44502e-10	-1.36844	1.14e-10	-4.44502e-10	-1.28978
102899359	chr14:102899359:C:T	5.34905e-20	-4.44502e-10	-0.878572	1.1087e-10	-4.44502e-10	-1.31762
102899637	chr14:102899637:G:A	4.08556e-20	-4.44502e-10	-1.14803	1.33921e-10	-4.44502e-10	-1.12873
102899653	chr14:102899653:A:G	4.8121e-21	-2.21257	-1.07437	2.42125e-11	-1.8906	-0.948509
102899656	chr14:102899656:C:T	1.05851e-19	-4.44502e-10	-0.196041	2.21881e-10	-4.44502e-10	-0.623836
102900361	chr14:102900361:C:T	5.25587e-21	-1.73266	-1.46607	1.18195e-11	-2.17357	-1.38266
102900381	chr14:102900381:A:G	3.48451e-21	-2.2427	-1.36705	2.7865e-11	-1.44638	-1.25223
102900429	chr14:102900429:C:T	9.20886e-20	-0.335324	-4.62281e-10	2.00963e-10	-0.722854	-4.62281e-10
102900457	chr14:102900457:C:T	1.03414e-19	-4.44502e-10	-0.219337	2.6578e-10	-4.44502e-10	-0.443307
102900491	chr14:102900491:A:G	9.05798e-20	-0.351844	-4.62281e-10	1.88814e-10	-0.785215	-4.62281e-10
102900681	chr14:102900681:G:A	2.94548e-20	-4.44502e-10	-1.47522	9.45136e-11	-4.44502e-10	-1.47723
102900845	chr14:102900845:C:T	1.83651e-20	-1.94762	-4.62281e-10	5.1698e-11	-2.08056	-4.62281e-10
102901268	chr14:102901268:TC:T	5.33517e-20	-4.44502e-10	-0.88117	1.37151e-10	-4.44502e-10	-1.1049
102901581	chr14:102901581:C:T	1.38899e-19	-4.44502e-10	0.0756701	3.01691e-10	-4.44502e-10	-0.316575
102901610	chr14:102901610:G:A	2.97963e-20	-4.44502e-10	-1.46369	9.61006e-11	-4.44502e-10	-1.46058
102901877	chr14:102901877:C:T	3.20037e-20	-4.44502e-10	-1.39222	9.78027e-11	-4.44502e-10	-1.44302
102901933	chr14:102901933:T:C	2.93084e-20	-4.44502e-10	-1.4802	9.43982e-11	-4.44502e-10	-1.47845
102902251	chr14:102902251:G:C	4.36574e-20	-4.44502e-10	-1.0817	1.26131e-10	-4.44502e-10	-1.18865
102902537	chr14:102902537:G:GAGACC	4.68209e-20	-4.44502e-10	-1.01174	1.25393e-10	-4.44502e-10	-1.19452
102903150	chr14:102903150:G:A	3.78415e-20	-4.44502e-10	-1.22467	1.34015e-10	-4.44502e-10	-1.12803
102903404	chr14:102903404:C:T	3.97616e-20	-4.44502e-10	-1.17517	1.17486e-10	-4.44502e-10	-1.25966
102903782	chr14:102903782:C:T	3.13938e-20	-1.81018	0.39872	7.74187e-11	-2.1711	0.494355
102903826	chr14:102903826:C:T	4.55717e-19	-2.19288	3.45668	6.57476e-10	-1.99843	2.46086
102904011	chr14:102904011:G:A	8.44738e-20	-4.44502e-10	-0.421633	2.14187e-10	-4.44502e-10	-0.659128
102904753	chr14:102904753:T:C	4.83078e-21	-1.81113	-1.47194	1.19459e-11	-2.14506	-1.40053
102904910	chr14:102904910:G:A	1.86568e-20	-1.71349	-0.218372	3.10646e-11	-2.11761	-0.472296
102904973	chr14:102904973:G:A	3.10186e-20	-4.44502e-10	-1.42349	9.58185e-11	-4.44502e-10	-1.46352
102905075	chr14:102905075:G:A	3.38231e-21	-2.19324	-1.44628	1.16039e-11	-2.17632	-1.39832
102905914	chr14:102905914:C:T	3.88959e-20	-4.44502e-10	-1.19718	1.38543e-10	-4.44502e-10	-1.0948
102906853	chr14:102906853:G:A	3.13733e-20	-4.44502e-10	-1.41212	9.77084e-11	-4.44502e-10	-1.44399
102907097	chr14:102907097:C:G	5.06981e-21	-1.76903	-1.46574	1.20015e-11	-2.15952	-1.38143
102907402	chr14:102907402:TCA:T	5.50792e-21	-1.81121	-1.34068	2.3709e-11	-1.45369	-1.40643
102907708	chr14:102907708:C:T	7.36348e-20	-4.44502e-10	-0.558957	2.67462e-10	-4.44502e-10	-0.437
102907983	chr14:102907983:A:C	2.9917e-20	-4.44502e-10	-1.45965	9.45746e-11	-4.44502e-10	-1.47659
102908105	chr14:102908105:C:T	1.53382e-20	-2.12773	-4.62281e-10	4.76938e-09	2.44399	-4.62281e-10
102908132	chr14:102908132:T:C	6.97392e-20	-4.44502e-10	-0.613312	1.36426e-10	-4.44502e-10	-1.1102
102908547	chr14:102908547:T:C	7.51019e-21	-2.05248	-0.789335	1.50588e-11	-2.24251	-1.0715
102909057	chr14:102909057:G:T	3.40836e-20	-4.44502e-10	-1.32926	9.86361e-11	-4.44502e-10	-1.43454
102909109	chr14:102909109:T:G	3.27928e-20	-4.44502e-10	-1.36787	1.00944e-10	-4.44502e-10	-1.41141
102909177	chr14:102909177:C:T	4.05822e-20	-4.44502e-10	-1.15474	1.22426e-10	-4.44502e-10	-1.21847
102909203	chr14:102909203:A:G	6.38987e-21	-2.07588	-0.92748	3.22968e-11	-1.61762	-0.933395
102909257	chr14:102909257:T:A	1.95456e-19	-0.238675	0.655937	3.15522e-08	3.41419	0.919234
102909859	chr14:102909859:CTGG:C	3.06804e-20	-4.44502e-10	-1.43445	9.60871e-11	-4.44502e-10	-1.46072
102910223	chr14:102910223:G:A	8.25651e-20	-4.44502e-10	-0.444488	2.22688e-10	-4.44502e-10	-0.620207
102910491	chr14:102910491:G:A	3.32665e-21	-2.24325	-1.41286	1.45938e-11	-1.99566	-1.34971
102910984	chr14:102910984:G:A	1.08185e-20	-1.51016	-0.966664	1.82811e-11	-2.23228	-0.88783
102911012	chr14:102911012:C:T	1.92891e-20	-1.89853	-4.62281e-10	4.45654e-11	-2.22902	-4.62281e-10
102911017	chr14:102911017:T:G	6.30723e-21	-1.53309	-1.48328	1.11445e-11	-2.22257	-1.39246
102911125	chr14:102911125:A:G	4.99605e-20	-4.44502e-10	-0.946842	1.6741e-10	-4.44502e-10	-0.905534
102911140	chr14:102911140:A:G	1.84639e-20	-1.94226	-4.62281e-10	1.5336e-10	-0.993189	-4.62281e-10
102911383	chr14:102911383:T:C	3.07244e-20	-4.44502e-10	-1.43302	9.62214e-11	-4.44502e-10	-1.45932
102911405	chr14:102911405:A:T	4.71403e-20	-4.44502e-10	-1.00495	1.34096e-10	-4.44502e-10	-1.12742
102911661	chr14:102911661:C:T	3.38702e-20	-4.44502e-10	-1.33554	1.08266e-10	-4.44502e-10	-1.34139
102911689	chr14:102911689:G:A	2.93093e-20	-4.44502e-10	-1.48017	9.38526e-11	-4.44502e-10	-1.48425
102912296	chr14:102912296:C:A	2.93137e-20	-4.44502e-10	-1.48002	9.38522e-11	-4.44502e-10	-1.48426
102912497	chr14:102912497:G:A	8.45112e-20	-4.44502e-10	-0.421191	2.07891e-10	-4.44502e-10	-0.688962
102912806	chr14:102912806:G:A	3.38442e-20	-4.44502e-10	-1.33631	1.0761e-10	-4.44502e-10	-1.34746
102912888	chr14:102912888:T:C	2.76474e-19	-2.06266	2.8267	3.4467e-10	-2.13281	1.94942
102913312	chr14:102913312:T:G	4.58956e-21	-2.23876	-1.09553	2.18586e-11	-2.02747	-0.913908
102913826	chr14:102913826:C:T	9.20397e-21	-1.45288	-1.18556	2.47274e-11	-1.56647	-1.25159
102913859	chr14:102913859:C:T	1.93431e-20	-1.89574	-4.62281e-10	6.26143e-11	-1.88898	-4.62281e-10
102913871	chr14:102913871:T:A	1.06306e-20	-1.64156	-0.852773	2.10999e-11	-2.24106	-0.735645
102914106	chr14:102914106:C:T	3.74592e-20	-4.44502e-10	-1.23482	1.32625e-10	-4.44502e-10	-1.13845
102914452	chr14:102914452:G:A	3.69001e-20	-4.44502e-10	-1.24986	1.14643e-10	-4.44502e-10	-1.28416
102914779	chr14:102914779:C:T	4.9961e-20	-4.44502e-10	-0.946831	1.35017e-10	-4.44502e-10	-1.12057
102914816	chr14:102914816:G:A	6.34261e-20	-4.44502e-10	-0.7082	2.27719e-10	-4.44502e-10	-0.597863
102914933	chr14:102914933:G:A	3.16888e-20	-4.44502e-10	-1.40211	1.03079e-10	-4.44502e-10	-1.39048
102914968	chr14:102914968:G:A	3.87496e-20	-4.44502e-10	-1.20095	1.37994e-10	-4.44502e-10	-1.09876
102915503	chr14:102915503:G:A	3.22213e-20	-4.44502e-10	-1.38545	9.97238e-11	-4.44502e-10	-1.42357
102915701	chr14:102915701:A:C	4.23989e-21	-2.00229	-1.41124	1.08038e-11	-2.22733	-1.41874
102915747	chr14:102915747:G:A	7.24679e-21	-2.16085	-0.716663	4.23099e-11	-1.77348	-0.507473
102916416	chr14:102916416:G:A	4.67862e-20	-4.44502e-10	-1.01249	1.56477e-10	-4.44502e-10	-0.973067
102916863	chr14:102916863:C:T	2.68954e-19	-2.01071	2.74717	2.71471e-10	-2.22066	1.79853
102916892	chr14:102916892:C:T	3.32732e-19	-4.44502e-10	0.949264	6.25136e-10	-4.44502e-10	0.411992
102917027	chr14:102917027:C:T	2.60876e-20	-1.59662	-4.62281e-10	7.69464e-11	-1.68287	-4.62281e-10
102917194	chr14:102917194:C:T	1.61743e-20	-2.07465	-4.62281e-10	4.39783e-11	-2.24228	-4.62281e-10
102917234	chr14:102917234:CAT:C	9.50724e-20	-4.44502e-10	-0.303436	2.25949e-10	-4.44502e-10	-0.605668
102917244	chr14:102917244:C:T	1.54478e-20	-1.83307	-0.287536	5.61288e-11	-1.55769	-0.440634
102918069	chr14:102918069:C:T	5.43907e-20	-4.44502e-10	-0.861882	2.07612e-10	-4.44502e-10	-0.690308
102918535	chr14:102918535:C:G	4.77017e-20	-4.44502e-10	-0.993108	1.35522e-10	-4.44502e-10	-1.11684
102918736	chr14:102918736:A:G	5.34391e-21	-1.73785	-1.44426	1.00542e-11	-2.23865	-1.47933
102918863	chr14:102918863:A:G	3.20953e-20	-4.44502e-10	-1.38936	1.07894e-10	-4.44502e-10	-1.34483
102918905	chr14:102918905:A:G	7.50016e-21	-1.8524	-0.990746	2.84087e-11	-1.58626	-1.09302
102919297	chr14:102919297:A:G	2.13732e-20	-2.08653	0.290589	5.74164e-11	-2.035	0.0593496
102920169	chr14:102920169:C:G	2.9197e-20	-4.44502e-10	-1.48401	9.49495e-11	-4.44502e-10	-1.47263
102920677	chr14:102920677:C:T	7.4881e-20	-4.44502e-10	-0.542175	2.40598e-10	-4.44502e-10	-0.542848
102920751	chr14:102920751:C:T	5.88859e-21	-1.75217	-1.33289	2.58437e-11	-1.37895	-1.39496
102921395	chr14:102921395:G:A	2.46654e-19	-2.20247	2.85238	2.99916e-10	-2.08088	1.7584
102921584	chr14:102921584:C:T	2.94758e-20	-4.44502e-10	-1.4745	9.38621e-11	-4.44502e-10	-1.48415
102922113	chr14:102922113:A:G	2.96784e-20	-4.44502e-10	-1.46766	9.74086e-11	-4.44502e-10	-1.44706
102922443	chr14:102922443:A:T	3.5574e-20	-2.23004	0.943583	2.40655e-10	-1.38879	0.846173
102922458	chr14:102922458:C:T	1.50015e-20	-2.14992	-4.62281e-10	5.54832e-10	0.292689	-4.62281e-10
102922615	chr14:102922615:C:T	4.34738e-21	-2.01468	-1.37382	1.4187e-11	-1.9113	-1.46235
102922644	chr14:102922644:C:T	3.19199e-20	-4.44502e-10	-1.39484	1.02296e-10	-4.44502e-10	-1.3981
102923252	chr14:102923252:C:T	4.34103e-20	-4.44502e-10	-1.08738	1.22148e-10	-4.44502e-10	-1.22075
102923895	chr14:102923895:G:C	3.13214e-20	-4.44502e-10	-1.41377	1.04376e-10	-4.44502e-10	-1.37798
102923937	chr14:102923937:G:A	3.82469e-20	-4.44502e-10	-1.21401	1.13973e-10	-4.44502e-10	-1.29001
102924260	chr14:102924260:G:A	3.23367e-20	-4.44502e-10	-1.38187	9.47857e-11	-4.44502e-10	-1.47436
102924370	chr14:102924370:G:A	2.99219e-20	-4.44502e-10	-1.45948	9.42769e-11	-4.44502e-10	-1.47974
102924695	chr14:102924695:A:G	2.92138e-20	-4.44502e-10	-1.48343	9.3886e-11	-4.44502e-10	-1.4839
102924804	chr14:102924804:A:G	3.17445e-20	-4.44502e-10	-1.40035	1.1321e-10	-4.44502e-10	-1.29674
102925361	chr14:102925361:C:A	1.38338e-19	-1.77425	1.84588	4.02822e-10	-1.38155	1.35407
102925406	chr14:102925406:A:G	1.28289e-19	-1.73078	1.727	4.29736e-10	-1.24771	1.2849
102925619	chr14:102925619:G:A	4.67364e-20	-4.44502e-10	-1.01355	1.27953e-10	-4.44502e-10	-1.17432
102925648	chr14:102925648:C:T	3.49754e-21	-2.13869	-1.46733	1.89019e-11	-1.67232	-1.41439
102926502	chr14:102926502:T:C	5.24349e-20	-0.876643	-0.0218596	2.89593e-11	-2.12878	-0.531301
102926525	chr14:102926525:A:G	3.46807e-20	-4.44502e-10	-1.31189	1.05482e-10	-4.44502e-10	-1.36744
102926824	chr14:102926824:G:A	4.48977e-21	-2.05689	-1.29938	2.1867e-11	-1.57639	-1.3646
102927127	chr14:102927127:C:T	4.28874e-20	-4.44502e-10	-1.0995	1.29312e-10	-4.44502e-10	-1.16375
102927257	chr14:102927257:T:G	9.61986e-21	-1.98439	-0.609853	2.48734e-11	-2.05526	-0.756914
102928142	chr14:102928142:C:T	9.01304e-20	-4.44502e-10	-0.356817	2.6721e-10	-4.44502e-10	-0.437942
102928416	chr14:102928416:T:C	6.88557e-20	-4.44502e-10	-0.626062	2.2165e-10	-4.44502e-10	-0.624878
102928786	chr14:102928786:C:T	3.38561e-20	-4.44502e-10	-1.33596	1.01012e-10	-4.44502e-10	-1.41074
102929781	chr14:102929781:C:T	3.21092e-20	-4.44502e-10	-1.38893	9.95108e-11	-4.44502e-10	-1.42571
102930369	chr14:102930369:C:G	3.36345e-20	-1.9022	0.559679	9.21843e-11	-2.01533	0.513142
102930783	chr14:102930783:T:C	3.90461e-21	-2.0142	-1.48172	1.01142e-11	-2.22837	-1.48366
102930813	chr14:102930813:T:C	6.63943e-20	-4.44502e-10	-0.662464	2.21633e-10	-4.44502e-10	-0.624955
102931215	chr14:102931215:G:A	3.62319e-20	-4.44502e-10	-1.26814	1.27457e-10	-4.44502e-10	-1.1782
102931578	chr14:102931578:T:TTTTC	4.28996e-20	-4.44502e-10	-1.09921	1.19094e-10	-4.44502e-10	-1.24606
102931695	chr14:102931695:GGA:G	2.91928e-20	-4.44502e-10	-1.48415	9.41897e-11	-4.44502e-10	-1.48067
102931697	chr14:102931697:A:G	2.17576e-19	-1.66777	2.19225	9.71715e-11	-2.22684	0.777343
102931910	chr14:102931910:T:C	2.41602e-19	-4.44502e-10	0.629217	4.33845e-10	-4.44502e-10	0.0467093
102932218	chr14:102932218:C:T	2.98295e-20	-4.44502e-10	-1.46258	9.39102e-11	-4.44502e-10	-1.48364
102932344	chr14:102932344:G:A	2.99574e-20	-4.44502e-10	-1.4583	9.51632e-11	-4.44502e-10	-1.47038
102932554	chr14:102932554:C:T	4.89498e-21	-1.83281	-1.43705	1.06932e-11	-2.24331	-1.41306
102932665	chr14:102932665:T:C	4.47921e-20	-4.44502e-10	-1.05604	1.3575e-10	-4.44502e-10	-1.11516
102933558	chr14:102933558:T:C	7.49502e-20	-4.44502e-10	-0.54125	3.23952e-10	-4.44502e-10	-0.245381
102933666	chr14:102933666:T:C	1.56326e-20	-2.10871	-4.62281e-10	6.80641e-11	-1.80553	-4.62281e-10
102934013	chr14:102934013:C:T	1.47516e-20	-1.34694	-0.819782	2.59486e-10	0.168854	-0.636129
102934242	chr14:102934242:C:T	4.33771e-20	-4.44502e-10	-1.08814	1.26512e-10	-4.44502e-10	-1.18564
102934270	chr14:102934270:T:C	4.25046e-19	-4.44502e-10	1.19412	4.38891e-10	-4.44502e-10	0.0582741
102934391	chr14:102934391:G:A	3.52744e-20	-4.44502e-10	-1.29492	1.06129e-10	-4.44502e-10	-1.36132
102934568	chr14:102934568:C:T	1.69178e-20	-1.54117	-0.488538	4.95987e-10	0.473129	-0.292555
102934658	chr14:102934658:C:T	1.07945e-19	-4.44502e-10	-0.176448	3.07009e-10	-4.44502e-10	-0.299101
102934739	chr14:102934739:C:T	1.29206e-19	-4.44502e-10	0.00333712	4.5248e-10	-4.44502e-10	0.0887668
102935007	chr14:102935007:C:G	7.02583e-19	1.5397	0.156991	2.30421e-10	-0.561901	-0.0241676
102935372	chr14:102935372:AG:A	1.31538e-20	-1.11205	-1.16932	2.55131e-10	0.544306	-1.02851
102935515	chr14:102935515:T:C	1.55038e-20	-2.11699	-4.62281e-10	1.75438e-10	-0.858689	-4.62281e-10
102935516	chr14:102935516:A:G	1.54638e-20	-2.11958	-4.62281e-10	1.74394e-10	-0.864659	-4.62281e-10
102935517	chr14:102935517:T:C	1.58298e-20	-2.09618	-4.62281e-10	1.87391e-10	-0.792781	-4.62281e-10
102935587	chr14:102935587:T:C	1.4008e-20	-2.21845	-4.62281e-10	7.85654e-11	-1.66205	-4.62281e-10
102935745	chr14:102935745:G:A	7.36862e-20	-4.44502e-10	-0.558259	1.96124e-10	-4.44502e-10	-0.747229
102935814	chr14:102935814:A:G	1.46905e-20	-2.17088	-4.62281e-10	5.6648e-11	-1.98912	-4.62281e-10
102936262	chr14:102936262:G:A	3.8972e-20	-4.44502e-10	-1.19523	1.22737e-10	-4.44502e-10	-1.21593
102936679	chr14:102936679:G:C	2.91955e-20	-4.44502e-10	-1.48406	9.69239e-11	-4.44502e-10	-1.45205
102936768	chr14:102936768:G:A	3.53184e-20	-4.44502e-10	-1.29367	1.19745e-10	-4.44502e-10	-1.24061
102937205	chr14:102937205:G:A	3.72959e-20	-4.44502e-10	-1.23919	1.14695e-10	-4.44502e-10	-1.2837
102937528	chr14:102937528:C:T	1.45937e-20	-2.17749	-4.62281e-10	4.60084e-11	-2.19715	-4.62281e-10
102937716	chr14:102937716:A:G	1.23283e-19	-4.44502e-10	-0.0435947	3.96579e-10	-4.44502e-10	-0.0431024
102937822	chr14:102937822:A:G	5.93915e-21	-1.6485	-1.42801	1.57519e-11	-2.08658	-1.18243
102938588	chr14:102938588:T:C	3.08729e-20	-4.44502e-10	-1.42819	1.09244e-10	-4.44502e-10	-1.33239
102938732	chr14:102938732:A:G	1.10259e-19	-4.44502e-10	-0.155245	4.42571e-10	-4.44502e-10	0.0666236
102938946	chr14:102938946:T:C	1.75646e-20	-1.24389	-0.748301	3.59123e-10	0.369415	-0.511726
102939181	chr14:102939181:C:T	1.3861e-20	-2.22899	-4.62281e-10	5.52811e-11	-2.01355	-4.62281e-10
102939183	chr14:102939183:C:T	1.73613e-20	-2.00383	-4.62281e-10	6.84465e-11	-1.79992	-4.62281e-10
102939515	chr14:102939515:G:C	2.45358e-20	-2.03947	0.381523	2.60268e-11	-2.08426	-0.68259
102939592	chr14:102939592:T:C	1.44922e-20	-2.18446	-4.62281e-10	4.5408e-11	-2.21029	-4.62281e-10
102939738	chr14:102939738:G:A	1.45847e-20	-1.24407	-0.934033	2.86618e-10	0.363425	-0.731252
102939832	chr14:102939832:C:T	9.06387e-20	-4.44502e-10	-0.351193	4.03081e-10	-4.44502e-10	-0.0268403
102940031	chr14:102940031:C:T	7.48684e-20	0.336055	-0.878399	1.23326e-11	-2.22344	-1.29029
102940538	chr14:102940538:A:T	2.99336e-20	-4.44502e-10	-1.45909	9.38528e-11	-4.44502e-10	-1.48425
102940914	chr14:102940914:G:A	4.40503e-20	-4.44502e-10	-1.07274	1.40185e-10	-4.44502e-10	-1.08302
102941091	chr14:102941091:CACG:C	1.07815e-19	-4.44502e-10	-0.177654	5.24755e-10	-4.44502e-10	0.236954
102941113	chr14:102941113:T:C	3.10789e-20	-4.44502e-10	-1.42154	9.68984e-11	-4.44502e-10	-1.45231
102941144	chr14:102941144:C:T	3.26774e-20	-4.44502e-10	-1.37139	1.01911e-10	-4.44502e-10	-1.40187
102941584	chr14:102941584:T:C	3.97841e-20	-4.44502e-10	-1.17461	1.3687e-10	-4.44502e-10	-1.10694
102942023	chr14:102942023:A:G	2.92306e-20	-4.44502e-10	-1.48286	9.63668e-11	-4.44502e-10	-1.45781
102942054	chr14:102942054:T:C	9.49568e-20	-4.44502e-10	-0.304653	1.55995e-10	-4.44502e-10	-0.976152
102942213	chr14:102942213:G:A	1.65094e-20	-1.34412	-0.71003	3.32592e-10	0.243264	-0.462326
102942476	chr14:102942476:C:T	1.76775e-20	-1.98578	-4.62281e-10	1.1969e-10	-1.24107	-4.62281e-10
102942563	chr14:102942563:A:G	3.23772e-20	-1.57921	0.198588	2.48328e-11	-2.1089	-0.704911
102942793	chr14:102942793:G:A	8.86019e-20	-4.44502e-10	-0.373922	2.38666e-10	-4.44502e-10	-0.550913
102942905	chr14:102942905:G:T	8.33571e-20	-4.44502e-10	-0.434941	3.65918e-10	-4.44502e-10	-0.123567
102943054	chr14:102943054:G:A	2.95439e-20	-4.44502e-10	-1.4722	9.62918e-11	-4.44502e-10	-1.45859
102943093	chr14:102943093:G:A	2.9272e-20	-4.44502e-10	-1.48144	9.39248e-11	-4.44502e-10	-1.48348
102943326	chr14:102943326:C:G	3.56142e-21	-2.24325	-1.34466	1.09024e-11	-2.23666	-1.40034
102943382	chr14:102943382:C:T	1.0699e-19	-4.44502e-10	-0.185344	2.83587e-10	-4.44502e-10	-0.378457
102943778	chr14:102943778:C:G	3.04117e-20	-4.44502e-10	-1.44325	9.53165e-11	-4.44502e-10	-1.46877
102944068	chr14:102944068:G:A	2.93826e-20	-4.44502e-10	-1.47767	9.76097e-11	-4.44502e-10	-1.445
102944258	chr14:102944258:G:A	9.44039e-20	-4.44502e-10	-0.310492	2.29673e-10	-4.44502e-10	-0.589321
102944639	chr14:102944639:G:A	6.55943e-21	-1.61489	-1.36228	1.2008e-11	-2.21851	-1.32189
102944667	chr14:102944667:A:G	3.96113e-21	-2.10919	-1.37236	3.79689e-11	-1.26814	-1.12107
102944728	chr14:102944728:G:A	2.9611e-20	-4.44502e-10	-1.46993	9.40092e-11	-4.44502e-10	-1.48258
102945023	chr14:102945023:G:A	3.66568e-20	-4.44502e-10	-1.25648	9.71984e-11	-4.44502e-10	-1.44922
102945420	chr14:102945420:G:A	4.32245e-20	-4.44502e-10	-1.09167	1.65128e-10	-4.44502e-10	-0.919254
102945474	chr14:102945474:T:C	4.11377e-20	-4.44502e-10	-1.14115	1.42055e-10	-4.44502e-10	-1.06976
102945498	chr14:102945498:C:T	5.95753e-21	-1.66156	-1.41186	1.06344e-11	-2.23676	-1.42511
102945520	chr14:102945520:C:T	7.60171e-21	-1.70005	-1.12966	1.20278e-10	-0.427061	-0.809108
102945764	chr14:102945764:C:T	6.74391e-21	-1.88022	-1.06921	5.98156e-11	-1.07435	-0.860355
102945931	chr14:102945931:T:C	9.78562e-21	-1.7206	-0.856558	3.47259e-11	-2.1122	-0.366288
102946214	chr14:102946214:A:G	3.05658e-20	-4.44502e-10	-1.43819	1.00715e-10	-4.44502e-10	-1.41368
102946726	chr14:102946726:C:T	3.53105e-20	-4.44502e-10	-1.29389	1.29848e-10	-4.44502e-10	-1.15961
102947117	chr14:102947117:T:C	6.34645e-21	-1.80331	-1.20687	8.93972e-11	-0.616404	-0.916483
102947156	chr14:102947156:A:T	9.24949e-20	-4.44502e-10	-0.330921	2.2544e-10	-4.44502e-10	-0.607924
102947197	chr14:102947197:T:C	5.5921e-20	-0.834134	-4.62281e-10	5.61821e-11	-1.99738	-4.62281e-10
102947232	chr14:102947232:C:T	7.80333e-20	-4.44502e-10	-0.500939	2.13756e-10	-4.44502e-10	-0.66114
102947426	chr14:102947426:C:T	4.22475e-20	-4.44502e-10	-1.11453	1.25704e-10	-4.44502e-10	-1.19205
102947842	chr14:102947842:G:A	1.7237e-19	-1.92468	2.21625	2.54018e-10	-1.88496	1.39639
102947878	chr14:102947878:C:T	1.09997e-19	-4.44502e-10	-0.157625	4.40655e-10	-4.44502e-10	0.0622865
102947956	chr14:102947956:G:A	1.69154e-20	-1.35417	-0.675677	3.12477e-10	0.168841	-0.450288
102948082	chr14:102948082:G:A	7.07653e-19	-4.44502e-10	1.70388	1.6896e-09	-4.44502e-10	1.40627
102948905	chr14:102948905:G:A	3.93363e-20	-4.44502e-10	-1.18593	1.29368e-10	-4.44502e-10	-1.16331
102948910	chr14:102948910:A:G	5.80446e-21	-1.89877	-1.20068	7.54706e-11	-0.795257	-0.906977
102949068	chr14:102949068:C:G	5.414e-20	-4.44502e-10	-0.866502	1.52685e-10	-4.44502e-10	-0.997598
102949080	chr14:102949080:G:A	2.9635e-20	-4.44502e-10	-1.46912	9.40931e-11	-4.44502e-10	-1.48169
102949340	chr14:102949340:C:T	3.73427e-20	-4.44502e-10	-1.23794	1.14781e-10	-4.44502e-10	-1.28295
102949377	chr14:102949377:A:G	1.27275e-19	-4.44502e-10	-0.0117217	3.46075e-10	-4.44502e-10	-0.179323
102949759	chr14:102949759:G:A	8.72129e-20	-0.241132	-0.148591	1.96836e-11	-2.24332	-0.802873
102950317	chr14:102950317:C:T	9.09569e-20	-4.44502e-10	-0.347689	2.45485e-10	-4.44502e-10	-0.522742
102950502	chr14:102950502:C:T	2.949e-20	-4.44502e-10	-1.47402	9.45038e-11	-4.44502e-10	-1.47734
102950802	chr14:102950802:T:C	3.72106e-20	-4.44502e-10	-1.24148	1.16647e-10	-4.44502e-10	-1.26683
102950885	chr14:102950885:G:A	9.37053e-20	-4.44502e-10	-0.31792	2.98929e-10	-4.44502e-10	-0.325771
102952236	chr14:102952236:G:A	1.65669e-20	-2.05067	-4.62281e-10	1.04502e-10	-1.37677	-4.62281e-10
102952373	chr14:102952373:T:C	3.07525e-20	-4.44502e-10	-1.4321	9.42523e-11	-4.44502e-10	-1.48
102952429	chr14:102952429:G:A	3.14373e-20	-4.44502e-10	-1.41008	1.06558e-10	-4.44502e-10	-1.35729
102953576	chr14:102953576:G:A	1.42715e-20	-2.19981	-4.62281e-10	5.15143e-11	-2.08412	-4.62281e-10
102953899	chr14:102953899:G:A	3.0847e-20	-4.44502e-10	-1.42903	9.71109e-11	-4.44502e-10	-1.45012
102954761	chr14:102954761:C:A	4.12307e-20	-4.44502e-10	-1.13889	1.23017e-10	-4.44502e-10	-1.21365
102955214	chr14:102955214:G:A	2.94322e-20	-4.44502e-10	-1.47599	9.55356e-11	-4.44502e-10	-1.46648
102955280	chr14:102955280:G:A	3.1141e-20	-4.44502e-10	-1.41955	1.00891e-10	-4.44502e-10	-1.41194
102955495	chr14:102955495:G:A	1.02378e-19	-4.44502e-10	-0.229405	2.47479e-10	-4.44502e-10	-0.514651
102956174	chr14:102956174:A:G	1.02324e-19	-4.44502e-10	-0.229935	2.83045e-10	-4.44502e-10	-0.380373
102956492	chr14:102956492:G:A	2.5508e-20	-0.970948	-0.648135	5.45443e-10	0.751244	-0.475623
102956633	chr14:102956633:C:T	1.43745e-19	-4.44502e-10	0.109969	7.12851e-10	-4.44502e-10	0.543295
102956736	chr14:102956736:G:A	2.50748e-20	-0.984954	-0.651256	5.3205e-10	0.729924	-0.479163
102957057	chr14:102957057:C:T	4.06256e-20	-4.44502e-10	-1.15368	1.25663e-10	-4.44502e-10	-1.19237
102957391	chr14:102957391:TA:T	3.81395e-20	-4.44502e-10	-1.21683	1.1738e-10	-4.44502e-10	-1.26056
102957646	chr14:102957646:T:C	4.54256e-20	-4.44502e-10	-1.042	1.24854e-10	-4.44502e-10	-1.19883
102957748	chr14:102957748:T:C	4.04168e-20	-4.44502e-10	-1.15883	1.19706e-10	-4.44502e-10	-1.24094
102957771	chr14:102957771:G:A	1.28934e-19	-4.44502e-10	0.00122336	3.03991e-10	-4.44502e-10	-0.308978
102958003	chr14:102958003:C:T	1.06808e-19	-4.44502e-10	-0.187041	4.76151e-10	-4.44502e-10	0.139757
102958100	chr14:102958100:T:C	2.91923e-20	-4.44502e-10	-1.48417	9.44678e-11	-4.44502e-10	-1.47772
102958517	chr14:102958517:A:G	5.87091e-21	-1.94463	-1.14344	7.50646e-11	-0.893833	-0.813795
102958560	chr14:102958560:A:G	4.19909e-21	-2.03975	-1.38346	4.30916e-11	-1.11214	-1.15051
102958579	chr14:102958579:C:T	3.11009e-20	-4.44502e-10	-1.42084	9.44431e-11	-4.44502e-10	-1.47798
102958782	chr14:102958782:G:A	2.32804e-20	-1.62091	-0.0895554	3.65223e-10	-0.294311	0.168842
102958888	chr14:102958888:G:A	2.37643e-19	-4.44502e-10	0.612693	5.72512e-10	-4.44502e-10	0.324057
102959155	chr14:102959155:G:A	9.50865e-20	-0.303288	-4.62281e-10	4.2626e-10	0.0290719	-4.62281e-10
102959857	chr14:102959857:AAAAG:A	3.00058e-20	-4.44502e-10	-1.45668	1.05519e-10	-4.44502e-10	-1.36709
102960071	chr14:102960071:G:A	8.8844e-20	-4.44502e-10	-0.371193	2.3946e-10	-4.44502e-10	-0.547589
102960081	chr14:102960081:C:A	7.87494e-21	-1.40691	-1.38748	1.07666e-11	-2.24333	-1.4062
102960136	chr14:102960136:C:T	4.4949e-21	-1.88747	-1.46766	4.61569e-11	-0.793054	-1.40088
102960324	chr14:102960324:A:G	4.26299e-20	-4.44502e-10	-1.10552	1.48878e-10	-4.44502e-10	-1.02285
102960386	chr14:102960386:G:A	8.43927e-20	-4.44502e-10	-0.422594	2.08284e-10	-4.44502e-10	-0.687074
102960797	chr14:102960797:A:G	2.92763e-20	-4.44502e-10	-1.4813	9.53729e-11	-4.44502e-10	-1.46818
102960927	chr14:102960927:G:A	1.08257e-19	-4.44502e-10	-0.17357	4.83166e-10	-4.44502e-10	0.154383
102961218	chr14:102961218:T:C	4.5715e-20	-1.03969	0.00404498	9.99769e-10	0.631532	0.250015
102961492	chr14:102961492:G:A	8.3123e-20	-4.44502e-10	-0.437753	2.25917e-10	-4.44502e-10	-0.605808
102961609	chr14:102961609:G:A	3.59933e-20	-4.44502e-10	-1.27474	1.11416e-10	-4.44502e-10	-1.31271
102961668	chr14:102961668:T:C	3.80525e-20	-4.44502e-10	-1.21911	1.41882e-10	-4.44502e-10	-1.07098
102961832	chr14:102961832:C:T	1.39328e-20	-2.22383	-4.62281e-10	5.8494e-11	-1.95705	-4.62281e-10
102962354	chr14:102962354:A:T	3.75154e-20	-1.23332	-4.62281e-10	2.77025e-10	-0.401868	-4.62281e-10
102962715	chr14:102962715:T:A	6.80092e-21	-1.46088	-1.48014	1.00482e-11	-2.23696	-1.48162
102962716	chr14:102962716:G:A	3.0245e-20	-4.44502e-10	-1.44875	1.11153e-10	-4.44502e-10	-1.31507
102963435	chr14:102963435:G:A	1.96576e-19	0.422974	-4.62281e-10	7.59056e-11	-1.69649	-4.62281e-10
102963449	chr14:102963449:T:C	7.1199e-21	-1.87195	-1.02323	1.00888e-10	-0.748025	-0.663943
102963488	chr14:102963488:A:G	3.95769e-21	-2.0575	-1.42491	3.87973e-11	-1.14902	-1.2186
102963522	chr14:102963522:C:T	3.32336e-20	-4.44502e-10	-1.35451	1.05284e-10	-4.44502e-10	-1.36932
102963892	chr14:102963892:C:T	8.2699e-20	-4.44502e-10	-0.442867	2.04633e-10	-4.44502e-10	-0.704758
102964307	chr14:102964307:G:A	1.47571e-20	-2.16635	-4.62281e-10	6.94926e-11	-1.78476	-4.62281e-10
102964858	chr14:102964858:T:A	1.5239e-19	-4.44502e-10	0.168366	7.61651e-10	-4.44502e-10	0.609511
102965135	chr14:102965135:C:T	2.93852e-20	-4.44502e-10	-1.47758	9.72968e-11	-4.44502e-10	-1.44821
102965533	chr14:102965533:T:C	2.35239e-20	-1.05983	-0.640225	1.27161e-11	-2.24295	-1.24016
102965743	chr14:102965743:G:A	3.43005e-20	-4.44502e-10	-1.32291	1.02075e-10	-4.44502e-10	-1.40027
102965833	chr14:102965833:G:A	2.95072e-20	-4.44502e-10	-1.47344	1.23781e-10	-4.44502e-10	-1.20746
102965932	chr14:102965932:G:A	3.04384e-20	-4.44502e-10	-1.44237	1.00571e-10	-4.44502e-10	-1.41512
102965954	chr14:102965954:C:T	3.09576e-20	-4.44502e-10	-1.42546	9.40071e-11	-4.44502e-10	-1.48261
102965977	chr14:102965977:C:T	8.78762e-20	-4.44502e-10	-0.382146	3.8917e-10	-4.44502e-10	-0.0619594
102966140	chr14:102966140:G:A	4.79079e-19	-4.44502e-10	1.31379	4.19654e-10	-4.44502e-10	0.0134527
102966522	chr14:102966522:C:T	3.12059e-20	-4.44502e-10	-1.41747	1.09374e-10	-4.44502e-10	-1.3312
102966926	chr14:102966926:C:T	3.76298e-20	-1.05245	-0.177828	7.69014e-10	0.613026	0.00610528
102966946	chr14:102966946:G:A	7.80813e-20	-4.44502e-10	-0.500324	2.09118e-10	-4.44502e-10	-0.68308
102966949	chr14:102966949:C:T	1.59901e-20	-2.0861	-4.62281e-10	5.13446e-11	-2.08742	-4.62281e-10
102966986	chr14:102966986:C:A	3.82882e-20	-4.44502e-10	-1.21293	1.18055e-10	-4.44502e-10	-1.25483
102967020	chr14:102967020:G:A	2.9704e-20	-4.44502e-10	-1.46679	9.58828e-11	-4.44502e-10	-1.46285
102967215	chr14:102967215:C:T	3.32128e-20	-4.44502e-10	-1.35514	1.05194e-10	-4.44502e-10	-1.37017
102967559	chr14:102967559:C:T	8.20633e-20	-4.44502e-10	-0.450584	2.03296e-10	-4.44502e-10	-0.711314
102967650	chr14:102967650:G:A	7.42374e-21	-1.38841	-1.46498	1.01229e-11	-2.24257	-1.46862
102967736	chr14:102967736:C:G	1.54818e-20	-2.11841	-4.62281e-10	1.1364e-10	-1.29294	-4.62281e-10
102967815	chr14:102967815:G:A	8.04206e-20	-4.44502e-10	-0.470804	2.14043e-10	-4.44502e-10	-0.659799
102968139	chr14:102968139:C:CTGG	1.47561e-19	-4.44502e-10	0.136167	7.34288e-10	-4.44502e-10	0.572925
102968193	chr14:102968193:T:A	1.73676e-19	-4.44502e-10	0.299117	4.19511e-10	-4.44502e-10	0.0131125
102968916	chr14:102968916:G:T	3.05454e-20	-4.44502e-10	-1.43886	9.77699e-11	-4.44502e-10	-1.44336
102969083	chr14:102969083:C:T	2.96113e-20	-4.44502e-10	-1.46992	9.59148e-11	-4.44502e-10	-1.46252
102969508	chr14:102969508:C:T	1.06683e-19	-4.44502e-10	-0.188215	2.78793e-10	-4.44502e-10	-0.395507
102969567	chr14:102969567:C:T	2.91908e-20	-4.44502e-10	-1.48422	9.52358e-11	-4.44502e-10	-1.46962
102969589	chr14:102969589:C:T	1.01457e-19	-4.44502e-10	-0.238442	2.66993e-10	-4.44502e-10	-0.438754
102969782	chr14:102969782:C:T	3.27082e-20	-4.44502e-10	-1.37045	1.16103e-10	-4.44502e-10	-1.2715
102969846	chr14:102969846:G:C	4.22392e-20	-0.879157	-0.235569	9.09466e-10	0.856357	-0.0694763
102970344	chr14:102970344:A:G	4.41692e-20	-4.44502e-10	-1.07005	1.24616e-10	-4.44502e-10	-1.20074
102971138	chr14:102971138:C:T	3.63176e-20	-4.44502e-10	-1.26577	1.02246e-10	-4.44502e-10	-1.39859
102971208	chr14:102971208:G:C	1.51027e-20	-2.1432	-4.62281e-10	4.52169e-11	-2.21451	-4.62281e-10
102971293	chr14:102971293:G:A	7.04255e-21	-1.48078	-1.42532	1.04272e-11	-2.24141	-1.44015
102972460	chr14:102972460:G:A	9.82735e-20	-4.44502e-10	-0.27032	4.33784e-10	-4.44502e-10	0.0465688
102972568	chr14:102972568:A:G	1.87325e-20	-1.01896	-0.908857	1.11743e-11	-2.2431	-1.36926
102972602	chr14:102972602:C:T	1.62788e-20	-0.889316	-1.1789	4.25411e-10	0.923051	-0.895971
102972855	chr14:102972855:C:T	1.36709e-20	-2.2428	-4.62281e-10	4.79524e-11	-2.15577	-4.62281e-10
102973073	chr14:102973073:C:T	3.32539e-20	-4.44502e-10	-1.3539	1.02356e-10	-4.44502e-10	-1.39752
102973453	chr14:102973453:T:C	2.92318e-20	-4.44502e-10	-1.48282	9.38905e-11	-4.44502e-10	-1.48385
102973559	chr14:102973559:G:C	4.24633e-20	-4.44502e-10	-1.10943	1.39299e-10	-4.44502e-10	-1.08935
102973756	chr14:102973756:C:T	2.94244e-20	-4.44502e-10	-1.47625	9.4145e-11	-4.44502e-10	-1.48114
102973945	chr14:102973945:G:T	1.88151e-19	-4.44502e-10	0.379171	6.93182e-10	-4.44502e-10	0.515315
102974821	chr14:102974821:C:T	3.6329e-20	-4.44502e-10	-1.26546	1.02886e-10	-4.44502e-10	-1.39236
102975518	chr14:102975518:C:T	3.10665e-20	-4.44502e-10	-1.42194	9.64514e-11	-4.44502e-10	-1.45694
102975872	chr14:102975872:G:A	2.2576e-19	0.561398	-4.62281e-10	8.15465e-09	2.98037	-4.62281e-10
102976303	chr14:102976303:T:TC	2.98648e-20	-4.44502e-10	-1.46139	9.47753e-11	-4.44502e-10	-1.47447
102976382	chr14:102976382:C:T	4.09081e-20	-4.44502e-10	-1.14675	1.10068e-10	-4.44502e-10	-1.32488
102976658	chr14:102976658:T:C	2.29683e-20	-1.72396	-4.62281e-10	4.5108e-10	0.0856685	-4.62281e-10
102976895	chr14:102976895:A:G	8.67716e-21	-1.99541	-0.701971	2.3627e-11	-1.65567	-1.20791
102977015	chr14:102977015:C:T	4.02238e-20	-1.16362	-4.62281e-10	3.15419e-10	-0.272073	-4.62281e-10
102977168	chr14:102977168:C:A	1.01329e-20	-1.56531	-0.976968	9.44247e-11	-0.23447	-1.2437
102977196	chr14:102977196:G:A	5.355e-21	-1.76313	-1.41691	1.63958e-11	-1.75521	-1.47374
102977224	chr14:102977224:A:G	1.57026e-20	-0.622959	-1.48129	1.10032e-11	-2.2097	-1.41809
102977824	chr14:102977824:G:C	9.71907e-21	-1.36258	-1.2214	2.72357e-11	-1.35152	-1.36992
102977956	chr14:102977956:A:G	1.45194e-20	-1.41239	-0.7702	1.76866e-10	0.0224629	-0.873049
102978959	chr14:102978959:G:A	1.96054e-19	-1.81424	2.23455	2.39519e-10	-1.86508	1.31774
102979572	chr14:102979572:C:T	1.37086e-20	-2.24005	-4.62281e-10	6.25143e-11	-1.89058	-4.62281e-10
102980018	chr14:102980018:T:A	4.54786e-20	-4.44502e-10	-1.04083	1.40499e-10	-4.44502e-10	-1.08078
102980277	chr14:102980277:G:A	2.99834e-20	-4.44502e-10	-1.45743	9.40738e-11	-4.44502e-10	-1.4819
102981045	chr14:102981045:G:A	5.33768e-20	-4.44502e-10	-0.880699	1.9717e-10	-4.44502e-10	-0.741913
102981272	chr14:102981272:G:T	9.08594e-20	-4.44502e-10	-0.348761	2.33306e-10	-4.44502e-10	-0.573624
102981348	chr14:102981348:C:T	3.17642e-20	-4.44502e-10	-1.39973	9.50475e-11	-4.44502e-10	-1.4716
102981636	chr14:102981636:C:T	1.96848e-20	-1.87823	-4.62281e-10	7.94902e-11	-1.65034	-4.62281e-10
102981750	chr14:102981750:C:G	3.2578e-20	-4.44502e-10	-1.37444	1.18104e-10	-4.44502e-10	-1.25441
102982202	chr14:102982202:G:T	3.97869e-21	-2.23678	-1.24034	1.21767e-11	-2.22375	-1.3027
102982606	chr14:102982606:T:C	4.4041e-20	-4.44502e-10	-1.07295	1.58537e-10	-4.44502e-10	-0.959991
102982695	chr14:102982695:T:A	1.49437e-20	-1.38406	-0.769727	1.89812e-10	0.092495	-0.872437
102982865	chr14:102982865:T:C	4.46542e-19	-4.44502e-10	1.24346	1.6026e-09	-4.44502e-10	1.35341
102982984	chr14:102982984:A:G	8.45259e-20	-4.44502e-10	-0.421016	2.79209e-10	-4.44502e-10	-0.394016
102983159	chr14:102983159:G:A	3.10394e-20	-4.44502e-10	-1.42282	1.017e-10	-4.44502e-10	-1.40395
102983201	chr14:102983201:C:T	1.65767e-20	-2.12382	0.0737477	2.73235e-11	-1.79244	-0.925789
102983318	chr14:102983318:A:G	3.07768e-20	-4.44502e-10	-1.43131	9.6977e-11	-4.44502e-10	-1.4515
102983436	chr14:102983436:C:T	5.05823e-20	-1.81188	0.87741	6.09666e-11	-2.05127	0.135623
102984329	chr14:102984329:A:G	3.01601e-20	-4.44502e-10	-1.45155	1.01421e-10	-4.44502e-10	-1.4067
102984358	chr14:102984358:A:G	1.45079e-20	-1.32402	-0.859355	1.92745e-10	0.19296	-0.95757
102984621	chr14:102984621:G:A	1.38924e-20	-2.22673	-4.62281e-10	5.99338e-11	-1.93274	-4.62281e-10
102985459	chr14:102985459:G:A	4.81753e-20	-4.44502e-10	-0.983228	1.48379e-10	-4.44502e-10	-1.02621
102985482	chr14:102985482:C:G	2.94407e-20	-4.44502e-10	-1.4757	9.40088e-11	-4.44502e-10	-1.48259
102985755	chr14:102985755:GAA:G	2.05024e-20	-1.83753	-4.62281e-10	6.54655e-11	-1.84445	-4.62281e-10
102985772	chr14:102985772:G:T	4.57457e-20	-4.44502e-10	-1.03498	1.41225e-10	-4.44502e-10	-1.07562
102985956	chr14:102985956:G:A	5.59775e-21	-1.77008	-1.36563	1.25411e-11	-2.11463	-1.38233
102986128	chr14:102986128:CCT:C	4.76212e-21	-1.83642	-1.46096	1.20237e-11	-2.07914	-1.45995
102986183	chr14:102986183:C:G	6.85203e-19	-4.44502e-10	1.67164	1.99534e-09	-4.44502e-10	1.57259
102986634	chr14:102986634:G:C	3.29066e-20	-4.44502e-10	-1.3644	1.01457e-10	-4.44502e-10	-1.40635
102986730	chr14:102986730:T:C	6.18618e-21	-1.80738	-1.22838	4.11747e-11	-0.972362	-1.33579
102987018	chr14:102987018:C:T	3.45008e-20	-4.44502e-10	-1.31709	1.2786e-10	-4.44502e-10	-1.17504
102987055	chr14:102987055:G:A	3.81101e-20	-4.44502e-10	-1.2176	1.14246e-10	-4.44502e-10	-1.28762
102987056	chr14:102987056:T:C	2.88623e-20	-2.10319	0.607647	4.72369e-11	-1.70901	-0.461792
102987716	chr14:102987716:A:G	1.10086e-20	-1.52755	-0.931851	1.06309e-10	-0.147365	-1.21226
102987991	chr14:102987991:G:A	9.54299e-21	-1.56357	-1.03869	9.21445e-11	-0.216523	-1.2861
102988671	chr14:102988671:G:A	9.65894e-21	-1.56982	-1.02037	9.2708e-11	-0.222746	-1.27378
102988762	chr14:102988762:G:A	1.38839e-20	-2.22734	-4.62281e-10	1.2114e-10	-1.22903	-4.62281e-10
102988793	chr14:102988793:G:T	3.53049e-20	-4.44502e-10	-1.29405	1.23932e-10	-4.44502e-10	-1.20625
102988823	chr14:102988823:A:C	1.27366e-19	-4.44502e-10	-0.0110075	3.27339e-10	-4.44502e-10	-0.23498
102989012	chr14:102989012:C:T	1.46867e-20	-1.33137	-0.839756	1.76468e-10	0.204518	-1.05736
102989485	chr14:102989485:T:A	3.2578e-20	-4.44502e-10	-1.37444	1.18104e-10	-4.44502e-10	-1.25441
102989812	chr14:102989812:T:A	2.94824e-20	-4.44502e-10	-1.47428	9.39345e-11	-4.44502e-10	-1.48338
102990040	chr14:102990040:C:T	3.2324e-20	-4.44502e-10	-1.38226	9.57603e-11	-4.44502e-10	-1.46413
102990119	chr14:102990119:G:A	2.16811e-20	-1.78163	-4.62281e-10	4.45823e-10	0.0739445	-4.62281e-10
102990268	chr14:102990268:A:G	3.84613e-20	-4.44502e-10	-1.20842	9.90206e-11	-4.44502e-10	-1.43065
102990365	chr14:102990365:C:T	9.11041e-21	-2.14809	-0.500564	3.0174e-11	-1.58589	-1.03311
102990449	chr14:102990449:C:T	3.73452e-20	-4.44502e-10	-1.23787	1.31033e-10	-4.44502e-10	-1.15053
102991119	chr14:102991119:G:GA	1.46183e-20	-2.1758	-4.62281e-10	5.41032e-11	-2.03508	-4.62281e-10
102991140	chr14:102991140:A:T	4.38369e-20	-4.44502e-10	-1.0776	1.40214e-10	-4.44502e-10	-1.08281
102991374	chr14:102991374:C:T	2.93771e-20	-4.44502e-10	-1.47786	9.39235e-11	-4.44502e-10	-1.4835
102991787	chr14:102991787:G:C	1.76804e-20	-1.98562	-4.62281e-10	1.30727e-10	-1.15287	-4.62281e-10
102991940	chr14:102991940:T:C	1.11115e-20	-1.40277	-1.04732	1.97991e-10	0.0899955	-0.82775
102991989	chr14:102991989:T:C	3.37335e-20	-4.44502e-10	-1.33958	1.17095e-10	-4.44502e-10	-1.26299
102992472	chr14:102992472:G:A	3.04822e-20	-4.44502e-10	-1.44093	1.04815e-10	-4.44502e-10	-1.37378
102993430	chr14:102993430:A:G	2.93191e-20	-4.44502e-10	-1.47984	9.52674e-11	-4.44502e-10	-1.46929
102993860	chr14:102993860:T:G	1.04755e-20	-1.53219	-0.97685	1.02024e-10	-0.157712	-1.24306
102993878	chr14:102993878:C:T	9.14358e-21	-1.97793	-0.667091	2.3657e-11	-1.67714	-1.18518
102993933	chr14:102993933:TGGTTTGGGAATGGAAG:T	5.04491e-19	-4.44502e-10	1.36548	1.43091e-09	-4.44502e-10	1.24009
102994614	chr14:102994614:C:T	2.91957e-20	-4.44502e-10	-1.48405	9.96109e-11	-4.44502e-10	-1.42471
102994624	chr14:102994624:A:C	3.25142e-20	-4.44502e-10	-1.3764	1.17767e-10	-4.44502e-10	-1.25727
102994784	chr14:102994784:C:T	3.113e-20	-4.44502e-10	-1.4199	1.01259e-10	-4.44502e-10	-1.4083
102994876	chr14:102994876:T:C	3.12653e-20	-4.44502e-10	-1.41557	9.45393e-11	-4.44502e-10	-1.47696
102994970	chr14:102994970:G:A	1.4261e-20	-2.20054	-4.62281e-10	5.36944e-11	-2.04267	-4.62281e-10
102995178	chr14:102995178:TC:T	2.94222e-20	-4.44502e-10	-1.47633	9.39073e-11	-4.44502e-10	-1.48367
102995229	chr14:102995229:C:T	4.25582e-21	-1.97237	-1.43741	1.32571e-11	-1.96199	-1.47945
102995343	chr14:102995343:T:C	2.92196e-20	-4.44502e-10	-1.48323	9.48773e-11	-4.44502e-10	-1.47339
102995526	chr14:102995526:T:C	2.94065e-20	-4.44502e-10	-1.47686	9.39088e-11	-4.44502e-10	-1.48365
102995540	chr14:102995540:C:A	2.91918e-20	-4.44502e-10	-1.48419	9.41846e-11	-4.44502e-10	-1.48072
102995595	chr14:102995595:G:C	9.41742e-21	-1.98402	-0.631496	2.44128e-11	-1.6674	-1.16347
102995614	chr14:102995614:G:A	8.99663e-21	-1.98624	-0.67498	2.38477e-11	-1.66351	-1.19078
102995648	chr14:102995648:C:A	2.9399e-20	-4.44502e-10	-1.47711	9.38537e-11	-4.44502e-10	-1.48424
102995870	chr14:102995870:C:A	3.0735e-20	-4.44502e-10	-1.43267	1.02395e-10	-4.44502e-10	-1.39714
102996011	chr14:102996011:A:G	3.8644e-20	-4.44502e-10	-1.20368	1.36264e-10	-4.44502e-10	-1.11138
102996017	chr14:102996017:G:A	3.0497e-20	-1.44045	-4.62281e-10	4.29791e-10	0.0373232	-4.62281e-10
102996181	chr14:102996181:T:C	1.38891e-20	-2.22697	-4.62281e-10	6.91123e-11	-1.79024	-4.62281e-10
102996335	chr14:102996335:G:A	1.17309e-19	-1.96724	1.87397	1.56191e-10	-2.01275	1.03786
102996699	chr14:102996699:C:T	2.91903e-20	-4.44502e-10	-1.48424	9.41448e-11	-4.44502e-10	-1.48114
102996765	chr14:102996765:C:T	9.35832e-21	-1.99208	-0.629726	2.4495e-11	-1.66504	-1.16247
102996799	chr14:102996799:T:G	3.73711e-21	-2.06273	-1.47703	1.25552e-11	-2.07455	-1.42129
102996888	chr14:102996888:G:C	3.20474e-20	-4.44502e-10	-1.39086	9.6598e-11	-4.44502e-10	-1.45542
102997224	chr14:102997224:G:A	4.55526e-21	-1.9751	-1.3667	1.10012e-11	-2.22792	-1.40006
102997262	chr14:102997262:G:A	5.92364e-21	-2.15178	-0.927341	2.26841e-11	-1.59042	-1.31389
102997572	chr14:102997572:G:C	7.6015e-20	-4.44502e-10	-0.527144	2.74832e-10	-4.44502e-10	-0.409816
102997612	chr14:102997612:G:A	6.34247e-20	-4.44502e-10	-0.708221	1.98073e-10	-4.44502e-10	-0.737341
102997657	chr14:102997657:G:A	5.49134e-21	-1.67068	-1.48422	6.63236e-11	-0.379416	-1.45201
102997818	chr14:102997818:T:C	1.00081e-20	-1.39743	-1.15725	1.33523e-10	0.0711538	-1.20286
102997819	chr14:102997819:A:G	8.54466e-21	-1.41177	-1.301	1.14221e-10	0.0482556	-1.3361
102998358	chr14:102998358:A:G	9.89227e-21	-1.94796	-0.618357	2.33547e-11	-1.71783	-1.15735
102998463	chr14:102998463:A:G	3.42763e-20	-4.44502e-10	-1.32362	9.87928e-11	-4.44502e-10	-1.43295
102998946	chr14:102998946:G:A	2.96967e-20	-4.44502e-10	-1.46704	9.63514e-11	-4.44502e-10	-1.45797
102999277	chr14:102999277:G:C	9.35089e-20	-4.44502e-10	-0.320018	2.32606e-10	-4.44502e-10	-0.576632
102999342	chr14:102999342:C:T	1.37356e-20	-2.23808	-4.62281e-10	8.48603e-11	-1.58497	-4.62281e-10
102999485	chr14:102999485:C:T	3.00231e-20	-4.44502e-10	-1.45611	9.39062e-11	-4.44502e-10	-1.48368
102999711	chr14:102999711:G:A	2.09153e-20	-1.81759	-4.62281e-10	1.94012e-10	-0.758055	-4.62281e-10
102999884	chr14:102999884:C:T	3.12106e-20	-4.44502e-10	-1.41732	1.02094e-10	-4.44502e-10	-1.40008
103000224	chr14:103000224:G:A	6.13663e-20	-4.44502e-10	-0.741214	1.87766e-10	-4.44502e-10	-0.790781
103000296	chr14:103000296:C:T	6.06077e-21	-1.66924	-1.387	1.82419e-11	-1.6615	-1.46075
103000854	chr14:103000854:C:T	4.17545e-20	-1.24945	0.123186	4.85631e-10	0.331313	-0.171841
103001217	chr14:103001217:G:A	3.19525e-20	-4.44502e-10	-1.39382	1.14932e-10	-4.44502e-10	-1.28164
103001265	chr14:103001265:C:T	2.9914e-20	-4.44502e-10	-1.45975	9.39361e-11	-4.44502e-10	-1.48336
103001607	chr14:103001607:G:A	3.71096e-18	-4.44502e-10	3.36097	1.03487e-08	-4.44502e-10	3.21864
103001624	chr14:103001624:C:T	2.92851e-20	-4.44502e-10	-1.481	9.72567e-11	-4.44502e-10	-1.44862
103001651	chr14:103001651:A:C	2.95253e-20	-4.44502e-10	-1.47283	9.44156e-11	-4.44502e-10	-1.47827
103001968	chr14:103001968:T:C	5.05684e-21	-2.19958	-1.03775	1.79455e-11	-1.77891	-1.35972
103002260	chr14:103002260:C:T	6.67589e-21	-2.10366	-0.855913	3.58618e-11	-1.64876	-0.797544
103002620	chr14:103002620:T:G	3.82243e-20	-4.44502e-10	-1.2146	1.40762e-10	-4.44502e-10	-1.07891
103002652	chr14:103002652:C:T	2.35382e-20	-1.69945	-4.62281e-10	4.89414e-11	-2.13535	-4.62281e-10
103002703	chr14:103002703:C:T	3.09059e-20	-4.44502e-10	-1.42713	1.08894e-10	-4.44502e-10	-1.3356
103002792	chr14:103002792:A:G	3.14716e-20	-4.44502e-10	-1.40899	1.041e-10	-4.44502e-10	-1.38063
103002816	chr14:103002816:G:A	4.64581e-20	-4.44502e-10	-1.01952	1.43462e-10	-4.44502e-10	-1.05991
103002896	chr14:103002896:C:T	1.36645e-20	-2.24327	-4.62281e-10	4.64184e-11	-2.18828	-4.62281e-10
103003034	chr14:103003034:G:A	4.87862e-21	-1.82802	-1.4452	1.21148e-11	-2.07631	-1.45524
103003613	chr14:103003613:C:T	2.00891e-20	-1.8579	-4.62281e-10	4.55166e-11	-2.2079	-4.62281e-10
103004086	chr14:103004086:C:T	2.91964e-20	-4.44502e-10	-1.48403	9.4032e-11	-4.44502e-10	-1.48234
103004206	chr14:103004206:C:T	3.01349e-20	-4.44502e-10	-1.45239	9.6868e-11	-4.44502e-10	-1.45263
103004310	chr14:103004310:T:C	5.65243e-21	-1.71863	-1.40736	1.71605e-11	-1.71311	-1.47026
103004801	chr14:103004801:G:A	5.63472e-21	-1.74059	-1.38853	1.69439e-11	-1.73455	-1.46152
103004819	chr14:103004819:A:G	1.95858e-20	-1.40025	-0.483018	1.92523e-10	0.102844	-0.868608
103004848	chr14:103004848:G:A	2.99763e-20	-4.44502e-10	-1.45767	9.50543e-11	-4.44502e-10	-1.47153
103004985	chr14:103004985:G:A	1.98703e-20	-1.86885	-4.62281e-10	4.51317e-11	-2.21639	-4.62281e-10
103005428	chr14:103005428:G:A	3.7916e-19	1.07988	-4.62281e-10	2.32848e-08	4.02958	-4.62281e-10
103005815	chr14:103005815:T:A	1.05496e-19	-4.44502e-10	-0.199399	2.15249e-10	-4.44502e-10	-0.654183
103005841	chr14:103005841:G:A	2.97813e-20	-4.44502e-10	-1.46419	9.46396e-11	-4.44502e-10	-1.4759
103005847	chr14:103005847:C:T	1.49725e-20	-2.15186	-4.62281e-10	6.0159e-11	-1.92899	-4.62281e-10
103005912	chr14:103005912:C:T	3.18969e-20	-4.44502e-10	-1.39557	1.14515e-10	-4.44502e-10	-1.28527
103006113	chr14:103006113:G:C	3.02228e-20	-4.44502e-10	-1.44948	9.44888e-11	-4.44502e-10	-1.4775
103006606	chr14:103006606:C:T	3.15596e-20	-4.44502e-10	-1.4062	1.017e-10	-4.44502e-10	-1.40395
103006702	chr14:103006702:T:C	3.40501e-21	-2.23044	-1.40238	1.07613e-11	-2.21335	-1.43667
103007134	chr14:103007134:G:A	3.24509e-20	-4.44502e-10	-1.37835	1.0414e-10	-4.44502e-10	-1.38024
103007499	chr14:103007499:G:A	8.95462e-20	-4.44502e-10	-0.36332	2.96814e-10	-4.44502e-10	-0.33287
103007630	chr14:103007630:G:A	5.90126e-20	-4.44502e-10	-0.780323	2.28999e-10	-4.44502e-10	-0.592259
103007861	chr14:103007861:C:T	5.90126e-20	-4.44502e-10	-0.780323	2.28999e-10	-4.44502e-10	-0.592259
103007954	chr14:103007954:T:G	8.55206e-21	-1.88633	-0.825568	1.96519e-11	-1.77253	-1.27528
103007964	chr14:103007964:C:T	5.76281e-20	-4.44502e-10	-0.804065	2.22858e-10	-4.44502e-10	-0.619444
103008066	chr14:103008066:C:CT	7.46839e-21	-2.16068	-0.68672	2.59053e-11	-1.60581	-1.16572
103008139	chr14:103008139:G:A	2.93241e-20	-4.44502e-10	-1.47966	9.62698e-11	-4.44502e-10	-1.45882
103008241	chr14:103008241:C:T	1.32497e-20	-1.58286	-0.691239	2.11734e-10	-0.238333	-0.432312
103008865	chr14:103008865:A:C	5.92742e-21	-1.79571	-1.28278	1.66223e-11	-1.81522	-1.40001
103008876	chr14:103008876:A:G	3.1058e-20	-4.44502e-10	-1.42222	1.01727e-10	-4.44502e-10	-1.40369
103008891	chr14:103008891:T:C	1.40008e-20	-2.21896	-4.62281e-10	5.92671e-11	-1.94392	-4.62281e-10
103009137	chr14:103009137:G:A	4.30666e-20	-1.09533	-4.62281e-10	4.73848e-11	-2.16768	-4.62281e-10
103009283	chr14:103009283:C:T	1.32728e-19	-4.44502e-10	0.0302276	5.3753e-10	-4.44502e-10	0.261007
103009321	chr14:103009321:A:G	5.38428e-21	-1.70929	-1.4653	1.12393e-11	-2.1343	-1.47226
103009353	chr14:103009353:C:T	3.06168e-20	-4.44502e-10	-1.43653	9.95602e-11	-4.44502e-10	-1.42521
103010087	chr14:103010087:A:G	3.39348e-20	-4.44502e-10	-1.33363	1.13528e-10	-4.44502e-10	-1.29392
103010539	chr14:103010539:G:A	1.09674e-20	-1.52172	-0.941434	1.05245e-10	-0.092129	-1.27755
103010813	chr14:103010813:C:T	3.16244e-20	-4.44502e-10	-1.40414	1.1294e-10	-4.44502e-10	-1.29912
103010831	chr14:103010831:A:T	1.12723e-19	-4.44502e-10	-0.133137	2.27002e-10	-4.44502e-10	-0.601017
103011168	chr14:103011168:T:C	5.70743e-21	-1.71308	-1.40323	1.72907e-11	-1.70737	-1.46844
103011454	chr14:103011454:T:C	9.07974e-21	-1.94296	-0.709068	2.92371e-11	-1.4392	-1.21134
103011682	chr14:103011682:T:C	3.44869e-21	-2.23272	-1.38736	1.08485e-11	-2.21685	-1.42509
103012067	chr14:103012067:G:A	3.34682e-20	-4.44502e-10	-1.34748	1.11879e-10	-4.44502e-10	-1.30856
103012525	chr14:103012525:C:T	5.86557e-21	-1.69185	-1.39713	1.76985e-11	-1.68684	-1.46566
103013563	chr14:103013563:T:C	3.70653e-20	-1.51717	0.271775	6.37721e-11	-1.56236	-0.308299
103013680	chr14:103013680:G:A	1.36949e-20	-2.24105	-4.62281e-10	7.02549e-11	-1.77385	-4.62281e-10
103013719	chr14:103013719:C:G	4.27543e-21	-2.04178	-1.36341	1.62066e-11	-1.88545	-1.35511
103013875	chr14:103013875:G:A	2.99487e-20	-4.44502e-10	-1.45859	9.50642e-11	-4.44502e-10	-1.47142
103014315	chr14:103014315:C:T	3.15914e-20	-4.44502e-10	-1.40519	9.90935e-11	-4.44502e-10	-1.42991
103014521	chr14:103014521:A:C	2.99484e-20	-4.44502e-10	-1.4586	9.50621e-11	-4.44502e-10	-1.47145
103014582	chr14:103014582:T:A	1.37467e-20	-2.23727	-4.62281e-10	4.87235e-11	-2.13981	-4.62281e-10
103014977	chr14:103014977:C:A	3.25404e-20	-4.44502e-10	-1.37559	9.67772e-11	-4.44502e-10	-1.45357
103015224	chr14:103015224:G:A	6.26011e-20	-4.44502e-10	-0.721293	2.4475e-10	-4.44502e-10	-0.525741
103015493	chr14:103015493:C:T	9.22654e-19	-4.44502e-10	1.96918	2.63183e-09	-4.44502e-10	1.84946
103015866	chr14:103015866:A:G	3.09036e-20	-4.44502e-10	-1.4272	9.7107e-11	-4.44502e-10	-1.45016
103016104	chr14:103016104:G:A	6.21436e-21	-1.62428	-1.40694	1.44581e-11	-1.92984	-1.42489
103016444	chr14:103016444:G:A	1.51822e-20	-2.23717	0.0992249	1.54921e-10	-1.14017	0.157111
103016844	chr14:103016844:G:T	8.17942e-21	-1.8385	-0.917952	9.93227e-11	-0.167045	-1.26056
103017294	chr14:103017294:G:A	1.6392e-20	-2.06128	-4.62281e-10	3.88355e-09	2.23853	-4.62281e-10
103017452	chr14:103017452:G:A	3.15764e-20	-4.44502e-10	-1.40567	1.12877e-10	-4.44502e-10	-1.29968
103017544	chr14:103017544:C:A	8.4487e-21	-1.96121	-0.762848	2.86767e-11	-1.42388	-1.24601
103017884	chr14:103017884:T:C	1.4012e-20	-2.21816	-4.62281e-10	6.42242e-11	-1.8636	-4.62281e-10
103018307	chr14:103018307:G:A	3.12654e-20	-4.44502e-10	-1.41556	1.11156e-10	-4.44502e-10	-1.31504
103018447	chr14:103018447:G:A	1.63078e-20	-2.06643	-4.62281e-10	8.08954e-10	0.669765	-4.62281e-10
103018488	chr14:103018488:T:C	6.03862e-21	-2.22802	-0.831881	2.49003e-11	-1.54493	-1.26616
103018767	chr14:103018767:T:C	3.82269e-20	-4.44502e-10	-1.21454	1.18857e-10	-4.44502e-10	-1.24805
103018810	chr14:103018810:A:G	8.96568e-21	-1.83739	-0.827277	3.0492e-11	-1.43462	-1.1739
103019135	chr14:103019135:T:C	1.6862e-20	-2.03301	-4.62281e-10	4.52475e-11	-2.21383	-4.62281e-10
103019272	chr14:103019272:C:T	3.33819e-20	-4.44502e-10	-1.35006	1.11478e-10	-4.44502e-10	-1.31215
103019286	chr14:103019286:C:T	3.09126e-20	-4.44502e-10	-1.42691	9.73132e-11	-4.44502e-10	-1.44804
103019315	chr14:103019315:A:G	6.1356e-21	-2.22518	-0.818782	2.56425e-11	-1.52662	-1.25511
103019611	chr14:103019611:C:T	8.47546e-20	-4.44502e-10	-0.418314	3.13643e-10	-4.44502e-10	-0.27772
103019638	chr14:103019638:C:T	1.0324e-20	-1.30905	-1.21455	2.97007e-11	-1.28917	-1.34563
103019840	chr14:103019840:C:T	3.09478e-20	-4.44502e-10	-1.42577	9.68487e-11	-4.44502e-10	-1.45283
103020008	chr14:103020008:C:G	6.99485e-19	-4.44502e-10	1.69227	2.00546e-09	-4.44502e-10	1.57765
103020286	chr14:103020286:G:A	2.99503e-20	-4.44502e-10	-1.45854	9.69378e-11	-4.44502e-10	-1.45191
103020581	chr14:103020581:A:T	6.10864e-21	-2.23114	-0.817225	2.46407e-11	-1.5674	-1.25418
103021163	chr14:103021163:A:G	3.25404e-20	-4.44502e-10	-1.37559	9.67772e-11	-4.44502e-10	-1.45357
103021326	chr14:103021326:C:T	3.07584e-20	-4.44502e-10	-1.43191	9.69276e-11	-4.44502e-10	-1.45201
103021635	chr14:103021635:G:A	5.33642e-21	-1.77694	-1.40658	1.61689e-11	-1.77277	-1.47012
103021731	chr14:103021731:G:A	8.22957e-21	-1.84564	-0.904696	9.87269e-11	-0.181306	-1.25231
103021808	chr14:103021808:T:C	3.48993e-20	-4.44502e-10	-1.30561	1.17081e-10	-4.44502e-10	-1.26311
103021951	chr14:103021951:G:A	1.07391e-19	-4.44502e-10	-0.181598	2.18506e-10	-4.44502e-10	-0.639163
103022222	chr14:103022222:C:T	1.38119e-20	-2.23255	-4.62281e-10	5.22129e-11	-2.07065	-4.62281e-10
103022229	chr14:103022229:C:G	3.18579e-20	-4.44502e-10	-1.39679	1.04504e-10	-4.44502e-10	-1.37675
103022372	chr14:103022372:G:C	3.22798e-20	-4.44502e-10	-1.38363	1.00735e-10	-4.44502e-10	-1.41349
103022759	chr14:103022759:G:A	1.42734e-20	-2.19968	-4.62281e-10	1.57109e-10	-0.969039	-4.62281e-10
103023693	chr14:103023693:A:C	9.79905e-20	-4.44502e-10	-0.273204	2.03079e-10	-4.44502e-10	-0.712379
103024548	chr14:103024548:T:C	2.92833e-20	-4.44502e-10	-1.48106	9.59385e-11	-4.44502e-10	-1.46227
103024555	chr14:103024555:A:G	8.12509e-21	-1.79905	-0.964065	1.0579e-10	-0.0753325	-1.28919
103024640	chr14:103024640:A:C	3.12378e-20	-4.44502e-10	-1.41645	1.02248e-10	-4.44502e-10	-1.39858
103024713	chr14:103024713:T:C	3.44188e-21	-2.21957	-1.40249	1.09201e-11	-2.19866	-1.43671
103025153	chr14:103025153:A:G	3.27396e-20	-4.44502e-10	-1.36949	1.16087e-10	-4.44502e-10	-1.27163
103025291	chr14:103025291:G:T	6.27992e-21	-2.22482	-0.795894	1.63827e-11	-1.98542	-1.24433
103025448	chr14:103025448:T:C	1.39659e-20	-2.22145	-4.62281e-10	4.48167e-11	-2.2234	-4.62281e-10
103025583	chr14:103025583:C:T	4.41731e-20	-4.44502e-10	-1.06996	1.18554e-10	-4.44502e-10	-1.2506
103025937	chr14:103025937:C:T	3.06411e-20	-4.44502e-10	-1.43573	1.07602e-10	-4.44502e-10	-1.34754
103025995	chr14:103025995:G:A	1.07496e-19	-4.44502e-10	-0.180625	2.18615e-10	-4.44502e-10	-0.638665
103026082	chr14:103026082:T:C	3.01272e-20	-4.44502e-10	-1.45265	9.53444e-11	-4.44502e-10	-1.46848
103026099	chr14:103026099:C:T	6.84395e-21	-1.57836	-1.35635	2.02328e-11	-1.57557	-1.4431
103026498	chr14:103026498:C:T	4.56625e-20	-4.44502e-10	-1.0368	1.19625e-10	-4.44502e-10	-1.24161
103026723	chr14:103026723:C:T	5.83795e-19	1.51148	-4.62281e-10	7.89825e-11	-1.65675	-4.62281e-10
103026909	chr14:103026909:G:A	3.0211e-20	-4.44502e-10	-1.44987	9.78586e-11	-4.44502e-10	-1.44245
103027531	chr14:103027531:C:T	3.32292e-21	-2.2219	-1.43534	1.23867e-10	0.255229	-1.462
103028037	chr14:103028037:G:C	3.54046e-20	-4.44502e-10	-1.29123	1.0472e-10	-4.44502e-10	-1.37468
103028275	chr14:103028275:G:A	1.16401e-20	-1.31009	-1.09353	3.38621e-11	-1.29398	-1.2097
103029358	chr14:103029358:G:A	1.52328e-20	-2.13462	-4.62281e-10	4.96993e-11	-2.11999	-4.62281e-10
103029444	chr14:103029444:G:C	5.36382e-20	-4.44502e-10	-0.875814	2.07415e-10	-4.44502e-10	-0.691257
103029551	chr14:103029551:A:G	3.38307e-20	-4.44502e-10	-1.33671	1.21285e-10	-4.44502e-10	-1.22783
103029599	chr14:103029599:G:A	7.382e-21	-1.95376	-0.905266	3.49836e-11	-1.24555	-1.22555
103029626	chr14:103029626:A:G	2.0792e-20	-1.55793	-0.265579	5.69861e-11	-0.738272	-1.2449
103029638	chr14:103029638:C:T	3.12567e-20	-4.44502e-10	-1.41584	1.02269e-10	-4.44502e-10	-1.39837
103030471	chr14:103030471:G:A	1.3682e-20	-2.24199	-4.62281e-10	5.6011e-11	-2.00043	-4.62281e-10
103031078	chr14:103031078:T:C	5.72569e-20	-4.44502e-10	-0.810527	2.2307e-10	-4.44502e-10	-0.618492
103031277	chr14:103031277:A:C	8.65066e-20	-4.44502e-10	-0.397854	3.20608e-10	-4.44502e-10	-0.255756
103032538	chr14:103032538:A:AC	4.18494e-20	-4.44502e-10	-1.124	1.37288e-10	-4.44502e-10	-1.10389
103032540	chr14:103032540:A:C	3.64236e-21	-2.09674	-1.4687	1.03716e-11	-2.20544	-1.48147
103032579	chr14:103032579:T:C	6.81571e-21	-1.54319	-1.39565	2.04832e-11	-1.541	-1.46538
103032866	chr14:103032866:C:T	3.23226e-20	-4.44502e-10	-1.38231	1.14622e-10	-4.44502e-10	-1.28433
103032913	chr14:103032913:G:A	3.14393e-20	-4.44502e-10	-1.41002	1.12223e-10	-4.44502e-10	-1.30549
103032934	chr14:103032934:A:T	1.2894e-20	-1.2774	-1.02392	3.03887e-10	0.802767	-1.11209
103033094	chr14:103033094:G:A	2.3987e-19	0.622021	-4.62281e-10	1.41801e-08	3.53361	-4.62281e-10
103033275	chr14:103033275:G:A	9.23627e-21	-1.37502	-1.25991	1.25385e-11	-2.22772	-1.26945
103033283	chr14:103033283:G:A	3.0643e-20	-4.44502e-10	-1.43567	9.66781e-11	-4.44502e-10	-1.45459
103033763	chr14:103033763:C:T	7.14624e-21	-1.53599	-1.3555	2.00884e-11	-1.58303	-1.4428
103034493	chr14:103034493:G:A	2.96374e-20	-4.44502e-10	-1.46904	9.44562e-11	-4.44502e-10	-1.47784
103034646	chr14:103034646:C:T	5.94768e-20	-4.44502e-10	-0.772489	2.34377e-10	-4.44502e-10	-0.569044
103034783	chr14:103034783:G:A	7.14803e-21	-1.5036	-1.38764	2.0457e-11	-1.5474	-1.46025
103034889	chr14:103034889:C:T	2.92452e-20	-4.44502e-10	-1.48236	9.48155e-11	-4.44502e-10	-1.47404
103035349	chr14:103035349:G:A	2.92083e-20	-4.44502e-10	-1.48362	9.38694e-11	-4.44502e-10	-1.48407
103035578	chr14:103035578:T:C	2.26044e-20	-1.73993	-4.62281e-10	9.45537e-11	-1.47681	-4.62281e-10
103035615	chr14:103035615:T:C	7.33203e-21	-1.4834	-1.38242	2.07779e-11	-1.53447	-1.45761
103035954	chr14:103035954:C:A	3.21645e-20	-4.44502e-10	-1.38721	1.15905e-10	-4.44502e-10	-1.2732
103035971	chr14:103035971:A:G	6.85981e-21	-1.5569	-1.3755	1.9468e-11	-1.60341	-1.4538
103036454	chr14:103036454:C:T	3.26291e-20	-4.44502e-10	-1.37287	9.49635e-11	-4.44502e-10	-1.47248
103036967	chr14:103036967:C:T	4.24956e-20	-4.44502e-10	-1.10868	1.31641e-10	-4.44502e-10	-1.1459
103037059	chr14:103037059:T:C	3.04998e-20	-4.44502e-10	-1.44036	1.0647e-10	-4.44502e-10	-1.35811
103037089	chr14:103037089:TCA:T	3.511e-21	-2.1995	-1.40267	1.11863e-11	-2.17245	-1.43884
103037090	chr14:103037090:CAGACTTTT:C	3.04262e-20	-4.44502e-10	-1.44277	9.41182e-11	-4.44502e-10	-1.48143
103037750	chr14:103037750:G:A	4.05253e-20	-1.15615	-4.62281e-10	4.52936e-11	-2.21281	-4.62281e-10
103037898	chr14:103037898:G:A	5.06911e-20	-4.44502e-10	-0.932324	1.84118e-10	-4.44502e-10	-0.8104
103038077	chr14:103038077:C:T	3.14118e-20	-4.44502e-10	-1.41089	1.11864e-10	-4.44502e-10	-1.30869
103038207	chr14:103038207:T:G	2.92513e-20	-4.44502e-10	-1.48215	9.3858e-11	-4.44502e-10	-1.48419
103038395	chr14:103038395:G:A	3.03836e-20	-4.44502e-10	-1.44417	9.59059e-11	-4.44502e-10	-1.46261
103039068	chr14:103039068:T:C	1.36863e-20	-2.24168	-4.62281e-10	4.72905e-11	-2.16967	-4.62281e-10
103039108	chr14:103039108:C:T	5.3513e-20	-4.44502e-10	-0.87815	2.07407e-10	-4.44502e-10	-0.691292
103039320	chr14:103039320:A:G	5.04555e-21	-1.75635	-1.48322	1.14038e-11	-2.10778	-1.48425
103039474	chr14:103039474:A:G	4.08504e-20	-4.44502e-10	-1.14816	1.23282e-10	-4.44502e-10	-1.2115
103039760	chr14:103039760:T:C	2.93075e-20	-4.44502e-10	-1.48023	9.40246e-11	-4.44502e-10	-1.48242
103039930	chr14:103039930:T:C	5.08966e-19	-4.44502e-10	1.37431	1.79326e-09	-4.44502e-10	1.46581
103040233	chr14:103040233:C:T	8.55853e-20	-4.44502e-10	-0.408561	2.20306e-10	-4.44502e-10	-0.630957
103040248	chr14:103040248:G:A	2.93525e-20	-4.44502e-10	-1.4787	9.55131e-11	-4.44502e-10	-1.46671
103040411	chr14:103040411:C:T	9.52466e-20	-4.44502e-10	-0.301605	1.98402e-10	-4.44502e-10	-0.735681
103040519	chr14:103040519:C:T	3.10636e-20	-4.44502e-10	-1.42204	1.09882e-10	-4.44502e-10	-1.32657
103040603	chr14:103040603:C:T	2.93954e-20	-4.44502e-10	-1.47724	9.39517e-11	-4.44502e-10	-1.4832
103040682	chr14:103040682:T:G	3.63977e-20	-4.44502e-10	-1.26357	1.11325e-10	-4.44502e-10	-1.31352
103040756	chr14:103040756:T:C	7.33447e-21	-1.52056	-1.34493	2.05537e-11	-1.5661	-1.43684
103040839	chr14:103040839:G:C	3.83894e-20	-4.44502e-10	-1.21029	1.42371e-10	-4.44502e-10	-1.06754
103040892	chr14:103040892:C:T	2.95577e-20	-4.44502e-10	-1.47173	9.4015e-11	-4.44502e-10	-1.48252
103041577	chr14:103041577:C:T	6.99716e-21	-1.54646	-1.36611	2.08281e-11	-1.54029	-1.44938
103041615	chr14:103041615:C:T	2.98535e-20	-4.44502e-10	-1.46177	9.47711e-11	-4.44502e-10	-1.47451
103042029	chr14:103042029:G:A	3.12277e-20	-4.44502e-10	-1.41677	1.02197e-10	-4.44502e-10	-1.39907
103042333	chr14:103042333:G:A	2.93353e-20	-4.44502e-10	-1.47928	9.38875e-11	-4.44502e-10	-1.48388
103042464	chr14:103042464:C:T	2.99592e-20	-4.44502e-10	-1.45824	9.69689e-11	-4.44502e-10	-1.45159
103042988	chr14:103042988:G:T	2.93299e-20	-4.44502e-10	-1.47947	9.38833e-11	-4.44502e-10	-1.48392
103042999	chr14:103042999:AAAC:A	3.6289e-20	-2.18783	0.921271	4.57671e-10	-0.869183	0.969357
103043249	chr14:103043249:AAAC:A	2.35152e-20	-0.750502	-0.949925	5.95845e-11	-0.747167	-1.19141
103043442	chr14:103043442:C:T	1.62379e-20	-2.07073	-4.62281e-10	6.41431e-11	-1.86486	-4.62281e-10
103044015	chr14:103044015:C:T	4.15462e-20	-4.44502e-10	-1.13127	1.24711e-10	-4.44502e-10	-1.19998
103044439	chr14:103044439:A:G	1.11347e-20	-1.27508	-1.17292	3.29292e-11	-1.25246	-1.27915
103045236	chr14:103045236:C:T	4.14576e-20	-4.44502e-10	-1.1334	1.24476e-10	-4.44502e-10	-1.20186
103045484	chr14:103045484:T:C	3.14532e-20	-4.44502e-10	-1.40958	1.12089e-10	-4.44502e-10	-1.30668
103045659	chr14:103045659:T:C	3.48782e-20	-4.44502e-10	-1.30621	1.17005e-10	-4.44502e-10	-1.26376
103046290	chr14:103046290:C:T	7.44713e-20	-4.44502e-10	-0.54766	2.34684e-10	-4.44502e-10	-0.567738
103046470	chr14:103046470:T:C	1.37055e-20	-2.24028	-4.62281e-10	7.33187e-11	-1.73116	-4.62281e-10
103046715	chr14:103046715:G:A	3.00105e-20	-4.44502e-10	-1.45653	9.51096e-11	-4.44502e-10	-1.47095
103046937	chr14:103046937:C:T	3.08941e-20	-4.44502e-10	-1.42751	1.08767e-10	-4.44502e-10	-1.33677
103048050	chr14:103048050:G:A	2.20229e-20	-1.4121	-0.353897	1.79126e-11	-2.22231	-0.918163
103048201	chr14:103048201:T:C	5.19056e-20	-0.908647	-4.62281e-10	4.88999e-11	-2.1362	-4.62281e-10
103048287	chr14:103048287:T:C	2.94389e-20	-4.44502e-10	-1.47576	9.40043e-11	-4.44502e-10	-1.48264
103048635	chr14:103048635:G:A	8.22674e-19	-4.44502e-10	1.85448	2.3261e-09	-4.44502e-10	1.72597
103049177	chr14:103049177:C:A	3.10311e-20	-4.44502e-10	-1.42309	1.01484e-10	-4.44502e-10	-1.40608
103049408	chr14:103049408:C:T	3.11558e-20	-4.44502e-10	-1.41907	1.0195e-10	-4.44502e-10	-1.40149
103049593	chr14:103049593:C:T	8.99962e-21	-1.39016	-1.27073	2.63018e-11	-1.38992	-1.36642
103049774	chr14:103049774:C:T	2.34009e-20	-0.719864	-0.985436	5.94385e-11	-0.721314	-1.21972
103050079	chr14:103050079:T:C	3.472e-20	-4.44502e-10	-1.31076	1.18363e-10	-4.44502e-10	-1.25222
103050297	chr14:103050297:T:C	2.93403e-20	-4.44502e-10	-1.47911	9.3889e-11	-4.44502e-10	-1.48386
103050365	chr14:103050365:G:C	3.16409e-20	-4.44502e-10	-1.40363	1.10798e-10	-4.44502e-10	-1.31827
103050789	chr14:103050789:C:T	3.46582e-20	-4.44502e-10	-1.31254	1.14267e-10	-4.44502e-10	-1.28744
103050818	chr14:103050818:A:C	2.93329e-20	-4.44502e-10	-1.47936	9.38828e-11	-4.44502e-10	-1.48393
103050858	chr14:103050858:C:T	7.88701e-19	-4.44502e-10	1.81231	2.25983e-09	-4.44502e-10	1.69707
103051563	chr14:103051563:G:A	3.17542e-20	-4.44502e-10	-1.40005	1.06611e-10	-4.44502e-10	-1.35679
103051604	chr14:103051604:G:A	4.22932e-20	-4.44502e-10	-1.11345	1.26628e-10	-4.44502e-10	-1.18473
103051633	chr14:103051633:C:G	3.94394e-21	-2.12514	-1.36075	3.69306e-11	-1.13344	-1.2835
103051780	chr14:103051780:T:C	2.96201e-20	-4.44502e-10	-1.46962	9.65022e-11	-4.44502e-10	-1.45641
103051781	chr14:103051781:G:C	4.13157e-20	-4.44502e-10	-1.13683	1.24112e-10	-4.44502e-10	-1.20479
103051812	chr14:103051812:C:T	1.61431e-20	-2.07658	-4.62281e-10	4.41525e-11	-2.23833	-4.62281e-10
103052131	chr14:103052131:C:G	3.19858e-20	-4.44502e-10	-1.39278	1.07554e-10	-4.44502e-10	-1.34799
103052359	chr14:103052359:T:A	3.6527e-20	-4.44502e-10	-1.26002	1.33194e-10	-4.44502e-10	-1.13417
103052380	chr14:103052380:A:C	3.06085e-20	-4.44502e-10	-1.4368	9.65172e-11	-4.44502e-10	-1.45626
103052483	chr14:103052483:C:G	2.02363e-20	-1.8506	-4.62281e-10	8.15363e-11	-1.62493	-4.62281e-10
103052593	chr14:103052593:A:G	1.35601e-20	-1.89385	-0.35709	2.26931e-11	-1.98655	-0.917369
103052657	chr14:103052657:T:C	2.90267e-19	1.47811	-0.665387	6.09171e-10	1.36012	-0.974
103052783	chr14:103052783:G:C	3.65175e-20	-4.44502e-10	-1.26028	1.32601e-10	-4.44502e-10	-1.13863
103052792	chr14:103052792:G:T	1.68608e-19	-4.44502e-10	0.269501	3.73331e-10	-4.44502e-10	-0.103512
103052909	chr14:103052909:A:G	3.35644e-20	-4.44502e-10	-1.34461	1.04754e-10	-4.44502e-10	-1.37436
103053131	chr14:103053131:C:T	5.48736e-21	-1.67431	-1.48132	1.23225e-11	-2.03071	-1.48384
103053461	chr14:103053461:A:G	1.66348e-16	7.37751	-0.213743	5.8897e-09	3.18462	-0.529636
103053591	chr14:103053591:C:G	9.81721e-21	-1.63607	-0.937868	1.00177e-10	-0.699004	-0.720032
103053752	chr14:103053752:A:G	2.76853e-20	-1.53717	-4.62281e-10	4.39331e-11	-2.24331	-4.62281e-10
103055791	chr14:103055791:AGGAGGCCT:A	8.62319e-21	-1.40344	-1.30018	2.10033e-11	-1.58517	-1.39613
103057342	chr14:103057342:C:T	1.19814e-19	-4.44502e-10	-0.072137	4.38432e-10	-4.44502e-10	0.0572268
103057438	chr14:103057438:GC:G	3.13697e-20	-4.44502e-10	-1.41223	1.07526e-10	-4.44502e-10	-1.34824
103057923	chr14:103057923:G:T	5.29808e-20	-4.44502e-10	-0.888145	1.55196e-10	-4.44502e-10	-0.981287
103058006	chr14:103058006:G:T	4.97177e-21	-2.24003	-1.01427	9.02994e-11	-0.651563	-0.871283
103058326	chr14:103058326:G:A	3.262e-20	-4.44502e-10	-1.37315	1.0323e-10	-4.44502e-10	-1.38902
103058484	chr14:103058484:G:A	9.30088e-19	-4.44502e-10	1.9772	1.78743e-09	-4.44502e-10	1.46256
103059004	chr14:103059004:G:T	3.02713e-20	-4.44502e-10	-1.44788	9.70006e-11	-4.44502e-10	-1.45126
103059007	chr14:103059007:G:T	1.25977e-19	-4.44502e-10	-0.0219725	3.01856e-10	-4.44502e-10	-0.316027
103059013	chr14:103059013:G:T	1.11561e-19	-4.44502e-10	-0.143501	2.76446e-10	-4.44502e-10	-0.40396
103059632	chr14:103059632:G:A	5.54067e-20	-4.44502e-10	-0.843374	1.42188e-10	-4.44502e-10	-1.06883
103059684	chr14:103059684:C:T	3.79517e-20	-4.44502e-10	-1.22176	1.19823e-10	-4.44502e-10	-1.23996
103059831	chr14:103059831:T:C	1.05649e-19	-4.44502e-10	-0.197952	3.83e-10	-4.44502e-10	-0.0779406
103060593	chr14:103060593:A:C	3.78424e-21	-2.21349	-1.31374	4.95042e-11	-0.651366	-1.47255
103060876	chr14:103060876:G:A	3.16503e-20	-4.44502e-10	-1.40333	9.67431e-11	-4.44502e-10	-1.45392
103061282	chr14:103061282:C:T	3.0896e-20	-4.44502e-10	-1.42745	9.79524e-11	-4.44502e-10	-1.4415
103061658	chr14:103061658:C:T	1.38166e-19	-4.44502e-10	0.0703814	3.27385e-10	-4.44502e-10	-0.234839
103063324	chr14:103063324:C:T	3.03405e-20	-4.44502e-10	-1.44559	1.10233e-10	-4.44502e-10	-1.32338
103063704	chr14:103063704:G:A	2.9854e-20	-4.44502e-10	-1.46176	1.06376e-10	-4.44502e-10	-1.359
103064026	chr14:103064026:G:A	4.04227e-21	-2.23367	-1.2276	1.23179e-10	-0.306725	-0.905611
103064187	chr14:103064187:A:C	3.24317e-20	-4.44502e-10	-1.37894	9.46826e-11	-4.44502e-10	-1.47545
103064304	chr14:103064304:C:T	2.92787e-20	-4.44502e-10	-1.48121	9.52088e-11	-4.44502e-10	-1.4699
103064431	chr14:103064431:C:T	3.96212e-21	-2.20296	-1.27833	7.41727e-11	-0.57495	-1.14463
103065302	chr14:103065302:G:A	4.05245e-20	-4.44502e-10	-1.15617	1.1519e-10	-4.44502e-10	-1.2794
103065464	chr14:103065464:G:A	2.96888e-20	-4.44502e-10	-1.4673	9.58601e-11	-4.44502e-10	-1.46309
103065647	chr14:103065647:G:A	2.93674e-20	-4.44502e-10	-1.47819	9.58027e-11	-4.44502e-10	-1.46369
103065808	chr14:103065808:A:G	1.35249e-20	-1.35011	-0.903434	3.045e-11	-1.4402	-1.16969
103066336	chr14:103066336:G:A	3.02864e-20	-4.44502e-10	-1.44738	9.40017e-11	-4.44502e-10	-1.48266
103066426	chr14:103066426:C:T	3.20333e-20	-4.44502e-10	-1.3913	1.07114e-10	-4.44502e-10	-1.35208
103066558	chr14:103066558:G:A	4.21674e-19	1.18616	-4.62281e-10	8.97716e-11	-1.52871	-4.62281e-10
103066734	chr14:103066734:G:T	1.14473e-19	-4.44502e-10	-0.117738	2.76785e-10	-4.44502e-10	-0.402735
103067458	chr14:103067458:G:A	5.04615e-20	-4.44502e-10	-0.936865	1.38712e-10	-4.44502e-10	-1.09358
103067928	chr14:103067928:G:A	1.37727e-20	-2.23539	-4.62281e-10	1.44438e-10	-1.05313	-4.62281e-10
103068218	chr14:103068218:C:T	2.92767e-20	-4.44502e-10	-1.48128	9.46635e-11	-4.44502e-10	-1.47565
103068380	chr14:103068380:A:G	4.81322e-21	-1.97221	-1.3145	1.62056e-11	-2.1888	-1.05182
103068484	chr14:103068484:A:G	4.18692e-20	-4.44502e-10	-1.12352	1.80075e-10	-4.44502e-10	-0.832605
103068772	chr14:103068772:C:T	3.00607e-20	-4.44502e-10	-1.45485	9.46026e-11	-4.44502e-10	-1.47629
103068999	chr14:103068999:T:C	5.45018e-20	-4.44502e-10	-0.859841	1.53284e-10	-4.44502e-10	-0.993686
103069575	chr14:103069575:A:G	3.58291e-21	-2.17416	-1.40774	1.03459e-11	-2.23041	-1.45898
103069791	chr14:103069791:T:C	2.92128e-20	-4.44502e-10	-1.48347	1.01048e-10	-4.44502e-10	-1.41039
103069832	chr14:103069832:G:T	3.44704e-21	-2.18251	-1.43805	1.07862e-11	-2.1872	-1.4605
103069940	chr14:103069940:CAG:C	5.106e-21	-2.0688	-1.15885	1.43562e-11	-2.11956	-1.24223
103070266	chr14:103070266:G:A	6.66293e-20	-0.658931	-4.62281e-10	4.44642e-11	-2.23129	-4.62281e-10
103070356	chr14:103070356:G:T	3.33003e-20	-4.44502e-10	-1.35251	1.10959e-10	-4.44502e-10	-1.31681
103070487	chr14:103070487:G:C	2.99273e-20	-4.44502e-10	-1.4593	9.73702e-11	-4.44502e-10	-1.44746
103070783	chr14:103070783:G:A	3.27977e-20	-4.44502e-10	-1.36772	1.06485e-10	-4.44502e-10	-1.35797
103070902	chr14:103070902:T:C	2.35447e-20	-1.69917	-4.62281e-10	4.44832e-11	-2.23087	-4.62281e-10
103071036	chr14:103071036:T:G	3.47399e-20	-4.44502e-10	-1.31019	1.16336e-10	-4.44502e-10	-1.2695
103071045	chr14:103071045:C:T	4.54945e-20	-4.44502e-10	-1.04048	1.23627e-10	-4.44502e-10	-1.20871
103071223	chr14:103071223:G:A	5.85378e-20	-4.44502e-10	-0.788401	1.54595e-10	-4.44502e-10	-0.985167
103071354	chr14:103071354:G:A	3.09947e-20	-4.44502e-10	-1.42426	1.00297e-10	-4.44502e-10	-1.41784
103072436	chr14:103072436:AG:A	3.43618e-21	-2.1766	-1.44712	1.0766e-11	-2.18258	-1.467
103072441	chr14:103072441:A:G	3.29641e-20	-4.44502e-10	-1.36266	1.07028e-10	-4.44502e-10	-1.35289
103072515	chr14:103072515:C:T	3.14935e-21	-2.23099	-1.47989	1.14488e-11	-2.11218	-1.47591
103073076	chr14:103073076:C:T	1.38819e-20	-2.22749	-4.62281e-10	5.80692e-11	-1.96434	-4.62281e-10
103073332	chr14:103073332:A:G	1.18693e-18	1.37228	0.84877	2.42636e-10	-1.56025	1.02584
103073438	chr14:103073438:A:G	4.06779e-20	-4.44502e-10	-1.15239	1.64542e-10	-4.44502e-10	-0.922812
103073610	chr14:103073610:A:G	9.89296e-19	1.36125	0.677664	1.99072e-10	-1.56428	0.831966
103073762	chr14:103073762:A:G	4.86338e-18	2.62696	1.00446	5.23398e-10	-1.2776	1.51197
103073928	chr14:103073928:G:A	2.97425e-20	-4.44502e-10	-1.4655	1.13647e-10	-4.44502e-10	-1.29288
103074173	chr14:103074173:G:A	3.31074e-21	-2.22649	-1.43441	1.19012e-11	-2.12553	-1.42381
103074336	chr14:103074336:A:G	1.04781e-18	1.41122	0.685168	2.03457e-10	-1.57501	0.864494
103074391	chr14:103074391:G:A	3.77906e-19	1.69792	-0.621353	8.18536e-11	-1.46912	-0.151924
103074759	chr14:103074759:G:C	2.23864e-18	2.54762	0.307925	2.38492e-10	-1.32497	0.773329
103075201	chr14:103075201:C:T	5.15211e-19	1.92824	-0.541739	9.61247e-11	-1.41165	-0.0486786
103075684	chr14:103075684:G:T	3.61157e-21	-2.09179	-1.48214	1.10651e-11	-2.15933	-1.46285
103075845	chr14:103075845:A:G	3.72586e-21	-2.21457	-1.32821	1.23519e-11	-2.15293	-1.35924
103075852	chr14:103075852:C:G	4.53397e-21	-1.8689	-1.47757	1.43603e-11	-1.87743	-1.48408
103076030	chr14:103076030:G:A	9.65221e-14	13.5272	-4.62281e-10	1.81618e-05	10.6889	-4.62281e-10
103076422	chr14:103076422:G:T	1.92177e-16	-4.44502e-10	7.3081	2.43148e-07	-4.44502e-10	6.37545
103076861	chr14:103076861:C:T	4.56983e-21	-1.97271	-1.36589	1.14735e-11	-2.22213	-1.36381
103077350	chr14:103077350:C:T	9.5119e-19	1.23946	0.760177	2.06868e-10	-1.63951	0.945612
103077460	chr14:103077460:T:C	4.75261e-19	1.75218	-0.446385	1.05396e-10	-1.43093	0.0626797
103077574	chr14:103077574:A:C	3.18317e-20	-4.44502e-10	-1.39761	1.06454e-10	-4.44502e-10	-1.35827
103077673	chr14:103077673:A:G	6.31628e-19	1.02621	0.564018	1.54217e-10	-1.71412	0.726506
103077741	chr14:103077741:G:A	3.94338e-21	-2.04255	-1.44348	1.03346e-11	-2.23976	-1.45072
103077785	chr14:103077785:T:TAGCC	1.36639e-20	-2.24332	-4.62281e-10	4.54383e-11	-2.20962	-4.62281e-10
103078032	chr14:103078032:C:T	1.87501e-20	-1.92688	-4.62281e-10	6.77403e-11	-1.8103	-4.62281e-10
103078083	chr14:103078083:G:A	3.68703e-21	-2.21074	-1.34251	1.13113e-11	-2.21613	-1.38405
103078314	chr14:103078314:A:AAGAAGGG	4.49947e-20	-4.44502e-10	-1.05153	1.54399e-10	-4.44502e-10	-0.986436
103078670	chr14:103078670:A:G	2.11028e-20	-1.80867	-4.62281e-10	4.39772e-11	-2.24231	-4.62281e-10
103078836	chr14:103078836:C:T	1.54827e-18	2.88264	-0.395823	1.26148e-10	-1.1802	-0.00831441
103078855	chr14:103078855:C:T	7.00449e-19	2.12166	-0.428017	7.44326e-11	-1.43098	-0.285107
103079265	chr14:103079265:T:C	7.27745e-19	1.37609	0.355788	1.44064e-10	-1.58042	0.524698
103079435	chr14:103079435:C:T	2.92959e-20	-4.44502e-10	-1.48063	9.61076e-11	-4.44502e-10	-1.46051
103079779	chr14:103079779:A:T	2.98431e-20	-4.44502e-10	-1.46212	9.46254e-11	-4.44502e-10	-1.47605
103081093	chr14:103081093:G:A	1.28023e-19	1.19612	-1.20199	2.33639e-11	-1.72926	-1.14553
103081147	chr14:103081147:T:C	1.07247e-18	2.28783	-0.168184	1.3724e-10	-1.32506	0.220814
103081606	chr14:103081606:C:T	4.39599e-21	-1.91175	-1.46563	1.03969e-11	-2.21959	-1.46488
103081703	chr14:103081703:A:C	3.72174e-19	0.717549	0.343738	1.17549e-10	-1.75087	0.49175
103081895	chr14:103081895:A:G	2.686e-18	1.72903	1.3087	3.20831e-09	1.20965	0.837871
103082364	chr14:103082364:T:C	4.92142e-21	-2.08383	-1.18065	1.45815e-11	-2.2432	-1.10303
103082365	chr14:103082365:G:T	4.6564e-21	-2.07725	-1.24258	1.36317e-11	-2.24303	-1.17055
103082585	chr14:103082585:C:T	3.04224e-20	-4.44502e-10	-1.4429	9.39846e-11	-4.44502e-10	-1.48285
103082626	chr14:103082626:C:T	2.58928e-19	1.11116	-0.412682	9.16827e-11	-1.58602	0.0783723
103082746	chr14:103082746:C:T	3.81604e-21	-2.15713	-1.36173	1.2521e-11	-2.20912	-1.28945
103082978	chr14:103082978:T:A	3.88474e-21	-2.14751	-1.35351	1.19905e-11	-2.15611	-1.38575
103083313	chr14:103083313:G:A	3.40399e-19	0.487835	0.484207	1.27927e-10	-1.84126	0.666741
103083695	chr14:103083695:C:T	2.9321e-20	-4.44502e-10	-1.47977	9.52805e-11	-4.44502e-10	-1.46915
103084009	chr14:103084009:T:C	1.14576e-18	1.309	0.876748	4.1663e-10	-1.49564	1.50186
103084051	chr14:103084051:G:C	6.35628e-19	1.90814	-0.311598	9.89972e-11	-1.48286	0.0519753
103084138	chr14:103084138:C:T	3.08207e-20	-4.44502e-10	-1.42989	9.3858e-11	-4.44502e-10	-1.48419
103084143	chr14:103084143:T:A	1.93759e-19	0.382446	0.0260942	8.0194e-11	-1.86813	0.226601
103084255	chr14:103084255:C:G	2.99913e-20	-4.44502e-10	-1.45717	9.39557e-11	-4.44502e-10	-1.48315
103084288	chr14:103084288:G:A	4.04424e-21	-2.21806	-1.24272	1.51337e-11	-2.14977	-1.15929
103084312	chr14:103084312:C:T	2.19197e-20	-1.77069	-4.62281e-10	9.00212e-11	-1.52593	-4.62281e-10
103084423	chr14:103084423:A:T	3.73938e-19	1.88689	-0.820878	6.0614e-11	-1.48761	-0.433836
103084508	chr14:103084508:T:C	2.93159e-20	-4.44502e-10	-1.47995	9.64189e-11	-4.44502e-10	-1.45727
103084774	chr14:103084774:CTG:C	2.92141e-20	-4.44502e-10	-1.48342	9.38533e-11	-4.44502e-10	-1.48424
103085456	chr14:103085456:AGG:A	5.55761e-20	0.35534	-1.19566	2.42481e-11	-1.89415	-0.943489
103085463	chr14:103085463:G:A	4.70539e-20	-4.44502e-10	-1.00678	1.26771e-10	-4.44502e-10	-1.18359
103085785	chr14:103085785:C:T	3.73196e-20	-4.44502e-10	-1.23856	1.37061e-10	-4.44502e-10	-1.10555
103085941	chr14:103085941:C:G	4.44562e-14	8.26874	4.4832	2.59216e-10	-2.23475	1.76644
103085998	chr14:103085998:A:G	3.22839e-20	-4.44502e-10	-1.38351	9.46805e-11	-4.44502e-10	-1.47547
103086085	chr14:103086085:T:A	4.20391e-21	-1.9785	-1.44356	1.09215e-11	-2.21273	-1.42251
103086147	chr14:103086147:G:A	1.41727e-20	-2.20675	-4.62281e-10	5.6926e-11	-1.98423	-4.62281e-10
103086398	chr14:103086398:C:G	3.8781e-19	0.716751	0.38569	1.14472e-10	-1.73356	0.447905
103087353	chr14:103087353:C:T	7.04764e-20	-4.44502e-10	-0.602796	2.02546e-10	-4.44502e-10	-0.715011
103087409	chr14:103087409:A:G	8.97395e-19	1.94142	-4.62281e-10	1.17805e-10	-1.25695	-4.62281e-10
103087460	chr14:103087460:A:C	3.652e-20	-4.44502e-10	-1.26021	1.20966e-10	-4.44502e-10	-1.23047
103087546	chr14:103087546:G:C	8.11615e-13	10.95	4.70649	3.34417e-10	-2.24051	2.02693
103087783	chr14:103087783:C:T	7.42476e-20	-4.44502e-10	-0.550669	3.02132e-10	-4.44502e-10	-0.315111
103087813	chr14:103087813:T:A	1.13892e-12	11.2179	4.77737	3.60009e-10	-2.23582	2.09597
103088057	chr14:103088057:G:T	7.98647e-20	-4.44502e-10	-0.477741	3.27133e-10	-4.44502e-10	-0.235609
103088202	chr14:103088202:A:C	7.98943e-20	-4.44502e-10	-0.47737	2.83931e-10	-4.44502e-10	-0.377245
103088545	chr14:103088545:C:T	4.07869e-20	-4.44502e-10	-1.14971	1.23257e-10	-4.44502e-10	-1.21171
103089087	chr14:103089087:G:A	4.83329e-21	-2.12952	-1.15303	1.4083e-11	-2.17708	-1.20393
103089160	chr14:103089160:G:T	2.21018e-12	11.5241	5.13419	4.60457e-10	-2.22798	2.33422
103089662	chr14:103089662:C:T	6.18089e-20	-4.44502e-10	-0.734027	1.5874e-10	-4.44502e-10	-0.958707
103089748	chr14:103089748:G:A	1.69221e-20	-2.02946	-4.62281e-10	8.30446e-11	-1.6066	-4.62281e-10
103090095	chr14:103090095:A:T	2.92114e-20	-4.44502e-10	-1.48352	9.42818e-11	-4.44502e-10	-1.47969
103090715	chr14:103090715:G:C	8.94158e-18	-4.44502e-10	4.24039	1.03762e-08	-4.44502e-10	3.22129
103090858	chr14:103090858:C:T	2.68467e-20	-1.56793	-4.62281e-10	3.45579e-10	-0.180757	-4.62281e-10
103091242	chr14:103091242:G:A	4.26479e-21	-2.20287	-1.20481	1.38222e-11	-2.2383	-1.1614
103091584	chr14:103091584:G:A	2.0819e-19	-4.44502e-10	0.480375	1.38333e-09	-4.44502e-10	1.20627
103091618	chr14:103091618:C:G	1.05315e-20	-1.7423	-0.761407	1.78069e-11	-2.08329	-1.0631
103091995	chr14:103091995:C:T	3.10805e-20	-4.44502e-10	-1.4215	1.06258e-10	-4.44502e-10	-1.3601
103092076	chr14:103092076:G:A	3.13927e-18	3.22528	-0.031606	2.4149e-11	-1.61307	-1.22866
103092601	chr14:103092601:G:A	2.93153e-20	-4.44502e-10	-1.47996	9.86012e-11	-4.44502e-10	-1.43489
103092633	chr14:103092633:G:A	2.97504e-20	-2.20008	0.734844	3.80626e-11	-2.11264	-0.274108
103092768	chr14:103092768:T:C	7.31397e-18	4.97626	-0.93679	3.89078e-11	-0.927414	-1.43737
103092816	chr14:103092816:A:G	1.94175e-18	3.09532	-0.382052	1.36243e-10	-1.32643	0.214899
103092851	chr14:103092851:C:T	4.21147e-19	-4.44502e-10	1.18491	1.74531e-09	-4.44502e-10	1.43871
103092865	chr14:103092865:T:C	6.07517e-11	20.9123	-0.940279	3.76896e-11	-2.13875	-0.257847
103093105	chr14:103093105:C:T	4.02271e-20	-4.44502e-10	-1.16353	1.59124e-10	-4.44502e-10	-0.956292
103093265	chr14:103093265:C:T	3.20651e-20	-4.44502e-10	-1.39031	1.27369e-10	-4.44502e-10	-1.17889
103093358	chr14:103093358:T:G	4.01042e-20	-4.44502e-10	-1.16659	1.58518e-10	-4.44502e-10	-0.960107
103093558	chr14:103093558:C:T	7.84085e-17	5.19347	1.21815	9.2314e-10	-1.51033	2.31213
103093876	chr14:103093876:A:G	3.25518e-18	-4.44502e-10	3.22993	5.43596e-09	-4.44502e-10	2.57481
103094164	chr14:103094164:G:A	5.28089e-20	-4.44502e-10	-0.891395	1.8726e-10	-4.44502e-10	-0.79348
103094190	chr14:103094190:T:C	2.94203e-20	-4.44502e-10	-1.47639	9.76873e-11	-4.44502e-10	-1.44421
103094249	chr14:103094249:T:C	1.29053e-16	5.24633	1.66358	2.11608e-09	-1.51714	3.14848
103094570	chr14:103094570:TG:T	3.46616e-20	-4.44502e-10	-1.31244	1.06095e-10	-4.44502e-10	-1.36164
103094598	chr14:103094598:C:T	3.35171e-20	-4.44502e-10	-1.34602	1.1836e-10	-4.44502e-10	-1.25224
103095353	chr14:103095353:G:A	3.27614e-20	-4.44502e-10	-1.36882	1.23878e-10	-4.44502e-10	-1.20668
103095467	chr14:103095467:C:T	8.35605e-20	-4.44502e-10	-0.432504	1.14619e-10	-4.44502e-10	-1.28436
103095493	chr14:103095493:GGAGGGGCTGAGGTCA:G	6.7229e-06	27.2716	4.31459	3.27771e-11	-2.24074	-0.29551
103095734	chr14:103095734:A:G	3.4103e-17	5.57907	-4.62281e-10	8.23743e-09	2.99047	-4.62281e-10
103095817	chr14:103095817:T:G	3.85197e-19	-4.44502e-10	1.09568	2.45166e-09	-4.44502e-10	1.77854
103095994	chr14:103095994:T:G	3.22417e-20	-4.44502e-10	-1.38482	1.13831e-10	-4.44502e-10	-1.29126
103096200	chr14:103096200:A:G	3.74346e-20	-4.44502e-10	-1.23548	1.02348e-10	-4.44502e-10	-1.3976
103096224	chr14:103096224:C:T	2.919e-20	-4.44502e-10	-1.48425	9.51473e-11	-4.44502e-10	-1.47055
103097333	chr14:103097333:C:T	1.6509e-20	-2.05417	-4.62281e-10	4.98721e-11	-2.11651	-4.62281e-10
103097384	chr14:103097384:G:C	3.47429e-20	-1.3101	-4.62281e-10	4.9477e-11	-2.12447	-4.62281e-10
103097546	chr14:103097546:G:A	1.11818e-19	-4.44502e-10	-0.141204	4.85103e-10	-4.44502e-10	0.158385
103097560	chr14:103097560:G:A	9.77251e-18	-1.11031	5.43957	1.66717e-09	-1.55784	2.95074
103097815	chr14:103097815:G:A	2.98037e-20	-4.44502e-10	-1.46344	1.14172e-10	-4.44502e-10	-1.28827
103098130	chr14:103098130:T:C	3.33788e-19	-4.44502e-10	0.952431	6.99165e-10	-4.44502e-10	0.523909
103098174	chr14:103098174:G:T	3.99367e-20	-4.44502e-10	-1.17078	1.11896e-10	-4.44502e-10	-1.30841
103098175	chr14:103098175:T:G	4.01252e-20	-4.44502e-10	-1.16607	1.12287e-10	-4.44502e-10	-1.30491
103098242	chr14:103098242:G:A	5.45655e-19	1.44391	-4.62281e-10	5.8531e-11	-1.95642	-4.62281e-10
103098318	chr14:103098318:C:T	4.02903e-20	-4.44502e-10	-1.16196	1.1295e-10	-4.44502e-10	-1.29903
103098359	chr14:103098359:C:T	3.86734e-20	-4.44502e-10	-1.20292	1.09334e-10	-4.44502e-10	-1.33157
103098483	chr14:103098483:A:T	7.07837e-06	32.8814	-1.24368	1.40057e-11	-2.2106	-1.17591
103098619	chr14:103098619:G:A	3.09877e-20	-4.44502e-10	-1.42448	9.49483e-11	-4.44502e-10	-1.47264
103098707	chr14:103098707:G:A	0.312542	39.8802	2.45298	1.22855e-11	-2.16613	-1.35142
103098743	chr14:103098743:T:C	0.00776776	37.902	0.736468	1.03298e-11	-2.21258	-1.47836
103098795	chr14:103098795:G:A	1.37379e-20	-2.23791	-4.62281e-10	6.80528e-11	-1.80569	-4.62281e-10
103098840	chr14:103098840:C:A	7.69845e-20	-0.514471	-4.62281e-10	6.35101e-11	-1.87478	-4.62281e-10
103098987	chr14:103098987:C:T	5.94067e-20	-4.44502e-10	-0.773668	9.83662e-11	-4.44502e-10	-1.43728
103099033	chr14:103099033:A:G	0.573375	39.1942	3.74581	1.38778e-11	-2.20095	-1.19474
103099172	chr14:103099172:G:A	3.00529e-20	-4.44502e-10	-1.45512	9.7113e-11	-4.44502e-10	-1.4501
103099364	chr14:103099364:C:T	1.12397e-19	-4.44502e-10	-0.136041	4.94147e-10	-4.44502e-10	0.176856
103099825	chr14:103099825:G:A	0.0414245	38.5509	1.76143	1.16903e-11	-2.12722	-1.44
103099914	chr14:103099914:G:A	3.03203e-20	-4.44502e-10	-1.44626	9.62743e-11	-4.44502e-10	-1.45878
103100246	chr14:103100246:T:C	7.07571e-20	-4.44502e-10	-0.598822	1.38443e-10	-4.44502e-10	-1.09552
103100437	chr14:103100437:C:T	5.99883e-19	-4.44502e-10	1.53866	8.24906e-10	-4.44502e-10	0.689293
103100567	chr14:103100567:G:A	8.70604e-17	7.95302	-1.43674	1.72572e-10	0.363404	-1.23856
103100683	chr14:103100683:T:C	5.74515e-06	32.6246	-1.19557	1.23018e-11	-2.21134	-1.30489
103100953	chr14:103100953:A:G	0.0414397	37.8118	2.50088	1.16215e-11	-2.23161	-1.34151
103101027	chr14:103101027:C:T	2.13169e-19	-4.44502e-10	0.504013	8.7799e-10	-4.44502e-10	0.751659
103101497	chr14:103101497:T:C	1.02278e-19	-4.44502e-10	-0.230376	2.6414e-10	-4.44502e-10	-0.449496
103101535	chr14:103101535:C:T	4.89432e-19	-4.44502e-10	1.33517	6.97503e-10	-4.44502e-10	0.52153
103101556	chr14:103101556:G:T	8.51418e-20	-4.44502e-10	-0.413757	3.61968e-10	-4.44502e-10	-0.13442
103101624	chr14:103101624:CA:C	4.15716e-20	-4.44502e-10	-1.13066	9.38523e-11	-4.44502e-10	-1.48425
103102013	chr14:103102013:A:C	3.80503e-20	-4.44502e-10	-1.21917	9.44771e-11	-4.44502e-10	-1.47762
103102644	chr14:103102644:A:C	0.0234231	39.1833	0.558856	1.05405e-11	-2.1876	-1.48316
103102794	chr14:103102794:C:A	3.87112e-20	-4.44502e-10	-1.20195	9.42298e-11	-4.44502e-10	-1.48024
103102951	chr14:103102951:C:T	3.96791e-20	-4.44502e-10	-1.17725	9.40167e-11	-4.44502e-10	-1.4825
103102983	chr14:103102983:T:C	1.83767e-15	9.15373	0.412199	7.66166e-10	1.06799	-0.452572
103103048	chr14:103103048:G:C	5.27466e-20	-4.44502e-10	-0.892575	9.56682e-11	-4.44502e-10	-1.46509
103103098	chr14:103103098:C:T	5.10811e-20	-4.44502e-10	-0.92466	9.51092e-11	-4.44502e-10	-1.47095
103103113	chr14:103103113:C:T	6.3451e-20	0.762344	-1.47015	1.59067e-11	-1.84792	-1.41131
103103158	chr14:103103158:G:A	2.94763e-20	-4.44502e-10	-1.47449	9.38721e-11	-4.44502e-10	-1.48404
103103411	chr14:103103411:T:C	8.53866e-06	32.7429	-0.917617	1.14155e-11	-2.20142	-1.38958
103103907	chr14:103103907:G:A	4.30049e-20	-4.44502e-10	-1.09676	9.38628e-11	-4.44502e-10	-1.48414
103104134	chr14:103104134:C:A	2.92401e-20	-4.44502e-10	-1.48253	9.84465e-11	-4.44502e-10	-1.43646
103104537	chr14:103104537:C:T	3.02413e-20	-4.44502e-10	-1.44887	9.63153e-11	-4.44502e-10	-1.45835
103104598	chr14:103104598:A:G	2.04586e-18	4.15715	-1.39165	1.01144e-10	-0.109643	-1.29979
103104691	chr14:103104691:C:A	3.39402e-19	-4.44502e-10	0.969112	2.14112e-09	-4.44502e-10	1.64311
103105279	chr14:103105279:T:C	4.85444e-20	-4.44502e-10	-0.975597	9.44449e-11	-4.44502e-10	-1.47796
103105977	chr14:103105977:A:C	7.15534e-20	-4.44502e-10	-0.58763	1.80082e-10	-4.44502e-10	-0.832563
103106195	chr14:103106195:G:A	3.09842e-20	-4.44502e-10	-1.4246	9.43002e-11	-4.44502e-10	-1.47949
103106649	chr14:103106649:C:T	2.39193e-19	-4.44502e-10	0.619195	5.38879e-10	-4.44502e-10	0.263515
103106733	chr14:103106733:C:T	4.6224e-20	-1.02458	-4.62281e-10	4.6037e-11	-2.19653	-4.62281e-10
103107067	chr14:103107067:G:A	9.92202e-20	-4.44502e-10	-0.260733	3.06121e-10	-4.44502e-10	-0.301995
103108130	chr14:103108130:T:C	3.24528e-20	-4.44502e-10	-1.37829	1.22096e-10	-4.44502e-10	-1.22117
103108211	chr14:103108211:G:A	3.05456e-20	-4.44502e-10	-1.43886	9.53631e-11	-4.44502e-10	-1.46828
103108262	chr14:103108262:G:A	3.09143e-20	-4.44502e-10	-1.42685	1.02935e-10	-4.44502e-10	-1.39188
103108267	chr14:103108267:G:A	2.94999e-20	-4.44502e-10	-1.47369	9.76519e-11	-4.44502e-10	-1.44457
103108377	chr14:103108377:C:T	6.9345e-18	5.2829	-1.29671	4.9085e-11	-0.710175	-1.42225
103108631	chr14:103108631:G:C	2.16489e-20	-1.78312	-4.62281e-10	5.46716e-11	-2.02463	-4.62281e-10
103109059	chr14:103109059:A:G	1.85003e-20	-1.94029	-4.62281e-10	1.41763e-10	-1.07182	-4.62281e-10
103110058	chr14:103110058:G:A	2.91978e-20	-4.44502e-10	-1.48398	9.3875e-11	-4.44502e-10	-1.48401
103110106	chr14:103110106:T:C	6.92267e-19	-4.44502e-10	1.6819	4.4001e-10	-4.44502e-10	0.0608214
103110438	chr14:103110438:C:T	5.79787e-18	4.68227	-0.875103	2.05542e-10	0.319391	-1.01972
103110609	chr14:103110609:G:A	1.37635e-20	-2.23605	-4.62281e-10	4.4299e-11	-2.23501	-4.62281e-10
103110705	chr14:103110705:G:C	3.26366e-20	-4.44502e-10	-1.37264	1.00619e-10	-4.44502e-10	-1.41463
103110812	chr14:103110812:A:G	3.37476e-20	-4.44502e-10	-1.33917	1.02864e-10	-4.44502e-10	-1.39257
103110913	chr14:103110913:T:C	1.0989e-19	-1.88012	1.72153	2.71161e-10	-1.69169	1.26843
103111001	chr14:103111001:G:A	3.2351e-20	-4.44502e-10	-1.38143	1.18721e-10	-4.44502e-10	-1.2492
103111213	chr14:103111213:G:C	8.60508e-18	4.48632	-0.284283	2.07129e-10	0.0413632	-0.733997
103111452	chr14:103111452:G:A	4.68485e-20	-1.38076	0.369601	8.15165e-11	-2.24164	0.616466
103112015	chr14:103112015:G:A	8.61312e-20	-4.44502e-10	-0.402203	1.13859e-10	-4.44502e-10	-1.29102
103112040	chr14:103112040:T:C	3.02209e-20	-4.44502e-10	-1.44954	9.49067e-11	-4.44502e-10	-1.47308
103112361	chr14:103112361:G:A	2.94943e-20	-4.44502e-10	-1.47388	1.05759e-10	-4.44502e-10	-1.36482
103112436	chr14:103112436:G:A	3.08558e-20	-4.44502e-10	-1.42875	1.2119e-10	-4.44502e-10	-1.22862
103112491	chr14:103112491:A:G	3.22102e-20	-1.38579	-4.62281e-10	4.39327e-11	-2.24332	-4.62281e-10
103112634	chr14:103112634:G:A	3.08389e-20	-4.44502e-10	-1.4293	9.62797e-11	-4.44502e-10	-1.45872
103112876	chr14:103112876:G:GTA	3.95014e-20	-4.44502e-10	-1.18174	1.38985e-10	-4.44502e-10	-1.09161
103113090	chr14:103113090:C:T	8.70532e-20	-4.44502e-10	-0.391555	2.5157e-10	-4.44502e-10	-0.498257
103113265	chr14:103113265:A:G	3.73831e-20	-4.44502e-10	-1.23686	1.11704e-10	-4.44502e-10	-1.31013
103113484	chr14:103113484:C:T	8.52436e-20	-4.44502e-10	-0.412562	2.46599e-10	-4.44502e-10	-0.518214
103113830	chr14:103113830:T:C	4.23351e-20	-4.44502e-10	-1.11246	1.08059e-10	-4.44502e-10	-1.3433
103113941	chr14:103113941:G:A	2.05135e-19	-4.44502e-10	0.465593	4.59743e-10	-4.44502e-10	0.10469
103113969	chr14:103113969:C:A	4.12529e-20	-4.44502e-10	-1.13835	1.48057e-10	-4.44502e-10	-1.02838
103114224	chr14:103114224:C:A	7.01216e-18	3.99733	-4.62281e-10	2.74589e-08	4.19447	-4.62281e-10
103114455	chr14:103114455:G:T	5.95671e-20	-4.44502e-10	-0.770971	1.499e-10	-4.44502e-10	-1.01601
103114528	chr14:103114528:C:T	4.43801e-18	4.98917	-1.44928	8.31597e-11	-0.123841	-1.48137
103114580	chr14:103114580:T:A	1.22574e-20	-2.18756	-0.164384	5.66689e-11	-2.07647	0.0877209
103115264	chr14:103115264:A:C	3.0762e-20	-4.44502e-10	-1.43179	9.61294e-11	-4.44502e-10	-1.46028
103115616	chr14:103115616:G:A	9.76241e-20	-4.44502e-10	-0.27695	2.308e-10	-4.44502e-10	-0.584424
103115954	chr14:103115954:C:T	3.47352e-20	-4.44502e-10	-1.31032	1.2091e-10	-4.44502e-10	-1.23093
103116153	chr14:103116153:G:A	5.89866e-20	-4.44502e-10	-0.780765	1.49095e-10	-4.44502e-10	-1.0214
103116386	chr14:103116386:A:T	5.75605e-20	-4.44502e-10	-0.805238	1.4659e-10	-4.44502e-10	-1.03834
103116465	chr14:103116465:C:T	4.36439e-18	4.98998	-1.46682	8.81558e-11	-0.0730858	-1.47379
103116967	chr14:103116967:C:T	1.43877e-19	-4.44502e-10	0.110882	5.6995e-10	-4.44502e-10	0.319572
103117120	chr14:103117120:G:A	1.45205e-20	-2.18251	-4.62281e-10	7.32596e-11	-1.73197	-4.62281e-10
103117706	chr14:103117706:C:T	3.14059e-20	-4.44502e-10	-1.41108	9.75373e-11	-4.44502e-10	-1.44574
103117731	chr14:103117731:C:T	7.38083e-18	5.47473	-1.42616	1.4616e-10	0.442904	-1.48418
103117929	chr14:103117929:T:C	4.16587e-21	-2.19503	-1.23612	1.69065e-11	-1.818	-1.38028
103118337	chr14:103118337:A:G	1.18184e-17	4.49971	0.0196269	2.60944e-10	-0.0991066	-0.362563
103119304	chr14:103119304:C:T	2.77856e-20	-1.53356	-4.62281e-10	4.42542e-11	-2.23603	-4.62281e-10
103119359	chr14:103119359:C:G	1.36988e-20	-2.24076	-4.62281e-10	6.54186e-11	-1.84517	-4.62281e-10
103119605	chr14:103119605:G:A	3.08277e-20	-4.44502e-10	-1.42966	9.61629e-11	-4.44502e-10	-1.45993
103119704	chr14:103119704:C:T	2.57046e-20	-1.6114	-4.62281e-10	3.02324e-10	-0.314478	-4.62281e-10
103119904	chr14:103119904:T:C	4.70783e-21	-2.24328	-1.06557	1.48649e-11	-2.05681	-1.27016
103120002	chr14:103120002:C:G	3.90055e-20	-4.44502e-10	-1.19437	1.18748e-10	-4.44502e-10	-1.24897
103120920	chr14:103120920:G:A	3.00508e-20	-4.44502e-10	-1.45518	9.58895e-11	-4.44502e-10	-1.46278
103120979	chr14:103120979:G:A	3.92082e-21	-2.2251	-1.26667	1.20771e-11	-2.17103	-1.36364
103121098	chr14:103121098:T:C	1.00657e-13	11.2953	2.27382	2.56659e-11	-2.19949	-0.581318
103121278	chr14:103121278:C:T	2.42379e-19	-4.44502e-10	0.632428	6.20703e-10	-4.44502e-10	0.404875
103121505	chr14:103121505:G:A	3.48025e-20	-4.44502e-10	-1.30839	1.00203e-10	-4.44502e-10	-1.41878
103121721	chr14:103121721:G:A	3.04184e-20	-4.44502e-10	-1.44303	1.01304e-10	-4.44502e-10	-1.40785
103121729	chr14:103121729:G:C	3.15523e-20	-4.44502e-10	-1.40643	1.07822e-10	-4.44502e-10	-1.3455
103122011	chr14:103122011:C:T	3.43773e-20	-4.44502e-10	-1.32068	9.61898e-11	-4.44502e-10	-1.45965
103122342	chr14:103122342:T:C	3.8938e-20	-1.13799	-0.0581145	4.65103e-11	-1.93329	-0.253016
103122500	chr14:103122500:C:T	3.23311e-20	-4.44502e-10	-1.38204	1.00225e-10	-4.44502e-10	-1.41856
103122657	chr14:103122657:C:T	3.11483e-20	-4.44502e-10	-1.41931	1.07449e-10	-4.44502e-10	-1.34896
103122691	chr14:103122691:C:T	8.8358e-20	-4.44502e-10	-0.376677	2.36957e-10	-4.44502e-10	-0.558096
103122841	chr14:103122841:G:C	3.02156e-20	-4.44502e-10	-1.44972	9.49244e-11	-4.44502e-10	-1.4729
103122856	chr14:103122856:T:G	8.70005e-21	-1.271	-1.42374	1.10616e-11	-2.17967	-1.44283
103123119	chr14:103123119:G:A	2.91909e-20	-4.44502e-10	-1.48422	1.01693e-10	-4.44502e-10	-1.40402
103123505	chr14:103123505:A:G	6.19144e-17	4.93113	1.2443	6.0896e-10	-0.62618	1.01196
103123692	chr14:103123692:G:A	3.04381e-20	-4.44502e-10	-1.44238	1.12716e-10	-4.44502e-10	-1.3011
103123697	chr14:103123697:C:G	2.94442e-20	-4.44502e-10	-1.47558	9.795e-11	-4.44502e-10	-1.44152
103124202	chr14:103124202:T:G	3.94745e-20	-4.44502e-10	-1.18242	1.10377e-10	-4.44502e-10	-1.32207
103124447	chr14:103124447:G:A	5.16717e-20	-4.44502e-10	-0.913165	1.33948e-10	-4.44502e-10	-1.12853
103124673	chr14:103124673:C:T	4.27754e-20	-4.44502e-10	-1.10211	1.36092e-10	-4.44502e-10	-1.11265
103124970	chr14:103124970:C:A	1.59898e-20	-2.09634	0.0102195	4.0486e-11	-2.22377	-0.101252
103125002	chr14:103125002:G:A	4.31755e-20	-4.44502e-10	-1.0928	1.36903e-10	-4.44502e-10	-1.10671
103125337	chr14:103125337:C:T	3.35669e-20	-4.44502e-10	-1.34454	9.799e-11	-4.44502e-10	-1.44111
103125436	chr14:103125436:A:G	3.01837e-20	-4.44502e-10	-1.45077	9.38939e-11	-4.44502e-10	-1.48381
103125465	chr14:103125465:G:A	3.58516e-20	-4.44502e-10	-1.27869	1.02504e-10	-4.44502e-10	-1.39607
103125865	chr14:103125865:C:T	3.01278e-20	-4.44502e-10	-1.45263	9.66588e-11	-4.44502e-10	-1.45479
103126001	chr14:103126001:G:A	3.61476e-19	-4.44502e-10	1.03212	1.18834e-09	-4.44502e-10	1.05434
103126074	chr14:103126074:C:A	3.11982e-20	-4.44502e-10	-1.41771	1.05792e-10	-4.44502e-10	-1.3645
103127733	chr14:103127733:C:G	5.99578e-20	-4.44502e-10	-0.764433	1.03839e-10	-4.44502e-10	-1.38314
103127896	chr14:103127896:G:T	4.35023e-19	1.21732	-4.62281e-10	1.38199e-09	1.2053	-4.62281e-10
103127964	chr14:103127964:G:A	3.01322e-20	-4.44502e-10	-1.45248	9.55945e-11	-4.44502e-10	-1.46586
103128421	chr14:103128421:C:T	3.19711e-20	-4.44502e-10	-1.39324	9.56413e-11	-4.44502e-10	-1.46537
103128625	chr14:103128625:C:A	8.31458e-20	-4.44502e-10	-0.437479	3.9788e-10	-4.44502e-10	-0.0398273
103128898	chr14:103128898:A:G	2.92271e-20	-4.44502e-10	-1.48298	9.96141e-11	-4.44502e-10	-1.42467
103128905	chr14:103128905:C:T	2.93429e-20	-4.44502e-10	-1.47902	1.05831e-10	-4.44502e-10	-1.36413
103129228	chr14:103129228:C:T	3.00619e-20	-1.01282	-0.441996	1.21793e-10	-0.137856	-1.0858
103129598	chr14:103129598:A:C	2.92358e-20	-4.44502e-10	-1.48268	9.87342e-11	-4.44502e-10	-1.43355
103130151	chr14:103130151:G:A	4.35327e-19	0.347406	0.870616	5.54962e-11	-1.62435	-0.385308
103130245	chr14:103130245:G:A	1.58431e-20	-2.09534	-4.62281e-10	4.57932e-11	-2.20184	-4.62281e-10
103130272	chr14:103130272:T:A	4.19499e-19	0.335908	0.845079	5.38948e-11	-1.63628	-0.40266
103130867	chr14:103130867:C:G	9.46393e-21	-2.16865	-0.441939	2.76309e-11	-1.8568	-0.850244
103130985	chr14:103130985:A:G	3.40948e-21	-2.23174	-1.39977	2.82016e-11	-1.29685	-1.38975
103131188	chr14:103131188:A:G	2.92923e-20	-4.44502e-10	-1.48075	9.81359e-11	-4.44502e-10	-1.43962
103131228	chr14:103131228:G:A	4.33365e-19	-0.198772	1.41228	7.31181e-11	-2.22463	0.490726
103131283	chr14:103131283:C:G	5.6714e-20	-4.44502e-10	-0.820054	1.49374e-10	-4.44502e-10	-1.01953
103132112	chr14:103132112:A:G	7.58479e-20	0.82162	-1.35096	4.73217e-11	-0.684803	-1.48421
103132335	chr14:103132335:C:T	9.87124e-20	-0.265864	-4.62281e-10	5.51972e-11	-2.01506	-4.62281e-10
103132399	chr14:103132399:C:G	2.71955e-19	1.12705	-0.37949	7.43684e-11	-0.735466	-0.98148
103132974	chr14:103132974:G:A	1.14109e-19	0.84514	-0.966056	1.90251e-11	-1.95711	-1.1231
103132996	chr14:103132996:A:T	3.04064e-20	-4.44502e-10	-1.44342	9.60407e-11	-4.44502e-10	-1.4612
103133153	chr14:103133153:T:C	2.08219e-20	-1.82207	-4.62281e-10	5.19174e-11	-2.07632	-4.62281e-10
103133165	chr14:103133165:A:G	5.29376e-21	-1.94832	-1.24323	3.60771e-11	-1.00283	-1.43748
103133260	chr14:103133260:G:A	1.71995e-20	-2.01319	-4.62281e-10	4.52797e-11	-2.21312	-4.62281e-10
103133510	chr14:103133510:C:T	2.99819e-20	-4.44502e-10	-1.45748	1.03168e-10	-4.44502e-10	-1.38962
103133601	chr14:103133601:C:T	2.02398e-19	1.16625	-0.714093	2.63269e-11	-1.85308	-0.902311
103133684	chr14:103133684:C:T	2.99819e-20	-4.44502e-10	-1.45748	1.03168e-10	-4.44502e-10	-1.38962
103133719	chr14:103133719:C:T	2.92622e-20	-4.44502e-10	-1.48178	1.65874e-10	-4.44502e-10	-0.914748
103133930	chr14:103133930:G:T	3.82371e-20	-4.44502e-10	-1.21427	1.40984e-10	-4.44502e-10	-1.07733
103134318	chr14:103134318:A:G	2.93757e-20	-4.44502e-10	-1.47791	9.868e-11	-4.44502e-10	-1.43409
103134419	chr14:103134419:G:A	1.21232e-18	1.08077	1.16145	9.32582e-11	-1.10044	-0.390168
103134801	chr14:103134801:C:T	1.71593e-20	-0.852032	-1.1635	1.5929e-11	-1.94627	-1.31156
103134901	chr14:103134901:G:A	6.85707e-20	-4.44502e-10	-0.630209	1.78754e-10	-4.44502e-10	-0.839964
103135300	chr14:103135300:C:T	1.51113e-20	-2.14263	-4.62281e-10	6.79926e-11	-1.80658	-4.62281e-10
103135315	chr14:103135315:G:A	4.14381e-20	-4.44502e-10	-1.13387	1.72003e-10	-4.44502e-10	-0.878468
103135415	chr14:103135415:C:T	7.42144e-20	-4.44502e-10	-0.551116	2.93445e-10	-4.44502e-10	-0.344286
103135671	chr14:103135671:G:A	4.18855e-20	-4.44502e-10	-1.12313	1.15297e-10	-4.44502e-10	-1.27847
103135941	chr14:103135941:A:G	1.29321e-20	-1.18861	-1.10975	1.32078e-11	-1.99692	-1.44825
103136303	chr14:103136303:G:A	7.94687e-21	-2.24112	-0.544171	1.49878e-11	-2.24332	-1.07543
103136320	chr14:103136320:C:T	2.23599e-20	-0.803567	-0.947238	2.55023e-11	-1.72785	-1.05936
103136704	chr14:103136704:T:C	4.40955e-20	-4.44502e-10	-1.07172	1.27735e-10	-4.44502e-10	-1.17602
103137143	chr14:103137143:A:C	2.92654e-20	-4.44502e-10	-1.48167	9.60831e-11	-4.44502e-10	-1.46076
103137158	chr14:103137158:G:A	1.71581e-18	1.77049	0.819069	2.18872e-10	-0.231994	-0.405495
103137232	chr14:103137232:C:T	6.59204e-20	-0.115625	-0.554002	4.06914e-11	-1.16296	-1.157
103137233	chr14:103137233:G:T	5.29014e-21	-1.7261	-1.46613	8.10632e-11	-0.180466	-1.45028
103137316	chr14:103137316:G:A	6.06187e-21	-1.64734	-1.40872	9.61374e-11	0.0238759	-1.48407
103137357	chr14:103137357:T:A	1.01294e-20	-1.99055	-0.552087	3.81866e-11	-1.59081	-0.792683
103137663	chr14:103137663:T:C	1.30154e-19	-4.44502e-10	0.010641	1.56523e-10	-4.44502e-10	-0.972775
103137775	chr14:103137775:A:G	6.84265e-21	-1.52593	-1.40897	1.1945e-10	0.24097	-1.48405
103137879	chr14:103137879:G:C	3.06157e-20	-4.44502e-10	-1.43656	9.50396e-11	-4.44502e-10	-1.47168
103137885	chr14:103137885:A:G	4.43577e-20	-0.303507	-0.762281	2.34791e-11	-2.0093	-0.860565
103138011	chr14:103138011:C:T	3.38294e-20	-4.44502e-10	-1.33675	9.85713e-11	-4.44502e-10	-1.4352
103138231	chr14:103138231:C:T	3.89189e-20	-4.44502e-10	-1.19659	1.30507e-10	-4.44502e-10	-1.15455
103138357	chr14:103138357:G:A	3.99319e-20	-4.44502e-10	-1.1709	1.34417e-10	-4.44502e-10	-1.12503
103138755	chr14:103138755:G:A	7.08438e-21	-1.49401	-1.40618	1.29876e-10	0.322717	-1.48211
103138771	chr14:103138771:C:T	1.05992e-19	-4.44502e-10	-0.194708	4.10382e-10	-4.44502e-10	-0.00888799
103138838	chr14:103138838:G:A	1.9238e-20	-0.746902	-1.15429	2.21877e-11	-1.68803	-1.23841
103138972	chr14:103138972:C:G	5.75744e-20	-4.44502e-10	-0.804997	1.61561e-10	-4.44502e-10	-0.941096
103139259	chr14:103139259:C:G	3.38473e-20	-4.44502e-10	-1.33622	1.028e-10	-4.44502e-10	-1.39319
103139370	chr14:103139370:T:C	7.90725e-21	-1.70235	-1.08795	8.96944e-11	-0.159404	-1.37016
103139433	chr14:103139433:A:G	1.94002e-19	0.409793	-4.62281e-10	5.94368e-11	-1.94106	-4.62281e-10
103139470	chr14:103139470:C:T	1.83219e-19	0.581225	-0.228619	1.52144e-10	0.00988329	-1.01103
103139939	chr14:103139939:C:T	1.08087e-19	0.034677	-0.209812	8.03022e-11	-0.783884	-0.856296
103140106	chr14:103140106:T:C	3.25216e-20	-4.44502e-10	-1.37617	1.06797e-10	-4.44502e-10	-1.35505
103140111	chr14:103140111:T:C	3.72593e-18	3.365	-4.62281e-10	1.72088e-09	1.42461	-4.62281e-10
103140578	chr14:103140578:G:GA	2.99327e-20	-4.44502e-10	-1.45912	9.43519e-11	-4.44502e-10	-1.47895
103141016	chr14:103141016:C:T	6.01411e-20	-0.886567	0.125187	3.61644e-11	-2.17408	-0.263827
103141048	chr14:103141048:C:T	4.79777e-20	-0.53148	-0.455858	2.9705e-11	-2.07229	-0.562368
103141201	chr14:103141201:G:A	3.6263e-20	-0.906022	-0.361254	2.62483e-11	-2.17739	-0.580983
103141567	chr14:103141567:C:T	4.21042e-20	-4.44502e-10	-1.11793	1.2404e-10	-4.44502e-10	-1.20537
103141755	chr14:103141755:A:T	4.19198e-20	-1.07326	-0.0490595	3.79265e-11	-2.21927	-0.171059
103141872	chr14:103141872:G:A	3.3537e-20	-4.44502e-10	-1.34542	1.06953e-10	-4.44502e-10	-1.35359
103142062	chr14:103142062:C:A	4.09714e-20	-1.01651	-0.128694	3.55623e-11	-2.21129	-0.243404
103142081	chr14:103142081:T:C	3.01586e-20	-4.44502e-10	-1.4516	9.64577e-11	-4.44502e-10	-1.45687
103142478	chr14:103142478:A:T	4.75945e-20	-1.04811	0.0527549	4.28968e-11	-2.21637	-0.0508068
103142667	chr14:103142667:C:T	2.40343e-20	-1.14631	-0.532281	2.16461e-11	-2.23155	-0.719608
103142824	chr14:103142824:C:T	5.11339e-20	-0.973337	0.0497093	4.23655e-11	-2.20373	-0.0759144
103143049	chr14:103143049:C:T	8.67558e-20	-0.394977	-4.62281e-10	1.58065e-10	-0.962973	-4.62281e-10
103143153	chr14:103143153:G:A	3.31318e-20	-4.44502e-10	-1.35758	9.74469e-11	-4.44502e-10	-1.44667
103143171	chr14:103143171:T:C	4.35674e-20	-4.44502e-10	-1.08377	1.56534e-10	-4.44502e-10	-0.972704
103143441	chr14:103143441:A:G	2.9394e-20	-1.47729	-4.62281e-10	1.37298e-10	-1.10382	-4.62281e-10
103143477	chr14:103143477:C:A	5.11456e-20	-1.27142	0.34802	4.14994e-11	-2.24091	-0.0593934
103143588	chr14:103143588:C:T	6.40231e-20	-1.20445	0.505617	4.79221e-11	-2.23633	0.0799308
103143589	chr14:103143589:G:A	3.73733e-20	-4.44502e-10	-1.23712	1.12574e-10	-4.44502e-10	-1.30236
103143598	chr14:103143598:C:T	2.93549e-20	-4.44502e-10	-1.47861	9.41381e-11	-4.44502e-10	-1.48121
103144155	chr14:103144155:G:A	4.63198e-20	-4.44502e-10	-1.02251	1.57551e-10	-4.44502e-10	-0.966227
103144202	chr14:103144202:T:C	1.99993e-20	-1.44981	-0.412568	1.97247e-11	-2.23948	-0.804622
103144479	chr14:103144479:T:C	2.50698e-20	-1.27456	-0.361857	2.03867e-11	-2.24203	-0.76906
103144508	chr14:103144508:C:T	5.86008e-21	-1.64721	-1.4427	1.00947e-10	0.0608902	-1.47228
103144575	chr14:103144575:C:T	2.3136e-19	-0.152783	0.738682	1.15959e-10	-0.956928	-0.315814
103144730	chr14:103144730:C:G	4.81536e-20	-4.44502e-10	-0.983679	1.63856e-10	-4.44502e-10	-0.926986
103144902	chr14:103144902:A:G	2.51812e-20	-1.31919	-0.312785	2.12782e-11	-2.24308	-0.72521
103144985	chr14:103144985:T:C	1.58711e-20	-1.34959	-0.743985	1.50892e-11	-2.24331	-1.06868
103145562	chr14:103145562:G:A	3.13351e-20	-4.44502e-10	-1.41333	1.08963e-10	-4.44502e-10	-1.33497
103145572	chr14:103145572:T:G	3.9665e-19	-0.295065	1.42005	1.77737e-10	-1.06153	0.215862
103145641	chr14:103145641:T:C	5.20636e-20	-4.44502e-10	-0.905608	1.78435e-10	-4.44502e-10	-0.841751
103145645	chr14:103145645:T:C	6.78845e-20	-1.11293	0.472659	4.49168e-11	-2.2271	0.00593617
103145800	chr14:103145800:C:G	6.37566e-21	-1.78148	-1.22411	8.78336e-11	-0.115916	-1.43462
103145941	chr14:103145941:C:T	7.94853e-20	-1.16581	0.683312	5.42693e-11	-2.2333	0.201281
103146300	chr14:103146300:T:C	4.02571e-20	-4.44502e-10	-1.16279	1.34948e-10	-4.44502e-10	-1.12109
103146370	chr14:103146370:C:T	6.63303e-21	-1.56537	-1.40064	1.21495e-10	0.25813	-1.48423
103146558	chr14:103146558:G:T	5.26969e-20	-4.44502e-10	-0.893518	1.80924e-10	-4.44502e-10	-0.8279
103146689	chr14:103146689:G:A	3.85255e-20	-4.44502e-10	-1.20676	1.14712e-10	-4.44502e-10	-1.28355
103146940	chr14:103146940:C:T	3.63246e-20	-4.44502e-10	-1.26558	1.00771e-10	-4.44502e-10	-1.41312
103147278	chr14:103147278:C:G	3.78745e-20	-4.44502e-10	-1.2238	1.45126e-10	-4.44502e-10	-1.04837
103147394	chr14:103147394:A:G	4.09233e-20	-4.44502e-10	-1.14637	1.13229e-10	-4.44502e-10	-1.29657
103147403	chr14:103147403:C:T	3.81983e-20	-4.44502e-10	-1.21528	1.03726e-10	-4.44502e-10	-1.38423
103147463	chr14:103147463:C:T	3.7595e-20	-4.44502e-10	-1.2312	1.02736e-10	-4.44502e-10	-1.39382
103148040	chr14:103148040:A:T	5.53757e-20	-4.44502e-10	-0.843933	1.32718e-10	-4.44502e-10	-1.13775
103148318	chr14:103148318:T:C	6.19097e-20	-1.15579	0.423389	2.75151e-11	-2.19508	-0.516158
103148485	chr14:103148485:C:A	2.93556e-20	-4.44502e-10	-1.47859	9.38789e-11	-4.44502e-10	-1.48397
103148631	chr14:103148631:G:A	1.51942e-19	-1.1884	1.35382	5.97902e-11	-2.20028	0.265144
103149312	chr14:103149312:T:C	7.4828e-20	-4.44502e-10	-0.542883	1.42304e-10	-4.44502e-10	-1.06801
103149503	chr14:103149503:A:G	1.62712e-20	-1.51179	-0.556893	1.4371e-11	-2.2421	-1.11866
103149660	chr14:103149660:A:G	7.92059e-20	0.225694	-0.711717	2.2757e-11	-1.67264	-1.22847
103149662	chr14:103149662:C:G	2.98673e-20	-4.44502e-10	-1.46131	9.70006e-11	-4.44502e-10	-1.45126
103149930	chr14:103149930:G:A	3.39395e-20	-4.44502e-10	-1.3335	1.10044e-10	-4.44502e-10	-1.3251
103150051	chr14:103150051:A:C	1.87295e-20	-1.92797	-4.62281e-10	1.14198e-10	-1.28805	-4.62281e-10
103150113	chr14:103150113:G:A	3.4111e-20	-4.44502e-10	-1.32846	9.5544e-11	-4.44502e-10	-1.46639
103150146	chr14:103150146:A:T	8.59566e-20	-0.892274	0.488042	5.18317e-11	-1.65549	-0.422487
103150418	chr14:103150418:T:C	8.47585e-20	-4.44502e-10	-0.418268	2.27988e-10	-4.44502e-10	-0.596682
103150566	chr14:103150566:T:A	5.15501e-21	-1.7341	-1.48401	1.05117e-11	-2.20216	-1.47134
103150618	chr14:103150618:T:C	5.0158e-20	0.377514	-1.32041	1.98165e-10	0.556201	-1.29308
103150619	chr14:103150619:G:A	5.57971e-21	-2.19765	-0.941283	2.85312e-11	-1.82592	-0.849061
103150761	chr14:103150761:A:G	2.91898e-20	-4.44502e-10	-1.48426	9.3926e-11	-4.44502e-10	-1.48347
103150781	chr14:103150781:G:A	1.70452e-20	-0.558854	-1.46335	1.85862e-11	-1.63266	-1.4709
103150885	chr14:103150885:G:A	3.73379e-21	-2.05838	-1.48227	1.18768e-11	-2.10303	-1.44836
103150963	chr14:103150963:A:G	8.99173e-20	-0.359184	-4.62281e-10	2.43988e-10	-0.528857	-4.62281e-10
103151002	chr14:103151002:GT:G	3.53991e-21	-2.24317	-1.3508	1.44211e-11	-2.06987	-1.28741
103151087	chr14:103151087:C:T	3.61679e-20	-4.44502e-10	-1.2699	1.33369e-10	-4.44502e-10	-1.13286
103151133	chr14:103151133:A:G	7.01209e-20	-0.607853	-4.62281e-10	1.93055e-10	-0.763001	-4.62281e-10
103151300	chr14:103151300:G:A	5.62655e-20	0.605652	-1.43364	4.13813e-11	-0.819117	-1.48403
103151305	chr14:103151305:CAATT:C	5.19598e-20	0.527452	-1.43506	3.91842e-11	-0.873774	-1.48393
103151312	chr14:103151312:T:C	5.35363e-20	0.56248	-1.4402	4.01893e-11	-0.849038	-1.48334
103151472	chr14:103151472:A:C	5.95415e-19	2.89914	-1.36795	2.91394e-10	1.11704	-1.46834
103151613	chr14:103151613:C:T	6.65759e-19	3.00089	-1.35804	3.28214e-10	1.23174	-1.46405
103151673	chr14:103151673:C:T	6.96741e-20	-0.614246	-4.62281e-10	1.85751e-10	-0.80157	-4.62281e-10
103151721	chr14:103151721:G:A	2.93969e-20	-4.44502e-10	-1.47718	9.39174e-11	-4.44502e-10	-1.48356
103151939	chr14:103151939:A:T	6.52038e-19	2.96823	-1.3462	3.22051e-10	1.20749	-1.45876
103152135	chr14:103152135:C:A	3.62291e-20	-4.44502e-10	-1.26821	1.28672e-10	-4.44502e-10	-1.16871
103152190	chr14:103152190:TCGAA:T	1.26561e-20	-0.83985	-1.48008	4.23235e-11	-0.824884	-1.45575
103152218	chr14:103152218:C:T	3.13254e-20	-4.44502e-10	-1.41364	1.03538e-10	-4.44502e-10	-1.38603
103152281	chr14:103152281:G:A	2.92021e-20	-4.44502e-10	-1.48383	9.47349e-11	-4.44502e-10	-1.47489
103152479	chr14:103152479:G:A	3.46788e-20	-4.44502e-10	-1.31195	1.12436e-10	-4.44502e-10	-1.3036
103152588	chr14:103152588:T:A	3.66254e-20	-1.25733	-4.62281e-10	1.06471e-10	-1.3581	-4.62281e-10
103152592	chr14:103152592:G:A	6.79342e-21	-1.45851	-1.48361	2.93921e-11	-1.21344	-1.43181
103152602	chr14:103152602:A:T	7.01728e-21	-1.43295	-1.47675	2.94507e-11	-1.18771	-1.45555
103152675	chr14:103152675:AG:A	1.47431e-20	-1.517	-0.650303	3.40604e-11	-1.29985	-1.19799
103152710	chr14:103152710:T:C	1.62494e-20	-1.38222	-0.687801	3.90132e-11	-1.14278	-1.21929
103152732	chr14:103152732:TAAAC:T	1.55489e-20	-1.46179	-0.652293	3.63403e-11	-1.23436	-1.19869
103152754	chr14:103152754:A:G	4.5898e-20	-4.44502e-10	-1.03165	1.40665e-10	-4.44502e-10	-1.0796
103152836	chr14:103152836:C:G	1.70032e-20	-2.02467	-4.62281e-10	4.7719e-11	-2.16065	-4.62281e-10
103152900	chr14:103152900:G:A	1.5068e-20	-0.813217	-1.33229	5.82365e-11	-0.883405	-1.07806
103152978	chr14:103152978:G:A	1.78485e-20	-1.66938	-0.306771	5.32725e-11	-1.41369	-0.636869
103152995	chr14:103152995:C:T	3.61322e-20	-4.44502e-10	-1.27089	1.30961e-10	-4.44502e-10	-1.15108
103153033	chr14:103153033:C:A	1.44383e-20	-1.98245	-0.205739	1.77076e-11	-1.95163	-1.20035
103153102	chr14:103153102:T:C	1.93185e-19	-4.44502e-10	0.405574	3.63327e-10	-4.44502e-10	-0.130673
103153152	chr14:103153152:T:C	2.55713e-19	-4.44502e-10	0.685981	4.62287e-10	-4.44502e-10	0.110209
103153176	chr14:103153176:C:T	1.40949e-20	-0.850999	-1.36127	5.52336e-11	-0.962351	-1.05205
103153475	chr14:103153475:A:G	6.82361e-21	-1.92207	-1.01562	1.84478e-11	-1.98851	-1.12252
103153509	chr14:103153509:G:T	3.56399e-20	-0.957443	-0.327167	7.13197e-11	-0.814172	-0.944633
103153603	chr14:103153603:T:A	1.01534e-19	-4.44502e-10	-0.23768	2.18212e-10	-4.44502e-10	-0.64051
103153668	chr14:103153668:G:A	4.66791e-20	-4.44502e-10	-1.01478	1.85433e-10	-4.44502e-10	-0.803283
103153688	chr14:103153688:A:C	2.57763e-20	-0.918663	-0.689955	1.84621e-11	-1.87787	-1.23239
103153772	chr14:103153772:G:A	1.39742e-19	-4.44502e-10	0.0817234	2.23274e-10	-4.44502e-10	-0.617578
103153994	chr14:103153994:A:G	4.03358e-21	-2.06975	-1.39367	1.68062e-11	-1.82434	-1.37988
103154077	chr14:103154077:A:G	2.93543e-20	-4.44502e-10	-1.47864	9.38782e-11	-4.44502e-10	-1.48398
103154262	chr14:103154262:A:C	9.1557e-20	1.14069	-1.4818	4.65637e-11	-0.716428	-1.46873
103154277	chr14:103154277:A:G	4.16156e-20	-4.44502e-10	-1.1296	9.73076e-11	-4.44502e-10	-1.4481
103154288	chr14:103154288:C:T	3.59846e-21	-2.15088	-1.42669	1.38007e-11	-1.95387	-1.44739
103154390	chr14:103154390:G:A	4.15861e-20	-4.44502e-10	-1.13031	2.54192e-10	-4.44502e-10	-0.487888
103154769	chr14:103154769:C:T	5.94863e-21	-1.61574	-1.45917	1.74894e-11	-1.72129	-1.44309
103154838	chr14:103154838:T:TA	1.42369e-20	-2.20224	-4.62281e-10	6.57837e-11	-1.8396	-4.62281e-10
103154996	chr14:103154996:T:C	5.21507e-19	-4.44502e-10	1.39865	1.32829e-09	-4.44502e-10	1.16567
103155000	chr14:103155000:C:T	5.09462e-20	-4.44502e-10	-0.927304	1.47784e-10	-4.44502e-10	-1.03023
103155062	chr14:103155062:G:A	3.13733e-20	-4.44502e-10	-1.41212	1.04292e-10	-4.44502e-10	-1.37878
103155078	chr14:103155078:G:A	2.23725e-20	-1.1023	-0.647941	5.43561e-11	-0.93035	-1.10007
103155264	chr14:103155264:G:T	3.05041e-20	-4.44502e-10	-1.44021	1.01479e-10	-4.44502e-10	-1.40613
103155466	chr14:103155466:GGCTCGGACCCCAGGACAGGCCGGGACCCCAGGACAA:G	2.99841e-20	-4.44502e-10	-1.45741	1.00682e-10	-4.44502e-10	-1.41401
103155543	chr14:103155543:G:A	3.10273e-20	-4.44502e-10	-1.42321	9.41425e-11	-4.44502e-10	-1.48117
103155587	chr14:103155587:G:A	4.9323e-20	-4.44502e-10	-0.959683	1.50742e-10	-4.44502e-10	-1.01041
103155664	chr14:103155664:G:A	3.06749e-20	-4.44502e-10	-1.43463	9.48071e-11	-4.44502e-10	-1.47413
103155669	chr14:103155669:G:A	4.86786e-19	-4.44502e-10	1.32975	1.23574e-09	-4.44502e-10	1.09345
103155762	chr14:103155762:G:A	3.16738e-20	-4.44502e-10	-1.40259	1.17243e-10	-4.44502e-10	-1.26173
103155844	chr14:103155844:C:T	3.0497e-20	-4.44502e-10	-1.44045	1.01438e-10	-4.44502e-10	-1.40653
103155976	chr14:103155976:A:G	3.03757e-20	-4.44502e-10	-1.44443	1.00899e-10	-4.44502e-10	-1.41186
103156069	chr14:103156069:C:T	3.14387e-20	-4.44502e-10	-1.41004	1.04556e-10	-4.44502e-10	-1.37626
103156151	chr14:103156151:A:G	1.141e-19	-0.120996	-4.62281e-10	9.02154e-11	-1.52378	-4.62281e-10
103156188	chr14:103156188:C:T	4.65222e-20	-1.04153	0.0233877	9.5922e-11	-0.864823	-0.597618
103156229	chr14:103156229:G:A	1.66079e-20	-2.0482	-4.62281e-10	4.41904e-11	-2.23747	-4.62281e-10
103156328	chr14:103156328:A:G	4.30974e-21	-2.01972	-1.37748	1.8412e-11	-1.75037	-1.3626
103156684	chr14:103156684:A:G	3.85356e-21	-2.02528	-1.4838	1.66648e-11	-1.74409	-1.46859
103156700	chr14:103156700:C:T	4.02845e-20	-4.44502e-10	-1.16211	2.52445e-10	-4.44502e-10	-0.494784
103156773	chr14:103156773:T:TC	6.93234e-19	1.68329	-4.62281e-10	4.2447e-10	0.0248654	-4.62281e-10
103156828	chr14:103156828:C:T	7.77592e-20	-4.44502e-10	-0.504458	1.7538e-10	-4.44502e-10	-0.859022
103157083	chr14:103157083:C:T	2.43482e-20	-1.66562	-4.62281e-10	7.85902e-11	-1.66173	-4.62281e-10
103157119	chr14:103157119:CA:C	3.11865e-20	-4.44502e-10	-1.41809	1.0422e-10	-4.44502e-10	-1.37947
103157561	chr14:103157561:T:C	5.96258e-21	-2.10098	-0.971597	2.77486e-11	-1.86801	-0.834784
103158072	chr14:103158072:C:T	3.12183e-20	-4.44502e-10	-1.41707	9.41698e-11	-4.44502e-10	-1.48088
103158139	chr14:103158139:C:A	3.38883e-20	-4.44502e-10	-1.33501	9.41692e-11	-4.44502e-10	-1.48088
103158492	chr14:103158492:C:T	8.09361e-20	-4.44502e-10	-0.464415	1.3464e-10	-4.44502e-10	-1.12337
103158678	chr14:103158678:C:T	6.16852e-21	-1.57757	-1.46104	1.8026e-11	-1.68896	-1.4452
103158853	chr14:103158853:T:G	6.1397e-20	-4.44502e-10	-0.740714	1.9823e-10	-4.44502e-10	-0.736549
103158891	chr14:103158891:C:T	3.92164e-20	-4.44502e-10	-1.18898	9.74342e-11	-4.44502e-10	-1.4468
103158983	chr14:103158983:A:G	3.50883e-20	-4.44502e-10	-1.30021	1.10897e-10	-4.44502e-10	-1.31738
103158996	chr14:103158996:C:T	2.94072e-20	-4.44502e-10	-1.47684	9.57546e-11	-4.44502e-10	-1.46419
103159107	chr14:103159107:G:A	7.45261e-20	-4.44502e-10	-0.546925	1.70756e-10	-4.44502e-10	-0.88574
103159226	chr14:103159226:C:T	3.71049e-20	-1.24432	-4.62281e-10	1.10771e-10	-1.31851	-4.62281e-10
103159321	chr14:103159321:A:T	2.93266e-20	-4.44502e-10	-1.47958	9.41129e-11	-4.44502e-10	-1.48148
103159342	chr14:103159342:A:G	3.08546e-20	-4.44502e-10	-1.42879	9.44767e-11	-4.44502e-10	-1.47762
103159656	chr14:103159656:C:T	3.01419e-20	-4.44502e-10	-1.45216	1.07294e-10	-4.44502e-10	-1.35041
103159669	chr14:103159669:T:C	2.01688e-20	-1.0861	-0.767841	6.02108e-11	-0.898659	-1.02947
103159732	chr14:103159732:A:G	6.50421e-20	-4.44502e-10	-0.683041	1.04109e-10	-4.44502e-10	-1.38054
103159866	chr14:103159866:A:G	2.23194e-20	-1.02452	-0.728103	6.59755e-11	-0.837954	-0.99874
103159951	chr14:103159951:C:T	2.06823e-19	-4.44502e-10	0.473787	3.95471e-10	-4.44502e-10	-0.0458997
103160002	chr14:103160002:T:G	3.50626e-21	-2.23837	-1.36515	1.25605e-11	-2.14347	-1.35194
103160060	chr14:103160060:C:T	2.94132e-20	-4.44502e-10	-1.47663	1.14e-10	-4.44502e-10	-1.28978
103160256	chr14:103160256:G:A	8.22424e-20	1.01615	-1.46455	4.69421e-11	-0.792253	-1.38481
103160332	chr14:103160332:A:G	2.75616e-19	-4.44502e-10	0.760934	7.01743e-10	-4.44502e-10	0.527591
103160443	chr14:103160443:AG:A	2.93215e-20	-4.44502e-10	-1.47975	9.41002e-11	-4.44502e-10	-1.48162
103160570	chr14:103160570:C:T	2.39299e-20	-1.68295	-4.62281e-10	7.77851e-11	-1.67203	-4.62281e-10
103160593	chr14:103160593:C:T	2.93043e-20	-4.44502e-10	-1.48034	1.26918e-10	-4.44502e-10	-1.18244
103160613	chr14:103160613:G:A	3.52159e-20	-4.44502e-10	-1.29658	1.06422e-10	-4.44502e-10	-1.35857
103160618	chr14:103160618:A:G	5.64901e-20	-4.44502e-10	-0.82401	1.69216e-10	-4.44502e-10	-0.894798
103160719	chr14:103160719:G:A	5.95036e-20	-4.44502e-10	-0.772038	1.42468e-10	-4.44502e-10	-1.06686
103160720	chr14:103160720:C:T	6.23189e-19	-4.44502e-10	1.57677	1.55906e-09	-4.44502e-10	1.32586
103160893	chr14:103160893:C:T	3.20118e-20	-4.44502e-10	-1.39197	1.20509e-10	-4.44502e-10	-1.23425
103160917	chr14:103160917:C:T	3.09869e-20	-4.44502e-10	-1.42451	1.07479e-10	-4.44502e-10	-1.34868
103161146	chr14:103161146:G:A	6.14285e-20	-4.44502e-10	-0.740202	1.46586e-10	-4.44502e-10	-1.03837
103161320	chr14:103161320:T:C	3.86579e-21	-2.21033	-1.29558	1.56031e-11	-2.06876	-1.20975
103161332	chr14:103161332:C:A	3.04274e-20	-4.44502e-10	-1.44273	1.09859e-10	-4.44502e-10	-1.32678
103161744	chr14:103161744:C:G	1.33976e-20	-2.16682	-0.0961818	5.51817e-11	-2.1454	0.130056
103162047	chr14:103162047:C:T	3.37449e-20	-4.44502e-10	-1.33925	1.02756e-10	-4.44502e-10	-1.39362
103162075	chr14:103162075:C:T	3.60331e-20	-4.44502e-10	-1.27364	2.06157e-10	-4.44502e-10	-0.69734
103162370	chr14:103162370:T:C	3.04027e-20	-4.44502e-10	-1.44354	1.09231e-10	-4.44502e-10	-1.33251
103163199	chr14:103163199:A:G	2.30203e-20	-1.3806	-0.341101	5.79517e-11	-1.22383	-0.742532
103163318	chr14:103163318:T:C	2.92878e-20	-4.44502e-10	-1.4809	1.10977e-10	-4.44502e-10	-1.31666
103163441	chr14:103163441:G:A	5.70348e-20	-4.44502e-10	-0.814413	1.38399e-10	-4.44502e-10	-1.09584
103163758	chr14:103163758:G:A	3.11703e-20	-4.44502e-10	-1.41861	9.60276e-11	-4.44502e-10	-1.46134
103163961	chr14:103163961:T:A	3.32975e-20	-4.44502e-10	-1.35259	1.01735e-10	-4.44502e-10	-1.40361
103164035	chr14:103164035:G:A	3.26299e-20	-4.44502e-10	-1.37285	1.04328e-10	-4.44502e-10	-1.37844
103164256	chr14:103164256:G:A	3.72745e-21	-2.18599	-1.35636	1.41966e-11	-2.00441	-1.36856
103164300	chr14:103164300:C:T	2.60462e-20	-1.5982	-4.62281e-10	8.46703e-11	-1.58721	-4.62281e-10
103164495	chr14:103164495:C:T	5.88936e-20	-4.44502e-10	-0.782343	1.69049e-10	-4.44502e-10	-0.895787
103164514	chr14:103164514:A:G	2.44269e-20	-2.24279	0.580403	5.35148e-11	-2.16461	0.11859
103164552	chr14:103164552:C:T	1.48892e-20	-1.2661	-0.891337	3.93101e-11	-1.10208	-1.25241
103164681	chr14:103164681:T:C	3.68138e-20	-4.44502e-10	-1.2522	2.14287e-10	-4.44502e-10	-0.658661
103164983	chr14:103164983:T:C	6.72483e-21	-2.24133	-0.710938	1.94589e-11	-2.15396	-0.903709
103165000	chr14:103165000:A:T	5.7024e-20	-4.44502e-10	-0.814602	1.3839e-10	-4.44502e-10	-1.0959
103165238	chr14:103165238:G:A	6.70432e-20	-4.44502e-10	-0.652738	2.00441e-10	-4.44502e-10	-0.725459
103165259	chr14:103165259:A:G	3.14279e-21	-2.23758	-1.47539	1.12843e-11	-2.13952	-1.46305
103165485	chr14:103165485:A:G	3.43823e-20	-4.44502e-10	-1.32053	1.04923e-10	-4.44502e-10	-1.37275
103165529	chr14:103165529:C:A	3.26243e-20	-4.44502e-10	-1.37302	1.02006e-10	-4.44502e-10	-1.40094
103165540	chr14:103165540:C:T	3.48835e-20	-4.44502e-10	-1.30606	1.08049e-10	-4.44502e-10	-1.3434
103165544	chr14:103165544:C:T	2.92023e-20	-4.44502e-10	-1.48383	1.33105e-10	-4.44502e-10	-1.13484
103165556	chr14:103165556:G:T	5.38786e-20	-4.44502e-10	-0.87134	1.46537e-10	-4.44502e-10	-1.0387
103165606	chr14:103165606:C:T	3.16696e-20	-4.44502e-10	-1.40272	1.1719e-10	-4.44502e-10	-1.26218
103165713	chr14:103165713:T:C	2.03193e-20	-1.29219	-0.554313	4.92629e-11	-1.1364	-0.992408
103165746	chr14:103165746:G:A	5.5303e-19	-4.44502e-10	1.45734	1.4025e-09	-4.44502e-10	1.22003
103165764	chr14:103165764:G:A	3.0604e-20	-4.44502e-10	-1.43694	9.38521e-11	-4.44502e-10	-1.48426
103165816	chr14:103165816:C:A	2.96482e-20	-4.44502e-10	-1.46867	9.48721e-11	-4.44502e-10	-1.47345
103165891	chr14:103165891:C:T	1.10971e-20	-1.74555	-0.705839	2.99808e-11	-1.72992	-0.895498
103166224	chr14:103166224:A:T	5.96338e-20	-4.44502e-10	-0.769852	1.70977e-10	-4.44502e-10	-0.88445
103166343	chr14:103166343:A:G	1.71084e-19	-2.22354	2.50762	3.34282e-10	-2.21788	2.00389
103166399	chr14:103166399:G:A	5.71634e-20	-4.44502e-10	-0.812161	1.38411e-10	-4.44502e-10	-1.09575
103166766	chr14:103166766:T:C	1.35584e-20	-2.1994	-0.0516639	4.053e-11	-2.19905	-0.124882
103166942	chr14:103166942:A:G	5.50918e-20	-4.44502e-10	-0.849073	1.35128e-10	-4.44502e-10	-1.11975
103167010	chr14:103167010:C:T	1.5931e-20	-1.22059	-0.86922	4.12037e-11	-1.06811	-1.23934
103167016	chr14:103167016:G:A	3.06912e-20	-4.44502e-10	-1.4341	9.46817e-11	-4.44502e-10	-1.47546
103167142	chr14:103167142:T:G	2.71289e-20	-1.55748	-4.62281e-10	8.81295e-11	-1.54717	-4.62281e-10
103167426	chr14:103167426:G:A	1.68754e-20	-2.03222	-4.62281e-10	4.98332e-11	-2.1173	-4.62281e-10
103167427	chr14:103167427:C:A	3.32475e-20	-4.44502e-10	-1.3541	1.06771e-10	-4.44502e-10	-1.35529
103167808	chr14:103167808:A:G	1.33829e-20	-2.22807	-0.0360214	3.37878e-11	-2.22872	-0.277159
103167882	chr14:103167882:C:T	2.93808e-20	-4.44502e-10	-1.47773	9.67813e-11	-4.44502e-10	-1.45352
103167931	chr14:103167931:G:A	1.43135e-20	-1.20774	-0.98913	3.90166e-11	-1.05153	-1.31046
103168269	chr14:103168269:T:G	2.92658e-20	-4.44502e-10	-1.48165	9.58543e-11	-4.44502e-10	-1.46315
103168333	chr14:103168333:A:G	2.95929e-20	-4.44502e-10	-1.47054	1.16801e-10	-4.44502e-10	-1.2655
103168428	chr14:103168428:C:T	1.37111e-20	-2.23987	-4.62281e-10	4.42477e-11	-2.23617	-4.62281e-10
103168497	chr14:103168497:G:A	1.27097e-20	-2.22803	-0.0876743	3.2184e-11	-2.22861	-0.325896
103168550	chr14:103168550:A:G	5.89481e-20	-4.44502e-10	-0.781417	1.69376e-10	-4.44502e-10	-0.893857
103168653	chr14:103168653:C:T	2.97482e-20	-4.44502e-10	-1.46531	9.40428e-11	-4.44502e-10	-1.48223
103168947	chr14:103168947:C:A	3.0138e-20	-4.44502e-10	-1.45229	1.2403e-10	-4.44502e-10	-1.20545
103169012	chr14:103169012:G:T	6.55952e-20	-4.44502e-10	-0.674572	1.53923e-10	-4.44502e-10	-0.989528
103169022	chr14:103169022:T:C	6.0703e-20	-2.02408	1.27199	6.3808e-11	-2.2397	0.369603
103169251	chr14:103169251:C:T	2.79379e-20	-1.52809	-4.62281e-10	9.0728e-11	-1.51811	-4.62281e-10
103169405	chr14:103169405:T:A	3.26055e-20	-4.44502e-10	-1.37359	1.09075e-10	-4.44502e-10	-1.33394
103169507	chr14:103169507:A:T	2.94212e-20	-4.44502e-10	-1.47636	1.13809e-10	-4.44502e-10	-1.29145
103169526	chr14:103169526:G:A	5.93717e-20	-4.44502e-10	-0.774257	1.30183e-10	-4.44502e-10	-1.15704
103169676	chr14:103169676:G:C	2.71584e-20	-1.55639	-4.62281e-10	8.81321e-11	-1.54714	-4.62281e-10
103169815	chr14:103169815:G:A	3.07002e-20	-4.44502e-10	-1.43381	9.46718e-11	-4.44502e-10	-1.47556
103170025	chr14:103170025:A:G	2.92097e-20	-4.44502e-10	-1.48357	9.52192e-11	-4.44502e-10	-1.46979
103170037	chr14:103170037:G:A	2.94375e-20	-4.44502e-10	-1.4758	9.39322e-11	-4.44502e-10	-1.4834
103170360	chr14:103170360:A:G	3.4942e-20	-1.30439	-4.62281e-10	1.046e-10	-1.37584	-4.62281e-10
103170424	chr14:103170424:C:T	2.60312e-20	-1.59878	-4.62281e-10	8.40874e-11	-1.59412	-4.62281e-10
103170476	chr14:103170476:G:A	3.93827e-20	-1.43396	0.249208	7.92283e-11	-1.46008	-0.193563
103170509	chr14:103170509:T:C	6.18593e-19	-4.44502e-10	1.56937	1.56692e-09	-4.44502e-10	1.33089
103170701	chr14:103170701:G:A	3.47736e-20	-4.44502e-10	-1.30922	1.07857e-10	-4.44502e-10	-1.34517
103170796	chr14:103170796:G:A	1.29928e-20	-0.976648	-1.31703	4.67856e-11	-0.777546	-1.40285
103170839	chr14:103170839:G:C	9.63222e-21	-1.12468	-1.46828	4.00905e-11	-0.939627	-1.39521
103170934	chr14:103170934:C:T	3.91114e-20	-4.44502e-10	-1.19166	9.90864e-11	-4.44502e-10	-1.42998
103171012	chr14:103171012:A:G	2.95614e-20	-4.44502e-10	-1.47161	1.16223e-10	-4.44502e-10	-1.27046
103171117	chr14:103171117:A:G	2.93835e-20	-4.44502e-10	-1.47764	9.38692e-11	-4.44502e-10	-1.48407
103171126	chr14:103171126:C:T	5.16977e-21	-2.2172	-0.998042	1.42841e-11	-2.2176	-1.14923
103171196	chr14:103171196:C:T	1.45312e-20	-1.18225	-0.999532	4.03642e-11	-1.01337	-1.31466
103171416	chr14:103171416:G:A	3.62102e-20	-4.44502e-10	-1.26873	1.29487e-10	-4.44502e-10	-1.1624
103171665	chr14:103171665:C:T	3.47736e-20	-4.44502e-10	-1.30922	1.07857e-10	-4.44502e-10	-1.34517
103171726	chr14:103171726:C:T	9.43535e-20	-4.44502e-10	-0.311026	2.01649e-10	-4.44502e-10	-0.719449
103171989	chr14:103171989:A:G	3.50744e-20	0.181607	-1.48221	1.1509e-10	0.191224	-1.47149
103172227	chr14:103172227:G:C	5.2586e-21	-2.21246	-0.985754	1.45171e-11	-2.20878	-1.14187
103172241	chr14:103172241:C:G	7.82807e-20	-4.44502e-10	-0.497774	2.37238e-10	-4.44502e-10	-0.556913
103172816	chr14:103172816:A:T	7.99859e-20	-4.44502e-10	-0.476224	2.05246e-10	-4.44502e-10	-0.701766
103172956	chr14:103172956:A:T	3.03389e-20	-4.44502e-10	-1.44564	9.5248e-11	-4.44502e-10	-1.46949
103173119	chr14:103173119:T:C	2.68012e-20	-1.56963	-4.62281e-10	8.68281e-11	-1.56205	-4.62281e-10
103173440	chr14:103173440:A:G	3.16593e-20	-4.44502e-10	-1.40304	1.17128e-10	-4.44502e-10	-1.26271
103173635	chr14:103173635:C:T	3.10181e-20	-4.44502e-10	-1.4235	1.12565e-10	-4.44502e-10	-1.30244
103173882	chr14:103173882:T:C	2.96379e-20	-4.44502e-10	-1.46902	9.4864e-11	-4.44502e-10	-1.47353
103174029	chr14:103174029:T:C	1.62336e-19	-4.44502e-10	0.231593	4.45457e-10	-4.44502e-10	0.0731239
103174133	chr14:103174133:A:C	1.13992e-18	-4.44502e-10	2.18064	2.78521e-09	-4.44502e-10	1.9061
103174205	chr14:103174205:T:C	6.58949e-20	-4.44502e-10	-0.670013	1.54708e-10	-4.44502e-10	-0.984438
103174424	chr14:103174424:A:G	1.75016e-20	-2.18186	0.186079	4.6216e-11	-1.98293	-0.209718
103174864	chr14:103174864:T:G	1.18951e-19	-0.0793604	-4.62281e-10	4.1235e-10	-0.00410497	-4.62281e-10
103174871	chr14:103174871:A:G	3.12835e-20	-4.44502e-10	-1.41498	1.14194e-10	-4.44502e-10	-1.28808
103175029	chr14:103175029:GA:G	3.2258e-20	-4.44502e-10	-1.38431	9.57899e-11	-4.44502e-10	-1.46382
103175199	chr14:103175199:A:G	2.93905e-20	-4.44502e-10	-1.4774	1.13151e-10	-4.44502e-10	-1.29725
103175313	chr14:103175313:G:T	2.92459e-20	-4.44502e-10	-1.48233	9.44144e-11	-4.44502e-10	-1.47828
103175397	chr14:103175397:CA:C	3.12799e-20	-4.44502e-10	-1.4151	1.14167e-10	-4.44502e-10	-1.28832
103175797	chr14:103175797:T:C	5.38291e-20	-4.44502e-10	-0.872261	1.34601e-10	-4.44502e-10	-1.12366
103176088	chr14:103176088:G:A	3.06495e-20	-4.44502e-10	-1.43546	9.49805e-11	-4.44502e-10	-1.47231
103176115	chr14:103176115:C:T	3.96607e-20	-4.44502e-10	-1.17771	1.2263e-10	-4.44502e-10	-1.21681
103176213	chr14:103176213:C:G	2.98405e-20	-4.44502e-10	-1.46221	1.15052e-10	-4.44502e-10	-1.2806
103176763	chr14:103176763:G:A	1.13701e-20	-1.44025	-0.986834	4.2393e-11	-0.978714	-1.30028
103177001	chr14:103177001:G:A	7.71253e-20	-4.44502e-10	-0.512643	1.76098e-10	-4.44502e-10	-0.854935
103177153	chr14:103177153:T:G	3.05075e-20	-4.44502e-10	-1.4401	1.24255e-10	-4.44502e-10	-1.20364
103177316	chr14:103177316:AC:A	9.49823e-21	-1.51109	-1.09588	3.62934e-11	-1.07223	-1.36211
103177421	chr14:103177421:G:A	3.64055e-20	-4.44502e-10	-1.26335	1.1154e-10	-4.44502e-10	-1.31159
103177491	chr14:103177491:G:A	3.58373e-21	-2.23641	-1.34526	1.16784e-11	-2.21201	-1.35622
103177530	chr14:103177530:C:T	3.14829e-20	-4.44502e-10	-1.40863	1.09906e-10	-4.44502e-10	-1.32635
103177610	chr14:103177610:G:C	3.03795e-20	-4.44502e-10	-1.44431	1.21525e-10	-4.44502e-10	-1.22585
103177629	chr14:103177629:G:A	4.75471e-20	-4.44502e-10	-0.996354	1.32438e-10	-4.44502e-10	-1.13986
103178346	chr14:103178346:A:G	1.93976e-20	-2.17895	0.286026	4.96986e-11	-2.01958	-0.100425
103178438	chr14:103178438:G:A	1.37868e-20	-1.16045	-1.07391	4.62988e-11	-0.827856	-1.363
103178659	chr14:103178659:G:A	2.92315e-20	-4.44502e-10	-1.48283	9.46233e-11	-4.44502e-10	-1.47607
103179365	chr14:103179365:C:T	4.57083e-21	-1.85511	-1.48327	1.36425e-11	-1.99843	-1.41435
103179702	chr14:103179702:C:T	6.14633e-21	-1.58507	-1.45715	1.85334e-11	-1.8331	-1.2733
103179826	chr14:103179826:G:A	8.59981e-20	-4.44502e-10	-0.403749	1.37027e-10	-4.44502e-10	-1.1058
103179895	chr14:103179895:G:A	3.16368e-20	-4.44502e-10	-1.40375	9.94356e-11	-4.44502e-10	-1.42647
103179961	chr14:103179961:A:G	1.29493e-19	-4.44502e-10	0.00555493	4.49732e-10	-4.44502e-10	0.0826743
103179989	chr14:103179989:G:A	2.20278e-20	-0.282408	-1.48336	9.17929e-11	-0.0280244	-1.47842
103180467	chr14:103180467:C:T	7.95942e-20	-0.481134	-4.62281e-10	1.51351e-10	-1.00638	-4.62281e-10
103180480	chr14:103180480:C:T	7.99041e-20	-0.477247	-4.62281e-10	3.07297e-10	-0.298163	-4.62281e-10
103180599	chr14:103180599:G:C	3.30073e-20	-1.36135	-4.62281e-10	9.90435e-11	-1.43042	-4.62281e-10
103180875	chr14:103180875:TTGAC:T	2.17887e-20	-1.77668	-4.62281e-10	4.40221e-11	-2.24128	-4.62281e-10
103180919	chr14:103180919:C:T	2.0135e-20	-1.85561	-4.62281e-10	6.70532e-11	-1.82049	-4.62281e-10
103181214	chr14:103181214:A:G	1.61202e-20	-0.739396	-1.33861	6.83698e-11	-0.511644	-1.2894
103181365	chr14:103181365:T:C	3.13025e-20	-4.44502e-10	-1.41438	1.38306e-10	-4.44502e-10	-1.09651
103181594	chr14:103181594:A:C	3.48442e-20	-4.44502e-10	-1.30719	1.06043e-10	-4.44502e-10	-1.36213
103181737	chr14:103181737:T:C	1.93433e-20	-1.89573	-4.62281e-10	6.3857e-11	-1.86933	-4.62281e-10
103182047	chr14:103182047:A:T	6.22564e-20	-1.4024	0.675586	6.04182e-11	-1.63435	-0.29034
103182211	chr14:103182211:CA:C	2.12394e-20	-1.43657	-0.365649	3.255e-11	-1.64837	-0.894828
103182294	chr14:103182294:G:A	2.36771e-20	-1.46028	-0.233283	3.52229e-11	-1.66845	-0.795831
103182447	chr14:103182447:G:A	6.40323e-20	-4.44502e-10	-0.698686	1.81038e-10	-4.44502e-10	-0.827268
103182562	chr14:103182562:C:T	8.06059e-20	-4.44502e-10	-0.468503	2.23943e-10	-4.44502e-10	-0.614584
103182585	chr14:103182585:G:A	9.21554e-20	-2.23769	1.90309	1.19737e-10	-2.12502	0.884337
103182665	chr14:103182665:T:C	3.12632e-20	-4.44502e-10	-1.41563	1.0843e-10	-4.44502e-10	-1.33987
103182924	chr14:103182924:A:C	2.95111e-20	-4.44502e-10	-1.47331	9.52895e-11	-4.44502e-10	-1.46906
103182984	chr14:103182984:T:C	8.06736e-20	-4.44502e-10	-0.467664	2.29725e-10	-4.44502e-10	-0.589092
103183110	chr14:103183110:T:C	2.98207e-20	-4.44502e-10	-1.46287	9.5993e-11	-4.44502e-10	-1.4617
103183604	chr14:103183604:TTAGTTCTTATCTA:T	1.74164e-20	-2.00066	-4.62281e-10	1.0989e-09	0.976087	-4.62281e-10
103184172	chr14:103184172:C:T	1.48261e-20	-2.16169	-4.62281e-10	7.26637e-11	-1.74014	-4.62281e-10
103184173	chr14:103184173:G:A	1.62367e-18	3.94849	-1.41412	3.01162e-10	1.16372	-1.48205
103184311	chr14:103184311:C:T	2.26111e-20	-1.73964	-4.62281e-10	7.53503e-11	-1.70383	-4.62281e-10
103184582	chr14:103184582:A:G	2.18283e-19	0.527719	-4.62281e-10	1.43482e-10	-1.05977	-4.62281e-10
103185044	chr14:103185044:A:G	8.92329e-20	-4.44502e-10	-0.366825	1.66548e-10	-4.44502e-10	-0.910693
103185248	chr14:103185248:C:G	2.0419e-20	-1.44112	-0.400488	3.10691e-11	-1.659	-0.930759
103186141	chr14:103186141:C:T	1.43499e-20	-2.19433	-4.62281e-10	4.42556e-11	-2.236	-4.62281e-10
103186374	chr14:103186374:C:T	3.39735e-20	-4.44502e-10	-1.33249	1.80479e-10	-4.44502e-10	-0.830362
103186490	chr14:103186490:T:G	1.37536e-20	-2.23677	-4.62281e-10	1.72125e-10	-0.877756	-4.62281e-10
103186697	chr14:103186697:G:A	2.93724e-20	-4.44502e-10	-1.47802	9.82622e-11	-4.44502e-10	-1.43834
103186706	chr14:103186706:T:A	5.52609e-20	-4.44502e-10	-0.84601	1.60958e-10	-4.44502e-10	-0.944836
103186852	chr14:103186852:C:T	4.10948e-20	-4.44502e-10	-1.14219	1.01948e-10	-4.44502e-10	-1.40151
103186910	chr14:103186910:T:C	6.03915e-20	-4.44502e-10	-0.757226	1.28644e-10	-4.44502e-10	-1.16892
103186969	chr14:103186969:C:G	4.51732e-18	-4.44502e-10	3.5576	2.84652e-09	-4.44502e-10	1.92788
103187242	chr14:103187242:G:T	1.89278e-20	-1.91744	-4.62281e-10	7.66546e-11	-1.68667	-4.62281e-10
103187265	chr14:103187265:G:A	3.99597e-20	-4.44502e-10	-1.1702	2.45145e-10	-4.44502e-10	-0.524126
103187337	chr14:103187337:T:C	2.94646e-20	-4.44502e-10	-1.47488	9.75355e-11	-4.44502e-10	-1.44576
103187701	chr14:103187701:T:TA	2.92052e-20	-4.44502e-10	-1.48373	9.47123e-11	-4.44502e-10	-1.47513
103187940	chr14:103187940:A:G	3.26956e-19	-4.44502e-10	0.93175	1.01897e-09	-4.44502e-10	0.900568
103188085	chr14:103188085:G:A	1.92766e-20	-1.89918	-4.62281e-10	6.34045e-11	-1.87644	-4.62281e-10
103188097	chr14:103188097:G:A	1.48841e-20	-0.900875	-1.2569	5.58479e-11	-0.624973	-1.37837
103188452	chr14:103188452:A:G	3.12311e-20	-4.44502e-10	-1.41666	1.0663e-10	-4.44502e-10	-1.35661
103188602	chr14:103188602:G:T	1.42153e-18	-1.58753	3.98894	6.84983e-10	-1.81762	2.32104
103188923	chr14:103188923:A:G	4.99418e-20	-0.594503	-0.352714	9.79425e-11	-0.786831	-0.654766
103188986	chr14:103188986:T:G	3.6531e-20	-0.976373	-0.283541	7.18663e-11	-1.1195	-0.631668
103189186	chr14:103189186:C:T	3.21446e-20	-4.44502e-10	-1.38783	1.11605e-10	-4.44502e-10	-1.31101
103189248	chr14:103189248:G:A	1.81335e-20	-1.96031	-4.62281e-10	6.00883e-11	-1.93016	-4.62281e-10
103189340	chr14:103189340:T:C	3.40765e-20	-4.44502e-10	-1.32947	1.1947e-10	-4.44502e-10	-1.24291
103189378	chr14:103189378:C:T	3.07717e-20	-4.44502e-10	-1.43148	1.00573e-10	-4.44502e-10	-1.4151
103189725	chr14:103189725:T:G	8.29178e-21	-2.20919	-0.533616	1.939e-11	-2.24278	-0.818443
103189777	chr14:103189777:G:A	3.14712e-20	-4.44502e-10	-1.409	9.42127e-11	-4.44502e-10	-1.48042
103190114	chr14:103190114:G:A	7.99765e-20	-4.44502e-10	-0.476341	1.73868e-10	-4.44502e-10	-0.86768
103190152	chr14:103190152:C:G	2.92456e-20	-4.44502e-10	-1.48234	9.45337e-11	-4.44502e-10	-1.47702
103190209	chr14:103190209:C:A	9.90773e-20	-4.44502e-10	-0.262174	1.84914e-10	-4.44502e-10	-0.806087
103190326	chr14:103190326:A:G	3.01578e-20	-4.44502e-10	-1.45163	1.01954e-10	-4.44502e-10	-1.40145
103190489	chr14:103190489:C:T	2.92866e-20	-4.44502e-10	-1.48094	9.95475e-11	-4.44502e-10	-1.42534
103190595	chr14:103190595:C:T	2.56292e-20	-2.2424	0.628056	7.52212e-11	-2.19752	0.491971
103190600	chr14:103190600:T:G	1.41141e-20	-2.2109	-4.62281e-10	4.88638e-11	-2.13694	-4.62281e-10
103190937	chr14:103190937:T:C	2.01055e-20	-1.85708	-4.62281e-10	6.62234e-11	-1.83294	-4.62281e-10
103191093	chr14:103191093:T:C	2.56937e-19	-0.539734	1.23049	1.05906e-10	-1.8204	0.456979
103191652	chr14:103191652:A:C	3.446e-20	-4.44502e-10	-1.31828	1.21105e-10	-4.44502e-10	-1.22932
103192069	chr14:103192069:G:A	6.23794e-20	-0.72484	-4.62281e-10	6.46133e-11	-1.85756	-4.62281e-10
103192295	chr14:103192295:A:G	4.57342e-20	-4.44502e-10	-1.03523	1.28408e-10	-4.44502e-10	-1.17076
103192571	chr14:103192571:G:A	3.15665e-20	-1.06602	-0.339957	9.38598e-11	-1.07093	-0.413244
103192597	chr14:103192597:C:G	1.7619e-20	-1.59482	-0.394276	5.36923e-11	-1.59034	-0.452372
103192643	chr14:103192643:C:T	3.28201e-20	-4.44502e-10	-1.36703	1.19915e-10	-4.44502e-10	-1.2392
103192859	chr14:103192859:C:T	5.78483e-20	-4.44502e-10	-0.800251	1.68649e-10	-4.44502e-10	-0.898158
103192929	chr14:103192929:A:G	2.07807e-20	-1.82405	-4.62281e-10	6.85232e-11	-1.7988	-4.62281e-10
103192996	chr14:103192996:C:T	4.2138e-20	-4.44502e-10	-1.11713	1.0401e-10	-4.44502e-10	-1.38149
103193001	chr14:103193001:T:A	5.2135e-20	-0.904237	-4.62281e-10	1.76911e-10	-0.850331	-4.62281e-10
103193006	chr14:103193006:C:T	4.14593e-20	-4.44502e-10	-1.13336	1.42e-10	-4.44502e-10	-1.07015
103193010	chr14:103193010:G:A	3.84233e-20	-4.44502e-10	-1.20941	9.95358e-11	-4.44502e-10	-1.42546
103193026	chr14:103193026:T:A	2.30597e-18	4.14931	-1.26413	2.10023e-10	0.752955	-1.43171
103193267	chr14:103193267:G:T	3.49206e-21	-2.12369	-1.48389	2.2605e-11	-1.42835	-1.47946
103193601	chr14:103193601:A:G	3.66107e-20	-4.44502e-10	-1.25773	9.74755e-11	-4.44502e-10	-1.44638
103193630	chr14:103193630:C:A	5.51437e-20	-4.44502e-10	-0.848133	1.44437e-10	-4.44502e-10	-1.05314
103193640	chr14:103193640:G:A	3.55657e-20	-4.44502e-10	-1.28669	1.20763e-10	-4.44502e-10	-1.23215
103193659	chr14:103193659:G:A	3.89473e-20	-4.44502e-10	-1.19587	1.3836e-10	-4.44502e-10	-1.09612
103193814	chr14:103193814:C:T	1.90876e-20	-1.90904	-4.62281e-10	9.68451e-11	-1.45286	-4.62281e-10
103193818	chr14:103193818:T:C	4.98433e-20	-4.44502e-10	-0.949191	1.47168e-10	-4.44502e-10	-1.0344
103193821	chr14:103193821:A:G	1.49269e-19	-4.44502e-10	0.147673	3.10488e-10	-4.44502e-10	-0.287833
103194054	chr14:103194054:G:A	2.96199e-20	-4.44502e-10	-1.46963	9.45746e-11	-4.44502e-10	-1.47659
103194171	chr14:103194171:A:C	1.40196e-19	-4.44502e-10	0.0849635	2.9452e-10	-4.44502e-10	-0.340631
103194177	chr14:103194177:G:A	6.26683e-20	-4.44502e-10	-0.720219	1.33957e-10	-4.44502e-10	-1.12846
103194271	chr14:103194271:A:G	2.9657e-20	-4.44502e-10	-1.46838	9.46569e-11	-4.44502e-10	-1.47572
103194715	chr14:103194715:A:G	5.04506e-21	-1.76676	-1.47291	1.61364e-11	-1.76136	-1.48354
103194833	chr14:103194833:T:C	3.46177e-20	-4.44502e-10	-1.31371	1.16979e-10	-4.44502e-10	-1.26398
103194890	chr14:103194890:T:C	8.34383e-21	-1.49568	-1.24087	2.6619e-11	-1.48019	-1.26416
103194896	chr14:103194896:C:T	4.15923e-20	-4.44502e-10	-1.13016	1.24347e-10	-4.44502e-10	-1.2029
103195020	chr14:103195020:T:A	2.75398e-20	-1.54244	-4.62281e-10	3.66366e-10	-0.122344	-4.62281e-10
103195073	chr14:103195073:G:A	4.63039e-20	-4.44502e-10	-1.02285	1.1363e-10	-4.44502e-10	-1.29303
103195146	chr14:103195146:C:T	4.38177e-20	-4.44502e-10	-1.07804	1.50205e-10	-4.44502e-10	-1.01398
103195285	chr14:103195285:A:G	8.60366e-21	-1.49597	-1.20992	2.74533e-11	-1.47937	-1.23412
103195375	chr14:103195375:G:A	2.76872e-20	-1.53711	-4.62281e-10	3.6992e-10	-0.11269	-4.62281e-10
103195416	chr14:103195416:C:T	1.86869e-20	-1.93025	-4.62281e-10	6.15757e-11	-1.90571	-4.62281e-10
103195769	chr14:103195769:G:A	2.07666e-20	-1.82473	-4.62281e-10	6.83883e-11	-1.80077	-4.62281e-10
103195823	chr14:103195823:G:A	1.98703e-20	-1.58226	-0.286586	5.58646e-11	-1.30108	-0.701968
103196039	chr14:103196039:C:T	4.10696e-20	-4.44502e-10	-1.14281	1.39705e-10	-4.44502e-10	-1.08644
103196041	chr14:103196041:T:C	2.0949e-20	-1.81598	-4.62281e-10	6.93853e-11	-1.7863	-4.62281e-10
103196165	chr14:103196165:T:TA	5.53327e-20	-4.44502e-10	-0.84471	1.25868e-10	-4.44502e-10	-1.19074
103196168	chr14:103196168:T:TA	3.48203e-20	-4.44502e-10	-1.30787	1.23099e-10	-4.44502e-10	-1.21299
103196173	chr14:103196173:T:A	4.18373e-20	-4.44502e-10	-1.12429	1.04102e-10	-4.44502e-10	-1.3806
103196217	chr14:103196217:C:T	3.01045e-20	-4.44502e-10	-1.4534	9.51229e-11	-4.44502e-10	-1.47081
103196225	chr14:103196225:A:G	4.74999e-20	-0.997348	-4.62281e-10	1.29217e-10	-1.16448	-4.62281e-10
103196348	chr14:103196348:C:T	4.74587e-20	-4.44502e-10	-0.998214	1.15268e-10	-4.44502e-10	-1.27872
103196376	chr14:103196376:C:T	4.34644e-20	-4.44502e-10	-1.08613	1.09209e-10	-4.44502e-10	-1.33271
103196407	chr14:103196407:C:T	3.87729e-20	-4.44502e-10	-1.20035	1.31242e-10	-4.44502e-10	-1.14894
103196461	chr14:103196461:C:T	2.9279e-20	-4.44502e-10	-1.48121	9.56447e-11	-4.44502e-10	-1.46534
103196463	chr14:103196463:T:G	6.68706e-20	-4.44502e-10	-0.655315	1.51826e-10	-4.44502e-10	-1.00324
103196477	chr14:103196477:T:C	5.72085e-21	-2.23834	-0.875613	1.85572e-11	-2.17168	-0.933434
103196478	chr14:103196478:G:A	2.35632e-19	-4.44502e-10	0.604197	6.2411e-10	-4.44502e-10	0.41035
103196641	chr14:103196641:T:C	3.74698e-20	-4.44502e-10	-1.23454	9.84261e-11	-4.44502e-10	-1.43667
103196862	chr14:103196862:C:T	2.37062e-20	-1.69234	-4.62281e-10	4.46647e-11	-2.22679	-4.62281e-10
103196876	chr14:103196876:C:G	3.44212e-20	-4.44502e-10	-1.3194	1.1941e-10	-4.44502e-10	-1.24341
103196883	chr14:103196883:C:T	3.24995e-20	-4.44502e-10	-1.37685	1.12263e-10	-4.44502e-10	-1.30513
103197096	chr14:103197096:G:A	2.9716e-20	-4.44502e-10	-1.46639	9.48351e-11	-4.44502e-10	-1.47384
103197162	chr14:103197162:G:A	2.76961e-19	-4.44502e-10	0.765802	4.18163e-10	-4.44502e-10	0.00989556
103197314	chr14:103197314:G:A	4.94438e-20	-4.44502e-10	-0.957237	1.44247e-10	-4.44502e-10	-1.05445
103197504	chr14:103197504:G:T	2.50855e-19	-4.44502e-10	0.6668	5.82316e-10	-4.44502e-10	0.341037
103197641	chr14:103197641:GA:G	1.38361e-20	-2.23079	-4.62281e-10	5.19317e-11	-2.07605	-4.62281e-10
103197967	chr14:103197967:C:T	2.98637e-20	-4.44502e-10	-1.46143	9.40274e-11	-4.44502e-10	-1.48239
103198042	chr14:103198042:C:T	3.22141e-20	-4.44502e-10	-1.38567	1.10595e-10	-4.44502e-10	-1.3201
103198198	chr14:103198198:C:T	1.85057e-20	-1.94	-4.62281e-10	5.93374e-11	-1.94274	-4.62281e-10
103198622	chr14:103198622:C:T	2.09205e-19	-4.44502e-10	0.48524	3.36209e-10	-4.44502e-10	-0.208244
103198688	chr14:103198688:A:G	2.82377e-19	-4.44502e-10	0.785168	6.41974e-10	-4.44502e-10	0.43857
103198760	chr14:103198760:G:T	2.91986e-20	-4.44502e-10	-1.48395	9.41597e-11	-4.44502e-10	-1.48098
103198781	chr14:103198781:C:T	3.11838e-19	-4.44502e-10	0.884409	7.0341e-10	-4.44502e-10	0.529962
103199283	chr14:103199283:G:T	1.15707e-19	-4.44502e-10	-0.10701	2.59267e-10	-4.44502e-10	-0.468118
103199651	chr14:103199651:G:A	4.37302e-20	-1.08004	-4.62281e-10	9.31106e-11	-1.49219	-4.62281e-10
103199726	chr14:103199726:T:C	2.93016e-20	-4.44502e-10	-1.48043	9.39258e-11	-4.44502e-10	-1.48347
103200390	chr14:103200390:T:C	4.15213e-20	-4.44502e-10	-1.13187	1.1104e-10	-4.44502e-10	-1.31609
103200667	chr14:103200667:T:C	2.93614e-20	-4.44502e-10	-1.47839	9.68542e-11	-4.44502e-10	-1.45277
103200942	chr14:103200942:T:A	5.93497e-21	-1.78802	-1.28919	1.36895e-11	-2.21752	-1.19183
103201196	chr14:103201196:A:G	1.23656e-19	-4.44502e-10	-0.0405746	2.71531e-10	-4.44502e-10	-0.421901
103201550	chr14:103201550:A:T	3.82949e-20	-4.44502e-10	-1.21276	1.14324e-10	-4.44502e-10	-1.28694
103201581	chr14:103201581:T:A	2.01799e-20	-1.85339	-4.62281e-10	6.57165e-11	-1.84063	-4.62281e-10
103201605	chr14:103201605:C:T	1.06732e-19	-4.44502e-10	-0.187753	2.41435e-10	-4.44502e-10	-0.539376
103201887	chr14:103201887:G:T	2.73971e-20	-1.79112	0.24348	9.15154e-11	-1.77695	0.267481
103201980	chr14:103201980:A:C	2.46304e-19	-4.44502e-10	0.64849	5.3155e-10	-4.44502e-10	0.24982
103202048	chr14:103202048:G:A	1.15889e-19	-4.44502e-10	-0.105439	3.14408e-10	-4.44502e-10	-0.275286
103202335	chr14:103202335:A:G	2.78672e-19	-4.44502e-10	0.77196	4.28256e-10	-4.44502e-10	0.0337431
103202342	chr14:103202342:T:C	2.95799e-20	-4.44502e-10	-1.47098	9.67335e-11	-4.44502e-10	-1.45402
103202393	chr14:103202393:C:T	6.77467e-20	-4.44502e-10	-0.6423	2.10262e-10	-4.44502e-10	-0.677621
103202629	chr14:103202629:A:T	3.73887e-20	-4.44502e-10	-1.23671	1.33188e-10	-4.44502e-10	-1.13422
103202766	chr14:103202766:G:A	1.83038e-20	-1.95097	-4.62281e-10	5.92799e-11	-1.94371	-4.62281e-10
103202940	chr14:103202940:G:A	7.61829e-21	-2.24145	-0.586069	3.08458e-11	-2.00331	-0.593661
103202955	chr14:103202955:A:G	2.97071e-20	-4.44502e-10	-1.46669	9.42448e-11	-4.44502e-10	-1.48008
103202995	chr14:103202995:C:T	9.27411e-21	-1.78614	-0.84471	3.43017e-11	-1.76631	-0.724472
103203248	chr14:103203248:A:G	2.21786e-19	-4.44502e-10	0.54364	4.83466e-10	-4.44502e-10	0.155004
103203429	chr14:103203429:G:T	3.77052e-20	-4.44502e-10	-1.22828	1.07565e-10	-4.44502e-10	-1.34788
103203473	chr14:103203473:T:C	3.00944e-19	-4.44502e-10	0.848851	4.45261e-10	-4.44502e-10	0.0726831
103203582	chr14:103203582:T:C	1.16916e-19	-4.44502e-10	-0.0966214	3.23174e-10	-4.44502e-10	-0.247788
103203611	chr14:103203611:T:G	6.80221e-20	-4.44502e-10	-0.638242	2.11051e-10	-4.44502e-10	-0.673879
103203639	chr14:103203639:G:T	3.49505e-20	-4.44502e-10	-1.30414	1.07846e-10	-4.44502e-10	-1.34527
103203742	chr14:103203742:C:T	9.28612e-21	-1.66446	-0.965097	3.31242e-11	-1.64175	-0.883967
103203787	chr14:103203787:T:A	3.47246e-21	-2.21563	-1.39758	1.69887e-11	-1.82562	-1.36781
103203808	chr14:103203808:C:T	2.63805e-20	-1.81268	0.227236	8.85049e-11	-1.79694	0.254023
103203838	chr14:103203838:G:A	2.91917e-20	-4.44502e-10	-1.48419	9.40861e-11	-4.44502e-10	-1.48177
103203975	chr14:103203975:T:G	3.15096e-20	-4.44502e-10	-1.40778	1.08784e-10	-4.44502e-10	-1.33661
103204092	chr14:103204092:C:T	3.81712e-20	-0.312427	-0.903565	1.74598e-10	-0.0368603	-0.826628
103204721	chr14:103204721:C:T	8.02369e-20	-0.473091	-4.62281e-10	3.17052e-10	-0.26691	-4.62281e-10
103204723	chr14:103204723:C:T	2.71205e-20	-1.78502	0.227236	9.10361e-11	-1.76874	0.254023
103204771	chr14:103204771:G:A	2.9613e-20	-4.44502e-10	-1.46986	9.69144e-11	-4.44502e-10	-1.45215
103204996	chr14:103204996:G:A	3.66479e-20	-4.44502e-10	-1.25672	1.02399e-10	-4.44502e-10	-1.3971
103205549	chr14:103205549:A:C	2.90061e-19	-4.44502e-10	0.812016	6.14135e-10	-4.44502e-10	0.394239
103205584	chr14:103205584:G:A	3.36e-19	-4.44502e-10	0.959037	8.70477e-10	-4.44502e-10	0.743064
103205644	chr14:103205644:A:T	8.28522e-20	-4.44502e-10	-0.441017	1.95725e-10	-4.44502e-10	-0.749265
103205761	chr14:103205761:C:T	1.35546e-19	-4.44502e-10	0.0512395	3.71485e-10	-4.44502e-10	-0.108469
103205897	chr14:103205897:G:A	8.62785e-21	-2.24007	-0.463011	3.54116e-11	-1.98683	-0.472109
103206284	chr14:103206284:T:TGGTC	3.74827e-19	-4.44502e-10	1.06839	9.71187e-10	-4.44502e-10	0.852542
103206393	chr14:103206393:C:A	2.28609e-19	-4.44502e-10	0.573938	4.75158e-10	-4.44502e-10	0.13767
103206470	chr14:103206470:C:T	8.75301e-21	-2.24333	-0.445349	3.38526e-11	-2.04603	-0.457929
103206778	chr14:103206778:A:G	3.03674e-20	-4.44502e-10	-1.4447	9.82238e-11	-4.44502e-10	-1.43873
103206786	chr14:103206786:C:A	2.94561e-20	-4.44502e-10	-1.47518	9.4819e-11	-4.44502e-10	-1.47401
103206861	chr14:103206861:C:A	1.94695e-19	-4.44502e-10	0.41336	4.13366e-10	-4.44502e-10	-0.00164249
103207056	chr14:103207056:A:G	3.48543e-21	-2.23914	-1.37034	1.39897e-11	-2.02803	-1.35963
103207121	chr14:103207121:T:C	1.3739e-20	-2.15221	-0.0856304	3.5334e-11	-2.05261	-0.408525
103207331	chr14:103207331:C:T	1.93983e-20	-1.89289	-4.62281e-10	6.33864e-11	-1.87673	-4.62281e-10
103207484	chr14:103207484:G:C	3.47695e-20	-4.44502e-10	-1.30933	1.05331e-10	-4.44502e-10	-1.36887
103207503	chr14:103207503:C:T	1.91876e-20	-1.90381	-4.62281e-10	6.2617e-11	-1.88894	-4.62281e-10
103207615	chr14:103207615:G:T	5.07946e-20	-4.44502e-10	-0.930285	1.58843e-10	-4.44502e-10	-0.958062
103207685	chr14:103207685:C:T	8.59854e-21	-1.72682	-0.979667	2.68386e-11	-1.71292	-1.02322
103207713	chr14:103207713:G:C	9.68884e-21	-1.68948	-0.897621	3.00571e-11	-1.67524	-0.947639
103207832	chr14:103207832:T:G	9.73426e-21	-1.69242	-0.889999	3.01923e-11	-1.6787	-0.939694
103207847	chr14:103207847:C:T	2.95672e-20	-4.44502e-10	-1.47141	9.66928e-11	-4.44502e-10	-1.45444
103207935	chr14:103207935:C:T	5.69081e-20	-4.44502e-10	-0.816637	2.2068e-10	-4.44502e-10	-0.629262
103208012	chr14:103208012:G:A	3.61383e-20	-4.44502e-10	-1.27072	1.04667e-10	-4.44502e-10	-1.3752
103208048	chr14:103208048:T:C	8.00188e-20	-4.44502e-10	-0.475813	1.91815e-10	-4.44502e-10	-0.769444
103208116	chr14:103208116:TTTA:T	9.71667e-21	-1.67949	-0.904738	2.99858e-11	-1.67104	-0.954211
103208386	chr14:103208386:GCCA:G	2.37981e-19	-4.44502e-10	0.614117	6.32086e-10	-4.44502e-10	0.423049
103208396	chr14:103208396:C:A	2.92159e-20	-4.44502e-10	-1.48336	9.45332e-11	-4.44502e-10	-1.47703
103208518	chr14:103208518:C:T	2.22302e-20	-1.75662	-4.62281e-10	7.20886e-11	-1.74808	-4.62281e-10
103208556	chr14:103208556:C:G	3.40181e-20	-4.44502e-10	-1.33118	1.10048e-10	-4.44502e-10	-1.32506
103208921	chr14:103208921:T:C	2.92383e-20	-4.44502e-10	-1.4826	9.58662e-11	-4.44502e-10	-1.46302
103208977	chr14:103208977:T:C	2.23765e-20	-1.75007	-4.62281e-10	7.288e-11	-1.73716	-4.62281e-10
103209023	chr14:103209023:T:G	4.901e-20	-4.44502e-10	-0.96605	1.28032e-10	-4.44502e-10	-1.17369
103209255	chr14:103209255:T:C	4.66497e-20	-4.44502e-10	-1.01541	1.20317e-10	-4.44502e-10	-1.23585
103209457	chr14:103209457:T:C	3.27327e-21	-2.19171	-1.48058	1.0921e-11	-2.16567	-1.46962
103209566	chr14:103209566:G:A	3.2607e-21	-2.19355	-1.48259	1.08418e-11	-2.16828	-1.47429
103209679	chr14:103209679:T:C	3.98145e-20	-4.44502e-10	-1.17384	1.43105e-10	-4.44502e-10	-1.06239
103209832	chr14:103209832:C:T	3.59113e-20	-4.44502e-10	-1.27702	1.05493e-10	-4.44502e-10	-1.36733
103209844	chr14:103209844:C:T	3.66946e-20	-4.44502e-10	-1.25544	1.07252e-10	-4.44502e-10	-1.3508
103209871	chr14:103209871:G:A	2.91966e-20	-4.44502e-10	-1.48402	9.4859e-11	-4.44502e-10	-1.47359
103209953	chr14:103209953:G:A	3.69746e-20	-4.44502e-10	-1.24784	1.07854e-10	-4.44502e-10	-1.3452
103210216	chr14:103210216:T:TTGC	3.65293e-20	-4.44502e-10	-1.25996	1.06845e-10	-4.44502e-10	-1.3546
103210682	chr14:103210682:A:G	4.34249e-21	-2.24326	-1.14637	2.03454e-11	-1.92199	-1.09113
103210903	chr14:103210903:C:G	6.50698e-20	-0.682614	-4.62281e-10	1.31601e-10	-1.1462	-4.62281e-10
103210946	chr14:103210946:T:C	9.7601e-20	-4.44502e-10	-0.277187	2.36561e-10	-4.44502e-10	-0.559771
103210950	chr14:103210950:C:T	4.22572e-20	-0.130177	-0.984123	2.08892e-10	0.177562	-0.861723
103211016	chr14:103211016:T:C	1.43773e-20	-2.19242	-4.62281e-10	4.48828e-11	-2.22192	-4.62281e-10
103211033	chr14:103211033:A:G	4.78104e-20	-4.44502e-10	-0.990832	1.23592e-10	-4.44502e-10	-1.20899
103211085	chr14:103211085:C:T	3.71497e-20	-4.44502e-10	-1.24312	1.27029e-10	-4.44502e-10	-1.18156
103211126	chr14:103211126:A:G	9.35036e-20	-4.44502e-10	-0.320075	2.29032e-10	-4.44502e-10	-0.592114
103211241	chr14:103211241:C:T	4.45323e-21	-2.24225	-1.1222	2.02735e-11	-1.94959	-1.06707
103211438	chr14:103211438:A:G	3.29125e-20	-4.44502e-10	-1.36422	1.06234e-10	-4.44502e-10	-1.36034
103211456	chr14:103211456:G:A	3.19396e-19	-4.44502e-10	0.908356	6.00255e-10	-4.44502e-10	0.371377
103211484	chr14:103211484:C:T	3.02902e-19	-4.44502e-10	0.855335	5.73678e-10	-4.44502e-10	0.326091
103211716	chr14:103211716:T:G	4.2711e-21	-2.24196	-1.16424	1.92909e-11	-1.95469	-1.11166
103211846	chr14:103211846:C:T	4.34123e-21	-2.20234	-1.18758	1.61651e-11	-2.10934	-1.13378
103211991	chr14:103211991:C:T	2.97665e-19	-4.44502e-10	0.837894	5.63396e-10	-4.44502e-10	0.308006
103212038	chr14:103212038:G:A	4.57507e-20	-0.0468052	-0.988062	2.27713e-10	0.267771	-0.865659
103212265	chr14:103212265:C:T	7.05274e-20	-4.44502e-10	-0.602073	1.78925e-10	-4.44502e-10	-0.83901
103212816	chr14:103212816:C:T	2.55832e-19	-4.44502e-10	0.686446	5.05423e-10	-4.44502e-10	0.199419
103213089	chr14:103213089:A:G	8.02458e-20	-4.44502e-10	-0.47298	1.58706e-10	-4.44502e-10	-0.958925
103213185	chr14:103213185:T:C	1.24675e-19	-4.44502e-10	-0.0323605	2.56079e-10	-4.44502e-10	-0.480491
103213263	chr14:103213263:G:C	3.58012e-20	-4.44502e-10	-1.28009	1.08628e-10	-4.44502e-10	-1.33805
103213334	chr14:103213334:G:A	4.59822e-21	-2.21692	-1.11548	1.83794e-11	-2.12803	-0.986715
103213411	chr14:103213411:G:A	3.69874e-20	-4.44502e-10	-1.2475	1.31031e-10	-4.44502e-10	-1.15054
103213466	chr14:103213466:T:C	4.07636e-20	-4.44502e-10	-1.15028	1.28596e-10	-4.44502e-10	-1.1693
103213513	chr14:103213513:G:A	4.37386e-20	-0.169458	-0.910387	5.66046e-11	-1.17809	-0.811798
103213648	chr14:103213648:A:G	1.00303e-19	-4.44502e-10	-0.249875	2.13226e-10	-4.44502e-10	-0.663624
103213699	chr14:103213699:G:T	1.00029e-19	-4.44502e-10	-0.252619	2.12814e-10	-4.44502e-10	-0.665557
103213856	chr14:103213856:C:T	2.00274e-20	-1.86097	-4.62281e-10	6.10252e-11	-1.91469	-4.62281e-10
103214378	chr14:103214378:G:A	1.17525e-19	-4.44502e-10	-0.0914236	3.15178e-10	-4.44502e-10	-0.27284
103214479	chr14:103214479:C:G	1.64612e-19	-4.44502e-10	0.245518	3.47911e-10	-4.44502e-10	-0.174031
103214598	chr14:103214598:C:T	2.12147e-20	-1.80338	-4.62281e-10	6.89764e-11	-1.79221	-4.62281e-10
103214735	chr14:103214735:T:C	8.14032e-20	-4.44502e-10	-0.458661	1.83131e-10	-4.44502e-10	-0.815776
103214792	chr14:103214792:A:G	8.47131e-20	-4.44502e-10	-0.418805	1.89451e-10	-4.44502e-10	-0.781845
103214837	chr14:103214837:A:G	1.4635e-20	-2.17466	-4.62281e-10	5.30246e-11	-2.05522	-4.62281e-10
103214951	chr14:103214951:C:A	2.92794e-20	-4.44502e-10	-1.48119	9.58053e-11	-4.44502e-10	-1.46366
103215244	chr14:103215244:G:T	2.92428e-20	-4.44502e-10	-1.48244	1.38792e-10	-4.44502e-10	-1.093
103215305	chr14:103215305:C:T	4.49275e-20	-4.44502e-10	-1.05302	1.1056e-10	-4.44502e-10	-1.32042
103215414	chr14:103215414:G:A	3.86615e-20	-4.44502e-10	-1.20323	1.38503e-10	-4.44502e-10	-1.09508
103215452	chr14:103215452:T:C	2.14748e-20	-1.79119	-4.62281e-10	7.01025e-11	-1.77602	-4.62281e-10
103215566	chr14:103215566:A:G	2.92294e-20	-4.44502e-10	-1.4829	9.80401e-11	-4.44502e-10	-1.4406
103215804	chr14:103215804:A:G	1.21387e-19	-4.44502e-10	-0.0590929	1.96983e-10	-4.44502e-10	-0.742861
103215897	chr14:103215897:A:G	1.0134e-19	-4.44502e-10	-0.239595	2.19932e-10	-4.44502e-10	-0.632657
103216136	chr14:103216136:A:G	4.24481e-20	-4.44502e-10	-1.10979	1.45635e-10	-4.44502e-10	-1.04487
103216241	chr14:103216241:C:T	2.3234e-19	-1.49839	2.08851	2.56941e-10	-1.57536	1.09824
103216305	chr14:103216305:A:G	3.5776e-20	-4.44502e-10	-1.2808	1.27598e-10	-4.44502e-10	-1.17709
103216620	chr14:103216620:C:T	1.5618e-19	-4.44502e-10	0.192937	4.28466e-10	-4.44502e-10	0.0342357
103216802	chr14:103216802:T:C	3.02057e-20	-4.44502e-10	-1.45004	9.92186e-11	-4.44502e-10	-1.42865
103216921	chr14:103216921:T:C	3.53767e-20	-4.44502e-10	-1.29202	1.07823e-10	-4.44502e-10	-1.34549
103217070	chr14:103217070:G:A	1.84806e-19	1.78086	-1.41963	1.07826e-09	2.40254	-1.44542
103217344	chr14:103217344:G:T	2.99327e-20	-4.44502e-10	-1.45912	9.3855e-11	-4.44502e-10	-1.48423
103217421	chr14:103217421:G:A	1.31398e-19	-4.44502e-10	0.0201595	2.83858e-10	-4.44502e-10	-0.377504
103217532	chr14:103217532:T:C	4.97386e-20	-4.44502e-10	-0.951293	1.7819e-10	-4.44502e-10	-0.843124
103217547	chr14:103217547:C:A	3.55034e-20	-4.44502e-10	-1.28845	9.65218e-11	-4.44502e-10	-1.45621
103217600	chr14:103217600:GAA:G	6.87902e-21	-2.24257	-0.68703	2.00366e-11	-2.2242	-0.804222
103217700	chr14:103217700:T:C	3.01195e-20	-4.44502e-10	-1.4529	9.69102e-11	-4.44502e-10	-1.45219
103217886	chr14:103217886:G:A	3.1647e-20	-4.44502e-10	-1.40343	9.77791e-11	-4.44502e-10	-1.44327
103218577	chr14:103218577:G:C	4.22694e-20	-1.11401	-4.62281e-10	1.84655e-10	-0.807489	-4.62281e-10
103218593	chr14:103218593:G:A	5.21168e-20	-4.44502e-10	-0.904588	1.51709e-10	-4.44502e-10	-1.00401
103218614	chr14:103218614:T:G	1.45004e-20	-2.1839	-4.62281e-10	4.40823e-11	-2.23992	-4.62281e-10
103218710	chr14:103218710:C:T	4.58333e-20	-4.44502e-10	-1.03306	1.76781e-10	-4.44502e-10	-0.851065
103218857	chr14:103218857:C:T	3.04677e-20	-4.44502e-10	-1.44141	9.40916e-11	-4.44502e-10	-1.48171
103219134	chr14:103219134:T:C	2.92465e-20	-4.44502e-10	-1.48231	9.40779e-11	-4.44502e-10	-1.48185
103219206	chr14:103219206:G:A	2.9298e-20	-4.44502e-10	-1.48056	9.4195e-11	-4.44502e-10	-1.48061
103219209	chr14:103219209:G:A	3.06269e-20	-4.44502e-10	-1.4362	9.79618e-11	-4.44502e-10	-1.4414
103219292	chr14:103219292:G:T	2.92881e-20	-4.44502e-10	-1.48089	9.41021e-11	-4.44502e-10	-1.4816
103219450	chr14:103219450:T:C	3.46095e-20	-4.44502e-10	-1.31395	1.17885e-10	-4.44502e-10	-1.25627
103219705	chr14:103219705:G:C	3.63082e-20	-4.44502e-10	-1.26603	1.15779e-10	-4.44502e-10	-1.2743
103220025	chr14:103220025:G:A	3.70786e-20	-4.44502e-10	-1.24503	1.14684e-10	-4.44502e-10	-1.28379
103220411	chr14:103220411:C:T	2.95179e-20	-4.44502e-10	-1.47308	1.01273e-10	-4.44502e-10	-1.40816
103220538	chr14:103220538:G:A	5.40337e-20	-4.44502e-10	-0.868466	1.64666e-10	-4.44502e-10	-0.922055
103220593	chr14:103220593:G:A	1.37926e-20	-2.23394	-4.62281e-10	6.48237e-11	-1.85431	-4.62281e-10
103220692	chr14:103220692:G:C	7.35943e-21	-1.83742	-1.02467	1.99649e-11	-1.92689	-1.10511
103220735	chr14:103220735:G:C	4.56232e-21	-1.98027	-1.35997	1.40907e-11	-1.96208	-1.41838
103220826	chr14:103220826:G:A	5.24048e-20	-4.44502e-10	-0.899077	2.05361e-10	-4.44502e-10	-0.701206
103220895	chr14:103220895:T:C	4.17921e-20	-0.222629	-0.902737	7.47797e-11	-0.680712	-1.03072
103221182	chr14:103221182:A:C	7.56134e-21	-2.03243	-0.802596	2.04818e-11	-2.15131	-0.855125
103221243	chr14:103221243:C:T	5.22944e-21	-1.89555	-1.30822	1.3112e-11	-2.077	-1.37544
103221496	chr14:103221496:G:A	2.97055e-20	-4.44502e-10	-1.46674	9.38812e-11	-4.44502e-10	-1.48395
103221560	chr14:103221560:G:A	8.26768e-21	-1.61008	-1.13564	2.71434e-11	-1.57186	-1.15298
103221589	chr14:103221589:G:A	1.45058e-20	-0.703237	-1.48029	3.71495e-11	-0.935621	-1.4754
103221805	chr14:103221805:C:A	1.34502e-20	-1.60484	-0.654241	5.18391e-11	-1.56438	-0.513457
103221915	chr14:103221915:C:G	5.13174e-21	-1.75069	-1.47195	1.4385e-11	-1.88713	-1.47267
103221989	chr14:103221989:G:A	1.00228e-20	-1.0842	-1.46901	4.31145e-11	-0.778491	-1.48363
103222088	chr14:103222088:G:A	1.76585e-20	-0.50272	-1.48414	4.31784e-11	-0.776796	-1.48384
103222099	chr14:103222099:C:T	4.72907e-20	-1.00176	-4.62281e-10	2.28826e-10	-0.593015	-4.62281e-10
103222148	chr14:103222148:C:T	2.00115e-19	0.440815	-4.62281e-10	2.00536e-10	-0.724981	-4.62281e-10
103222177	chr14:103222177:A:G	8.02196e-21	-1.29164	-1.48425	2.82936e-11	-1.23228	-1.45106
103222189	chr14:103222189:C:T	1.56515e-20	-2.10751	-4.62281e-10	9.11469e-11	-1.5135	-4.62281e-10
103222232	chr14:103222232:T:C	7.96733e-21	-1.31234	-1.47038	2.13829e-11	-1.48026	-1.48313
103222276	chr14:103222276:G:A	2.66597e-20	-1.57492	-4.62281e-10	1.59362e-10	-0.954796	-4.62281e-10
103222347	chr14:103222347:T:A	6.39397e-21	-1.54058	-1.46214	1.66884e-11	-1.72706	-1.48421
103222367	chr14:103222367:G:A	8.10919e-21	-1.28252	-1.48256	2.9273e-11	-1.21629	-1.43302
103222469	chr14:103222469:A:G	1.90679e-20	-0.483781	-1.42629	4.65524e-11	-0.753665	-1.43173
103222498	chr14:103222498:TAG:T	2.93091e-20	-4.44502e-10	-1.48018	9.41774e-11	-4.44502e-10	-1.4808
103222587	chr14:103222587:A:G	6.42293e-21	-1.53589	-1.46231	1.67822e-11	-1.72146	-1.4842
103222737	chr14:103222737:A:G	2.91906e-20	-4.44502e-10	-1.48423	9.41676e-11	-4.44502e-10	-1.4809
103222941	chr14:103222941:T:G	3.79651e-20	-4.44502e-10	-1.22141	9.94556e-11	-4.44502e-10	-1.42627
103222995	chr14:103222995:A:T	9.32201e-21	-1.24275	-1.38295	3.42878e-11	-1.19165	-1.29953
103223114	chr14:103223114:G:A	3.45754e-20	-4.44502e-10	-1.31493	1.03607e-10	-4.44502e-10	-1.38537
103223116	chr14:103223116:A:G	1.4754e-20	-0.817197	-1.34936	8.56543e-11	-0.362773	-1.21288
103223135	chr14:103223135:T:G	8.19632e-21	-1.60298	-1.15141	2.69258e-11	-1.56557	-1.16733
103223222	chr14:103223222:A:G	3.10623e-20	-0.406112	-1.01597	6.77346e-11	-0.690435	-1.11994
103223546	chr14:103223546:G:A	3.10421e-20	-4.44502e-10	-1.42273	9.58895e-11	-4.44502e-10	-1.46278
103223877	chr14:103223877:A:AG	3.83118e-20	-4.44502e-10	-1.21232	9.98853e-11	-4.44502e-10	-1.42195
103224023	chr14:103224023:G:A	5.84715e-20	-4.44502e-10	-0.789535	2.22223e-10	-4.44502e-10	-0.622295
103224052	chr14:103224052:C:G	5.48659e-20	-4.44502e-10	-0.853183	1.65943e-10	-4.44502e-10	-0.914331
103224061	chr14:103224061:G:A	1.69431e-20	-0.599392	-1.42882	8.40987e-11	-0.116469	-1.47752
103224071	chr14:103224071:T:C	8.39483e-20	-0.293844	-0.134029	7.08704e-10	0.104489	0.432972
103224358	chr14:103224358:G:A	5.09093e-21	-1.75779	-1.47283	1.50496e-11	-1.88357	-1.43105
103224509	chr14:103224509:C:T	8.52231e-21	-1.46325	-1.25214	3.43548e-11	-1.40435	-1.08489
103224611	chr14:103224611:T:C	1.90754e-20	-1.33225	-0.577431	7.31592e-11	-1.28741	-0.445925
103224615	chr14:103224615:G:A	4.86106e-20	-4.44502e-10	-0.974232	1.47643e-10	-4.44502e-10	-1.03118
103225157	chr14:103225157:A:G	2.69022e-20	-1.37164	-0.194223	1.05836e-10	-1.32453	-0.0395556
103225195	chr14:103225195:T:G	3.14172e-20	-4.44502e-10	-1.41072	9.60436e-11	-4.44502e-10	-1.46117
103225313	chr14:103225313:C:T	3.40685e-20	-4.44502e-10	-1.3297	1.247e-10	-4.44502e-10	-1.20007
103225361	chr14:103225361:G:A	3.02369e-20	-4.44502e-10	-1.44901	9.40256e-11	-4.44502e-10	-1.48241
103225478	chr14:103225478:A:G	3.26542e-20	-1.3721	-4.62281e-10	1.21167e-10	-1.22881	-4.62281e-10
103225777	chr14:103225777:G:A	4.65167e-20	-4.44502e-10	-1.01826	1.22474e-10	-4.44502e-10	-1.21807
103226259	chr14:103226259:C:T	4.56478e-21	-1.87665	-1.46306	1.38074e-11	-1.98248	-1.4183
103226261	chr14:103226261:G:A	3.00195e-20	-4.44502e-10	-1.45623	9.42977e-11	-4.44502e-10	-1.47952
103226394	chr14:103226394:GTTAA:G	4.52259e-21	-1.8925	-1.45649	1.37642e-11	-1.99591	-1.40799
103226590	chr14:103226590:T:C	2.17339e-20	-0.738844	-1.04036	1.21825e-10	-0.295148	-0.928243
103226624	chr14:103226624:A:G	4.03677e-20	-4.44502e-10	-1.16004	1.2479e-10	-4.44502e-10	-1.19935
103226768	chr14:103226768:A:C	4.05259e-20	-4.44502e-10	-1.15613	1.38678e-10	-4.44502e-10	-1.09382
103226825	chr14:103226825:G:A	2.9439e-20	-4.44502e-10	-1.47576	9.41075e-11	-4.44502e-10	-1.48154
103226865	chr14:103226865:T:A	1.95015e-20	-1.26386	-0.623722	8.51714e-11	-0.920758	-0.660554
103227066	chr14:103227066:A:T	4.79222e-21	-1.83227	-1.45881	1.45375e-11	-1.94701	-1.40223
103227098	chr14:103227098:T:C	4.86328e-20	0.17869	-1.15247	1.55799e-10	0.0841708	-1.06158
103227261	chr14:103227261:A:T	4.60649e-21	-1.86967	-1.46093	1.40126e-11	-1.97978	-1.40624
103227263	chr14:103227263:AG:A	4.67203e-21	-1.85429	-1.46219	1.41653e-11	-1.96658	-1.4086
103227326	chr14:103227326:G:GGCCTCCGGCTGCACCCTGGT	5.05418e-20	-4.44502e-10	-0.935275	1.30191e-10	-4.44502e-10	-1.15697
103227381	chr14:103227381:T:C	3.64833e-20	-4.44502e-10	-1.26122	9.75774e-11	-4.44502e-10	-1.44533
103227398	chr14:103227398:C:G	8.34026e-20	-0.434395	-4.62281e-10	2.60047e-10	-0.465113	-4.62281e-10
103227516	chr14:103227516:C:T	3.02419e-20	-4.44502e-10	-1.44885	9.40554e-11	-4.44502e-10	-1.48209
103227554	chr14:103227554:T:C	4.99558e-20	-4.44502e-10	-0.946937	1.29042e-10	-4.44502e-10	-1.16584
103227573	chr14:103227573:C:T	3.39301e-20	-4.44502e-10	-1.33377	1.4675e-10	-4.44502e-10	-1.03724
103227721	chr14:103227721:G:A	4.81314e-20	-4.44502e-10	-0.98414	1.25458e-10	-4.44502e-10	-1.19401
103227837	chr14:103227837:G:C	6.73092e-20	-4.44502e-10	-0.648778	1.65298e-10	-4.44502e-10	-0.918227
103227918	chr14:103227918:A:G	4.97151e-20	-4.44502e-10	-0.951766	1.28571e-10	-4.44502e-10	-1.1695
103227994	chr14:103227994:C:T	1.94103e-20	-1.49818	-0.394091	7.80394e-11	-1.45945	-0.209317
103228004	chr14:103228004:A:G	5.01783e-20	-4.44502e-10	-0.942493	1.29484e-10	-4.44502e-10	-1.16242
103228015	chr14:103228015:A:G	5.01955e-20	-4.44502e-10	-0.942149	1.2952e-10	-4.44502e-10	-1.16214
103228045	chr14:103228045:G:A	5.06107e-20	-4.44502e-10	-0.933911	1.62588e-10	-4.44502e-10	-0.934757
103228050	chr14:103228050:A:G	1.76448e-20	-1.53104	-0.4566	6.93181e-11	-1.49365	-0.293621
103228175	chr14:103228175:A:G	1.44376e-20	-0.73599	-1.45225	4.09265e-11	-0.900024	-1.41417
103228256	chr14:103228256:C:T	5.57948e-20	-4.44502e-10	-0.836395	1.40459e-10	-4.44502e-10	-1.08106
103228301	chr14:103228301:T:C	6.86168e-21	-1.68506	-1.24706	1.99805e-11	-1.8079	-1.22332
103228417	chr14:103228417:G:A	5.24955e-20	-4.44502e-10	-0.897348	1.34184e-10	-4.44502e-10	-1.12677
103228434	chr14:103228434:T:C	5.24955e-20	-4.44502e-10	-0.897348	1.34184e-10	-4.44502e-10	-1.12677
103228606	chr14:103228606:G:A	2.53773e-20	-1.46708	-0.157136	1.01554e-10	-1.43002	0.0246366
103228982	chr14:103228982:C:T	5.68961e-20	-4.44502e-10	-0.816848	1.83381e-10	-4.44502e-10	-0.814411
103229113	chr14:103229113:G:A	4.00861e-20	-4.44502e-10	-1.16704	1.43865e-10	-4.44502e-10	-1.0571
103229149	chr14:103229149:A:G	7.62756e-20	0.123986	-0.647707	1.86445e-10	0.0072653	-0.805104
103229341	chr14:103229341:A:C	9.42909e-21	-1.15188	-1.46239	3.54316e-11	-1.08614	-1.37224
103229490	chr14:103229490:C:T	3.92365e-20	-4.44502e-10	-1.18847	1.2108e-10	-4.44502e-10	-1.22953
103229541	chr14:103229541:C:T	4.28147e-20	-4.44502e-10	-1.10119	1.47136e-10	-4.44502e-10	-1.03462
103229699	chr14:103229699:C:T	5.3293e-20	-4.44502e-10	-0.88227	1.35652e-10	-4.44502e-10	-1.11588
103229754	chr14:103229754:T:C	8.87131e-21	-1.20738	-1.46787	3.30231e-11	-1.1439	-1.38487
103229784	chr14:103229784:T:C	7.71444e-21	-1.35161	-1.46337	2.85707e-11	-1.30037	-1.37323
103229812	chr14:103229812:G:T	4.14872e-20	-4.44502e-10	-1.13269	1.42111e-10	-4.44502e-10	-1.06937
103230167	chr14:103230167:A:G	8.36294e-21	-1.27806	-1.4562	3.16783e-11	-1.21354	-1.35681
103230281	chr14:103230281:C:T	7.34941e-21	-1.39985	-1.4636	2.76632e-11	-1.33173	-1.37414
103230389	chr14:103230389:G:A	2.98507e-20	-4.44502e-10	-1.46187	9.4697e-11	-4.44502e-10	-1.47529
103230478	chr14:103230478:C:T	2.94984e-20	-4.44502e-10	-1.47374	9.39212e-11	-4.44502e-10	-1.48352
103230494	chr14:103230494:T:G	8.56872e-21	-1.2462	-1.46376	3.20719e-11	-1.18461	-1.37339
103230556	chr14:103230556:T:G	4.82509e-21	-1.85965	-1.42459	1.51306e-11	-1.96032	-1.34894
103230708	chr14:103230708:G:A	7.56892e-21	-1.35591	-1.47811	2.7426e-11	-1.301	-1.41349
103230863	chr14:103230863:G:A	7.65973e-21	-1.34559	-1.47651	2.79349e-11	-1.28779	-1.40831
103231040	chr14:103231040:G:A	3.01331e-20	-4.44502e-10	-1.45245	9.39673e-11	-4.44502e-10	-1.48303
103231072	chr14:103231072:C:T	7.85924e-21	-1.32373	-1.47265	2.89069e-11	-1.26455	-1.39735
103231195	chr14:103231195:C:T	8.23586e-21	-1.27565	-1.47392	3.0127e-11	-1.22219	-1.39837
103231196	chr14:103231196:G:A	2.92491e-20	-4.44502e-10	-1.48223	9.82166e-11	-4.44502e-10	-1.4388
103231296	chr14:103231296:A:G	8.9706e-21	-1.19337	-1.47075	3.33587e-11	-1.12854	-1.39012
103231343	chr14:103231343:A:G	7.93715e-21	-1.32154	-1.46498	2.96835e-11	-1.25826	-1.37712
103231567	chr14:103231567:G:A	2.2201e-20	-1.37527	-0.382669	9.39865e-11	-1.32667	-0.156152
103231767	chr14:103231767:G:A	6.10238e-21	-1.62577	-1.42362	1.76839e-11	-1.70281	-1.45051
103231821	chr14:103231821:C:T	1.9855e-20	-1.30778	-0.561837	6.10646e-11	-1.24532	-0.668725
103232058	chr14:103232058:G:A	4.85049e-20	-0.976411	-4.62281e-10	2.26229e-10	-0.604427	-4.62281e-10
103232063	chr14:103232063:T:C	3.25483e-20	-4.44502e-10	-1.37535	1.00905e-10	-4.44502e-10	-1.41179
103232332	chr14:103232332:G:T	2.94017e-20	-4.44502e-10	-1.47702	9.70242e-11	-4.44502e-10	-1.45102
103232415	chr14:103232415:T:C	3.26439e-20	-4.44502e-10	-1.37242	1.10834e-10	-4.44502e-10	-1.31795
103232458	chr14:103232458:A:G	3.15088e-20	-4.44502e-10	-1.40781	1.07485e-10	-4.44502e-10	-1.34862
103232475	chr14:103232475:T:A	1.4945e-19	-4.44502e-10	0.148888	3.78416e-10	-4.44502e-10	-0.0899833
103232575	chr14:103232575:G:A	3.90745e-20	-4.44502e-10	-1.19261	1.184e-10	-4.44502e-10	-1.25191
103232610	chr14:103232610:G:C	3.07429e-20	-4.44502e-10	-1.43242	1.03052e-10	-4.44502e-10	-1.39074
103232824	chr14:103232824:C:T	3.93855e-21	-2.07039	-1.41687	1.18658e-11	-2.1413	-1.41102
103232830	chr14:103232830:C:T	5.95663e-21	-1.58989	-1.48368	2.00487e-11	-1.54421	-1.48361
103232907	chr14:103232907:C:T	5.41998e-20	-0.865397	-4.62281e-10	1.11865e-10	-1.30868	-4.62281e-10
103232984	chr14:103232984:G:A	3.05834e-20	-4.44502e-10	-1.43762	1.0131e-10	-4.44502e-10	-1.40779
103233246	chr14:103233246:C:T	4.14522e-20	-1.13353	-4.62281e-10	2.31404e-10	-0.581812	-4.62281e-10
103233306	chr14:103233306:T:C	3.04918e-20	-4.44502e-10	-1.44062	1.00897e-10	-4.44502e-10	-1.41187
103233803	chr14:103233803:A:G	4.53314e-20	0.0259168	-1.06999	1.17983e-10	-0.0609996	-1.19443
103233949	chr14:103233949:T:C	3.62909e-20	-4.44502e-10	-1.26651	1.10824e-10	-4.44502e-10	-1.31803
103233984	chr14:103233984:T:C	2.19986e-19	0.53549	-4.62281e-10	4.00596e-10	-0.0330227	-4.62281e-10
103234047	chr14:103234047:C:T	3.98449e-21	-2.08084	-1.39483	1.12197e-11	-2.15517	-1.45314
103234243	chr14:103234243:A:G	3.04529e-20	-4.44502e-10	-1.44189	1.00732e-10	-4.44502e-10	-1.41351
103234274	chr14:103234274:C:T	8.47783e-20	-4.44502e-10	-0.418035	2.35151e-10	-4.44502e-10	-0.565749
103234284	chr14:103234284:C:G	2.31144e-20	-1.71762	-4.62281e-10	7.77243e-11	-1.67281	-4.62281e-10
103234323	chr14:103234323:G:A	3.01646e-20	-4.44502e-10	-1.4514	9.94733e-11	-4.44502e-10	-1.42609
103234381	chr14:103234381:C:T	3.93711e-20	-4.44502e-10	-1.18504	1.11649e-10	-4.44502e-10	-1.31062
103234557	chr14:103234557:G:A	5.21554e-20	-0.903847	-4.62281e-10	2.47831e-10	-0.51323	-4.62281e-10
103234662	chr14:103234662:A:G	4.78291e-20	-0.99044	-4.62281e-10	2.26767e-10	-0.602054	-4.62281e-10
103234775	chr14:103234775:G:A	3.53926e-20	-4.44502e-10	-1.29157	1.25853e-10	-4.44502e-10	-1.19086
103234998	chr14:103234998:G:T	3.28409e-21	-2.19689	-1.47209	1.00002e-11	-2.24247	-1.48091
103235116	chr14:103235116:C:T	2.98246e-20	-4.44502e-10	-1.46274	9.93773e-11	-4.44502e-10	-1.42705
103235199	chr14:103235199:C:T	3.46692e-20	-4.44502e-10	-1.31222	9.69649e-11	-4.44502e-10	-1.45163
103235408	chr14:103235408:A:G	3.55948e-20	-4.44502e-10	-1.28588	9.81355e-11	-4.44502e-10	-1.43963
103235621	chr14:103235621:G:T	3.54236e-20	-4.44502e-10	-1.2907	1.25987e-10	-4.44502e-10	-1.18979
103235838	chr14:103235838:G:A	3.77654e-20	-4.44502e-10	-1.22668	1.14621e-10	-4.44502e-10	-1.28435
103235939	chr14:103235939:C:T	5.85459e-20	-4.44502e-10	-0.788263	1.72198e-10	-4.44502e-10	-0.87733
103236252	chr14:103236252:C:T	2.14872e-20	-0.705181	-1.08543	5.38259e-11	-0.829438	-1.21078
103236968	chr14:103236968:G:A	3.32929e-20	-4.44502e-10	-1.35273	1.12238e-10	-4.44502e-10	-1.30535
103237254	chr14:103237254:C:T	3.99791e-20	-4.44502e-10	-1.16972	1.12686e-10	-4.44502e-10	-1.30137
103237632	chr14:103237632:G:T	3.09671e-20	-4.44502e-10	-1.42515	1.05401e-10	-4.44502e-10	-1.36821
103237664	chr14:103237664:A:G	6.37247e-21	-1.66477	-1.34132	2.02077e-11	-1.69047	-1.32944
103237790	chr14:103237790:G:A	1.20274e-19	-4.44502e-10	-0.0683027	3.26484e-10	-4.44502e-10	-0.237596
103237797	chr14:103237797:C:A	3.95106e-20	-1.18151	-4.62281e-10	1.81507e-10	-0.824683	-4.62281e-10
103237840	chr14:103237840:A:G	3.84172e-20	-1.20957	-4.62281e-10	1.38624e-10	-1.09421	-4.62281e-10
103237910	chr14:103237910:C:T	2.91904e-20	-4.44502e-10	-1.48423	9.3977e-11	-4.44502e-10	-1.48293
103237979	chr14:103237979:A:G	8.35311e-20	-4.44502e-10	-0.432855	1.98886e-10	-4.44502e-10	-0.733247
103238064	chr14:103238064:G:A	3.66497e-20	-4.44502e-10	-1.25667	1.11768e-10	-4.44502e-10	-1.30955
103238395	chr14:103238395:C:G	7.74152e-21	-1.52372	-1.28775	1.96396e-11	-1.71966	-1.32877
103238485	chr14:103238485:G:A	8.51538e-21	-2.23067	-0.485527	2.69385e-11	-2.24265	-0.489773
103238801	chr14:103238801:A:AT	8.97061e-20	-4.44502e-10	-0.361536	2.51252e-10	-4.44502e-10	-0.499519
103238898	chr14:103238898:C:T	3.58739e-19	-4.44502e-10	1.02452	9.67038e-10	-4.44502e-10	0.848261
103238910	chr14:103238910:C:A	4.50925e-20	-1.04936	-4.62281e-10	2.04099e-10	-0.707372	-4.62281e-10
103239040	chr14:103239040:T:C	4.5326e-20	-1.04419	-4.62281e-10	2.06884e-10	-0.69382	-4.62281e-10
103239055	chr14:103239055:T:G	5.05474e-20	-0.935163	-4.62281e-10	2.32203e-10	-0.578365	-4.62281e-10
103239125	chr14:103239125:G:A	3.162e-20	-4.44502e-10	-1.40428	9.44982e-11	-4.44502e-10	-1.4774
103239482	chr14:103239482:G:A	3.46759e-20	-4.44502e-10	-1.31203	1.22634e-10	-4.44502e-10	-1.21677
103239505	chr14:103239505:G:A	3.17981e-21	-2.23586	-1.46539	9.99773e-12	-2.24302	-1.4806
103239540	chr14:103239540:G:A	8.08318e-20	-4.44502e-10	-0.465704	2.28477e-10	-4.44502e-10	-0.594539
103239632	chr14:103239632:G:A	3.69336e-19	-4.44502e-10	1.05363	9.85795e-10	-4.44502e-10	0.867471
103239846	chr14:103239846:T:C	2.93932e-20	-4.44502e-10	-1.47731	9.56954e-11	-4.44502e-10	-1.46481
103240041	chr14:103240041:C:T	4.39393e-20	-1.07526	-4.62281e-10	1.84716e-10	-0.807159	-4.62281e-10
103240375	chr14:103240375:C:T	3.23713e-20	-4.44502e-10	-1.3808	1.08667e-10	-4.44502e-10	-1.33769
103240636	chr14:103240636:A:G	2.92559e-20	-4.44502e-10	-1.48199	9.43786e-11	-4.44502e-10	-1.47866
103240779	chr14:103240779:G:A	7.73076e-20	-4.44502e-10	-0.510282	2.18251e-10	-4.44502e-10	-0.640333
103240947	chr14:103240947:T:G	4.15203e-20	-4.44502e-10	-1.13189	1.3747e-10	-4.44502e-10	-1.10257
103241080	chr14:103241080:C:T	1.2797e-20	-0.826351	-1.48251	2.7775e-11	-1.222	-1.47984
103241175	chr14:103241175:G:A	3.21622e-20	-4.44502e-10	-1.38728	9.49391e-11	-4.44502e-10	-1.47274
103241315	chr14:103241315:A:G	5.53748e-20	-4.44502e-10	-0.843949	1.64232e-10	-4.44502e-10	-0.924695
103241341	chr14:103241341:G:T	8.9355e-20	-4.44502e-10	-0.365457	2.50297e-10	-4.44502e-10	-0.50333
103241443	chr14:103241443:G:A	3.2153e-21	-2.24246	-1.4477	1.00124e-11	-2.23799	-1.48417
103241485	chr14:103241485:C:T	4.43243e-20	-1.06654	-4.62281e-10	2.00427e-10	-0.725528	-4.62281e-10
103241942	chr14:103241942:G:A	6.55967e-21	-2.21843	-0.758709	2.03019e-11	-2.23785	-0.777412
103242132	chr14:103242132:C:T	3.08846e-19	-4.44502e-10	0.874769	8.26688e-10	-4.44502e-10	0.69145
103242141	chr14:103242141:G:A	5.77975e-20	-4.44502e-10	-0.80113	2.1541e-10	-4.44502e-10	-0.653435
103242190	chr14:103242190:C:T	3.36828e-20	-4.44502e-10	-1.34109	9.51634e-11	-4.44502e-10	-1.47038
103242410	chr14:103242410:G:A	4.46942e-20	-4.44502e-10	-1.05823	1.77468e-10	-4.44502e-10	-0.847186
103242674	chr14:103242674:G:C	3.22246e-20	-4.44502e-10	-1.38534	1.08109e-10	-4.44502e-10	-1.34283
103242814	chr14:103242814:A:T	3.0563e-20	-4.44502e-10	-1.43829	9.76847e-11	-4.44502e-10	-1.44423
103242872	chr14:103242872:G:A	8.74167e-20	-4.44502e-10	-0.387389	2.45229e-10	-4.44502e-10	-0.523786
103242887	chr14:103242887:C:T	4.13796e-20	-4.44502e-10	-1.13529	1.15628e-10	-4.44502e-10	-1.2756
103243129	chr14:103243129:C:T	3.37428e-20	-4.44502e-10	-1.33931	1.16488e-10	-4.44502e-10	-1.26819
103243157	chr14:103243157:C:T	9.73288e-21	-1.1011	-1.48146	2.19482e-11	-1.45622	-1.48107
103243252	chr14:103243252:C:T	4.19813e-21	-2.18877	-1.23466	1.17712e-11	-2.21589	-1.34443
103243637	chr14:103243637:A:G	3.71322e-21	-2.10604	-1.44013	1.04026e-11	-2.20409	-1.47983
103243822	chr14:103243822:G:A	1.27077e-19	-4.44502e-10	-0.0132781	3.48861e-10	-4.44502e-10	-0.171304
103243825	chr14:103243825:C:T	7.12414e-20	-4.44502e-10	-0.592	1.99688e-10	-4.44502e-10	-0.72922
103243884	chr14:103243884:A:G	4.25189e-20	-1.10813	-4.62281e-10	1.92472e-10	-0.766029	-4.62281e-10
103244137	chr14:103244137:A:G	9.18202e-21	-2.16945	-0.471375	2.87222e-11	-2.21062	-0.457686
103244928	chr14:103244928:A:G	1.06929e-19	-4.44502e-10	-0.185908	2.79002e-10	-4.44502e-10	-0.394758
103245000	chr14:103245000:A:G	4.75273e-21	-1.89762	-1.40173	1.25923e-11	-2.03753	-1.45536
103245223	chr14:103245223:A:T	2.91898e-20	-4.44502e-10	-1.48426	9.40276e-11	-4.44502e-10	-1.48239
103245838	chr14:103245838:C:G	3.32467e-20	-4.44502e-10	-1.35412	9.63826e-11	-4.44502e-10	-1.45765
103245973	chr14:103245973:T:C	6.72878e-21	-1.51869	-1.433	1.55979e-11	-1.80782	-1.47102
103246145	chr14:103246145:C:CT	6.56491e-21	-1.5425	-1.43384	1.53899e-11	-1.8207	-1.47157
103246180	chr14:103246180:T:C	4.87023e-19	-4.44502e-10	1.33024	1.30555e-09	-4.44502e-10	1.1484
103246397	chr14:103246397:G:A	4.34057e-19	-4.44502e-10	1.2151	1.16822e-09	-4.44502e-10	1.03726
103246633	chr14:103246633:G:A	6.87725e-21	-1.51404	-1.41582	1.58529e-11	-1.80072	-1.46191
103246793	chr14:103246793:C:T	6.66544e-21	-1.52034	-1.4408	1.56184e-11	-1.80252	-1.47501
103246853	chr14:103246853:T:A	6.72978e-21	-1.52626	-1.42527	1.56319e-11	-1.80945	-1.46721
103246873	chr14:103246873:C:G	6.02235e-20	-0.760013	-4.62281e-10	1.94823e-10	-0.753883	-4.62281e-10
103246879	chr14:103246879:C:T	3.87292e-21	-2.03044	-1.47362	1.13765e-11	-2.12062	-1.47381
103246971	chr14:103246971:G:A	1.94429e-20	-1.89059	-4.62281e-10	4.57315e-11	-2.20319	-4.62281e-10
103247247	chr14:103247247:GA:G	1.7474e-20	-1.99736	-4.62281e-10	7.35427e-11	-1.72811	-4.62281e-10
103247388	chr14:103247388:T:C	6.8962e-21	-1.52379	-1.40331	1.58806e-11	-1.80681	-1.45407
103247670	chr14:103247670:G:A	6.3396e-21	-2.11515	-0.896114	1.61439e-11	-2.18656	-1.05787
103247778	chr14:103247778:G:A	3.2195e-21	-2.22377	-1.46507	1.04832e-11	-2.24277	-1.43344
103248330	chr14:103248330:C:T	7.86901e-21	-1.40078	-1.39437	1.69628e-11	-1.7444	-1.45056
103248464	chr14:103248464:G:A	7.92648e-21	-1.36998	-1.41788	1.74109e-11	-1.70539	-1.46349
103248706	chr14:103248706:G:A	3.44045e-21	-2.2203	-1.40217	1.14696e-11	-2.24325	-1.34303
103249076	chr14:103249076:T:C	8.46978e-21	-1.32763	-1.39394	1.82171e-11	-1.67411	-1.44951
103249116	chr14:103249116:G:A	5.72943e-21	-1.95109	-1.16136	1.30954e-11	-2.083	-1.37072
103249128	chr14:103249128:G:A	5.48833e-21	-1.83306	-1.3224	1.37571e-11	-1.98745	-1.41697
103249200	chr14:103249200:T:C	2.93639e-20	-4.44502e-10	-1.47831	9.55347e-11	-4.44502e-10	-1.46649
103249296	chr14:103249296:C:T	5.27286e-21	-1.84219	-1.35331	1.33807e-11	-1.99594	-1.43622
103249336	chr14:103249336:A:G	5.26982e-21	-1.85979	-1.33629	1.33277e-11	-2.01005	-1.42608
103249378	chr14:103249378:G:A	5.41267e-21	-1.84033	-1.329	1.35998e-11	-1.99467	-1.42125
103249407	chr14:103249407:T:C	4.18333e-21	-2.01257	-1.4144	1.15271e-11	-2.12077	-1.46051
103249439	chr14:103249439:C:A	1.24163e-19	-4.44502e-10	-0.0364792	3.8758e-10	-4.44502e-10	-0.0660539
103249647	chr14:103249647:G:A	5.14477e-21	-1.86499	-1.35511	1.30993e-11	-2.01542	-1.438
103250002	chr14:103250002:T:C	2.99161e-20	-4.44502e-10	-1.45968	9.39991e-11	-4.44502e-10	-1.48269
103250013	chr14:103250013:C:T	4.14324e-20	-4.44502e-10	-1.13401	1.36655e-10	-4.44502e-10	-1.10852
103250057	chr14:103250057:G:A	9.1697e-21	-1.2111	-1.43107	2.03422e-11	-1.54468	-1.46859
103250140	chr14:103250140:T:C	3.00587e-20	-4.44502e-10	-1.45492	9.90551e-11	-4.44502e-10	-1.4303
103250203	chr14:103250203:A:G	1.91004e-19	-4.44502e-10	0.394221	5.29541e-10	-4.44502e-10	0.246033
103250371	chr14:103250371:G:C	6.50016e-21	-1.83648	-1.14977	1.7429e-11	-1.96593	-1.20191
103250438	chr14:103250438:A:G	4.47565e-21	-1.9911	-1.36832	1.3794e-11	-2.10217	-1.29958
103250548	chr14:103250548:A:G	4.64026e-21	-1.89539	-1.42792	1.37328e-11	-2.02771	-1.37848
103250633	chr14:103250633:G:A	5.75345e-20	-0.80569	-4.62281e-10	2.13091e-10	-0.66426	-4.62281e-10
103250687	chr14:103250687:G:T	6.94018e-21	-1.43998	-1.48077	1.8379e-11	-1.63159	-1.48318
103250905	chr14:103250905:T:C	1.2341e-20	-2.07426	-0.27089	2.9174e-11	-2.0055	-0.647202
103251588	chr14:103251588:G:C	1.38728e-20	-2.22814	-4.62281e-10	4.66112e-11	-2.18414	-4.62281e-10
103251660	chr14:103251660:T:C	6.59397e-21	-1.99127	-0.980649	4.73963e-11	-1.3585	-0.808937
103251661	chr14:103251661:A:G	8.23957e-21	-1.58975	-1.15937	7.52279e-11	-0.689484	-1.01597
103251701	chr14:103251701:T:C	6.48005e-20	-4.44502e-10	-0.686762	2.10447e-10	-4.44502e-10	-0.676745
103251726	chr14:103251726:T:C	5.2276e-20	-4.44502e-10	-0.901538	1.68948e-10	-4.44502e-10	-0.896383
103251779	chr14:103251779:C:A	3.7716e-21	-2.05116	-1.47942	1.13359e-11	-2.11787	-1.48013
103251980	chr14:103251980:A:C	4.12084e-20	-4.44502e-10	-1.13943	1.42818e-10	-4.44502e-10	-1.06441
103251987	chr14:103251987:T:C	6.01378e-20	-4.44502e-10	-0.761436	1.94726e-10	-4.44502e-10	-0.754384
103252255	chr14:103252255:A:G	4.64614e-20	-4.44502e-10	-1.01945	1.63401e-10	-4.44502e-10	-0.929767
103252460	chr14:103252460:G:A	5.49916e-21	-2.2371	-0.916375	2.15648e-11	-2.02343	-0.93148
103252604	chr14:103252604:A:G	4.10301e-21	-1.97047	-1.47589	1.21463e-11	-2.05184	-1.47711
103252718	chr14:103252718:T:C	8.44438e-21	-1.24692	-1.47765	7.06145e-11	-0.293845	-1.4749
103252754	chr14:103252754:A:T	5.23427e-20	-4.44502e-10	-0.900262	1.6905e-10	-4.44502e-10	-0.895781
103253018	chr14:103253018:G:A	5.229e-20	-4.44502e-10	-0.90127	1.68892e-10	-4.44502e-10	-0.896715
103253184	chr14:103253184:C:T	4.79071e-20	0.120603	-1.10941	7.38187e-10	1.54209	-0.96387
103253199	chr14:103253199:G:A	3.34535e-20	-4.44502e-10	-1.34792	1.19774e-10	-4.44502e-10	-1.24037
103253224	chr14:103253224:G:A	3.05197e-20	-4.44502e-10	-1.4397	9.3961e-11	-4.44502e-10	-1.4831
103253274	chr14:103253274:AAAG:A	3.11676e-20	-4.44502e-10	-1.4187	1.03042e-10	-4.44502e-10	-1.39084
103253598	chr14:103253598:G:A	2.94114e-20	-4.44502e-10	-1.47669	9.59741e-11	-4.44502e-10	-1.4619
103253651	chr14:103253651:A:C	1.45473e-19	1.42117	-1.29926	3.84553e-09	3.41594	-1.18725
103253661	chr14:103253661:T:TGGAACTCCTG	5.16074e-20	-4.44502e-10	-0.91441	1.6939e-10	-4.44502e-10	-0.893773
103253840	chr14:103253840:A:G	8.50983e-20	-4.44502e-10	-0.414268	2.29379e-10	-4.44502e-10	-0.590603
103254000	chr14:103254000:C:A	4.43981e-20	-4.44502e-10	-1.06488	1.63143e-10	-4.44502e-10	-0.931351
103254130	chr14:103254130:A:G	3.16551e-20	-0.879387	-0.523787	7.14454e-11	-1.02563	-0.731409
103254466	chr14:103254466:G:A	3.14117e-21	-2.23926	-1.47422	1.00023e-11	-2.24331	-1.47985
103254544	chr14:103254544:G:A	4.92921e-20	0.382605	-1.34292	4.92522e-11	-0.734847	-1.39418
103254664	chr14:103254664:C:T	2.45118e-19	2.07241	-1.42875	3.33263e-09	3.54727	-1.46173
103254675	chr14:103254675:T:C	1.73114e-19	1.7719	-1.47603	2.27044e-09	3.13753	-1.43578
103254743	chr14:103254743:G:C	1.50296e-19	1.62073	-1.4662	1.95969e-09	2.96832	-1.41376
103254822	chr14:103254822:C:A	1.7874e-19	1.7641	-1.43624	2.26658e-09	3.17279	-1.47274
103254908	chr14:103254908:T:A	2.12362e-19	1.96299	-1.46277	2.69656e-09	3.35765	-1.48389
103255022	chr14:103255022:AT:A	1.08769e-19	0.83571	-1.00456	8.7522e-11	-0.429293	-1.12479
103255107	chr14:103255107:C:T	3.36625e-20	-4.44502e-10	-1.34169	1.08421e-10	-4.44502e-10	-1.33996
103255208	chr14:103255208:C:A	4.01524e-19	2.60688	-1.46969	5.76134e-09	4.11716	-1.48421
103255251	chr14:103255251:T:C	2.45929e-19	2.09095	-1.44398	3.36611e-09	3.57138	-1.47584
103255259	chr14:103255259:T:C	2.66088e-19	2.19545	-1.4697	3.56647e-09	3.63755	-1.4842
103255331	chr14:103255331:T:C	2.86746e-19	2.26582	-1.4653	3.90376e-09	3.72786	-1.48414
103255369	chr14:103255369:T:C	3.21903e-19	2.38155	-1.46537	4.41343e-09	3.85058	-1.48415
103255422	chr14:103255422:G:A	2.93591e-19	2.28877	-1.46466	3.98643e-09	3.7488	-1.48412
103255505	chr14:103255505:T:C	3.41899e-19	2.42749	-1.45105	4.68608e-09	3.90763	-1.48125
103255585	chr14:103255585:A:AGCC	3.37486e-20	-4.44502e-10	-1.33914	1.12435e-10	-4.44502e-10	-1.3036
103255588	chr14:103255588:TCG:T	3.37256e-20	-4.44502e-10	-1.33982	1.12348e-10	-4.44502e-10	-1.30438
103255649	chr14:103255649:C:T	3.64242e-20	-4.44502e-10	-1.26284	1.24656e-10	-4.44502e-10	-1.20042
103256000	chr14:103256000:G:C	3.52134e-20	-4.44502e-10	-1.29665	1.05848e-10	-4.44502e-10	-1.36397
103256178	chr14:103256178:T:A	4.31136e-20	-4.44502e-10	-1.09424	1.72818e-10	-4.44502e-10	-0.87374
103256191	chr14:103256191:G:A	2.83561e-19	2.27048	-1.48112	3.93183e-09	3.72992	-1.47903
103256255	chr14:103256255:C:T	2.97615e-19	2.31736	-1.47963	4.12644e-09	3.77985	-1.48066
103256393	chr14:103256393:C:T	2.36436e-19	2.08551	-1.47791	3.16687e-09	3.51649	-1.48196
103256457	chr14:103256457:C:T	2.94666e-20	-4.44502e-10	-1.47482	9.71832e-11	-4.44502e-10	-1.44938
103256588	chr14:103256588:C:T	3.21578e-20	-4.44502e-10	-1.38742	1.09049e-10	-4.44502e-10	-1.33418
103256652	chr14:103256652:G:T	2.97934e-19	2.31805	-1.47925	4.13359e-09	3.78183	-1.48091
103256896	chr14:103256896:C:A	2.99621e-20	-4.44502e-10	-1.45814	1.02852e-10	-4.44502e-10	-1.39268
103256942	chr14:103256942:C:T	2.58944e-19	2.1289	-1.43036	3.29366e-09	3.54874	-1.47496
103257150	chr14:103257150:A:AT	2.23919e-19	2.02225	-1.46904	3.07495e-09	3.48917	-1.4841
103257184	chr14:103257184:T:A	2.95946e-19	2.25997	-1.42787	3.83937e-09	3.70101	-1.47392
103257419	chr14:103257419:T:C	5.59951e-21	-1.99641	-1.13898	1.42519e-11	-2.2362	-1.13289
103257428	chr14:103257428:G:A	2.92404e-20	-4.44502e-10	-1.48252	9.386e-11	-4.44502e-10	-1.48417
103257504	chr14:103257504:C:T	2.58284e-19	2.15691	-1.46093	3.39444e-09	3.5877	-1.48379
103257741	chr14:103257741:C:G	2.32649e-19	2.04667	-1.45521	2.99164e-09	3.4603	-1.4827
103257835	chr14:103257835:C:A	4.07522e-20	-4.44502e-10	-1.15057	1.39994e-10	-4.44502e-10	-1.08438
103257915	chr14:103257915:AC:A	1.36639e-20	-2.24331	-4.62281e-10	5.09747e-11	-2.09465	-4.62281e-10
103257965	chr14:103257965:C:T	2.96797e-20	-4.44502e-10	-1.46761	9.62889e-11	-4.44502e-10	-1.45862
103258075	chr14:103258075:T:A	2.54328e-19	2.14724	-1.4667	3.09035e-09	3.49431	-1.48425
103258080	chr14:103258080:A:G	3.13206e-20	-4.44502e-10	-1.4138	9.80796e-11	-4.44502e-10	-1.4402
103258199	chr14:103258199:C:T	1.18368e-19	1.37512	-1.4594	1.06048e-09	2.42473	-1.48422
103258224	chr14:103258224:G:A	2.14499e-19	1.9758	-1.46557	2.54277e-09	3.29929	-1.48425
103258229	chr14:103258229:C:T	2.96987e-20	-4.44502e-10	-1.46697	9.6401e-11	-4.44502e-10	-1.45746
103258235	chr14:103258235:T:G	1.89644e-19	1.86483	-1.47775	2.36396e-09	3.22517	-1.48305
103258436	chr14:103258436:C:T	2.31312e-19	2.03385	-1.44815	2.90421e-09	3.40247	-1.45453
103258661	chr14:103258661:G:A	4.07522e-20	-4.44502e-10	-1.15057	1.39994e-10	-4.44502e-10	-1.08438
103258812	chr14:103258812:G:T	2.83932e-19	2.23922	-1.44856	3.48478e-09	3.61158	-1.4814
103258850	chr14:103258850:G:A	1.45232e-19	1.55793	-1.43767	1.30282e-09	2.62788	-1.48157
103259083	chr14:103259083:A:G	2.50406e-19	2.12585	-1.46084	3.05865e-09	3.48373	-1.48398
103259633	chr14:103259633:A:G	1.72279e-19	1.76983	-1.47879	2.16291e-09	3.09434	-1.4411
103259711	chr14:103259711:A:T	2.6792e-19	2.21155	-1.47893	3.37237e-09	3.57693	-1.47954
103259797	chr14:103259797:G:A	6.10975e-19	3.02941	-1.47243	9.71583e-09	4.57065	-1.41511
103259965	chr14:103259965:C:T	3.74162e-20	-1.23597	-4.62281e-10	5.57022e-11	-2.00596	-4.62281e-10
103260020	chr14:103260020:T:C	2.20979e-19	2.01239	-1.4724	2.67607e-09	3.34997	-1.48384
103260175	chr14:103260175:C:T	4.26881e-20	-4.44502e-10	-1.10415	1.11718e-10	-4.44502e-10	-1.31
103260839	chr14:103260839:G:T	9.64351e-21	-1.52394	-1.06785	1.64284e-11	-2.11693	-1.11003
103261017	chr14:103261017:A:G	2.06459e-19	0.472028	-4.62281e-10	4.40014e-10	0.06083	-4.62281e-10
103261124	chr14:103261124:C:T	1.4784e-19	-4.44502e-10	0.138058	4.65326e-10	-4.44502e-10	0.116762
103261439	chr14:103261439:T:G	1.08216e-19	-0.173949	-4.62281e-10	6.23395e-10	0.409203	-4.62281e-10
103261527	chr14:103261527:A:C	4.82378e-21	-2.22921	-1.05531	1.49405e-11	-2.22354	-1.09836
103261742	chr14:103261742:T:C	6.22693e-21	-2.05946	-0.96973	1.70187e-11	-2.24285	-0.948812
103261923	chr14:103261923:A:G	7.05664e-21	-2.01595	-0.888159	2.06777e-11	-2.24302	-0.753903
103262006	chr14:103262006:A:G	2.92039e-20	-4.44502e-10	-1.48377	9.38846e-11	-4.44502e-10	-1.48391
103262041	chr14:103262041:T:C	3.10879e-20	-4.44502e-10	-1.42126	9.70701e-11	-4.44502e-10	-1.45054
103262365	chr14:103262365:C:T	2.97453e-20	-4.44502e-10	-1.4654	9.71531e-11	-4.44502e-10	-1.44969
103262366	chr14:103262366:G:A	3.62143e-21	-2.15217	-1.41904	1.11514e-11	-2.16416	-1.45025
103263069	chr14:103263069:T:C	5.46447e-21	-2.19693	-0.962872	1.73772e-11	-2.24182	-0.929001
103263456	chr14:103263456:T:C	6.87762e-20	-0.627217	-4.62281e-10	1.74197e-10	-0.865792	-4.62281e-10
103263501	chr14:103263501:T:C	6.80285e-20	-4.44502e-10	-0.638148	2.37206e-10	-4.44502e-10	-0.557047
103263966	chr14:103263966:GT:G	3.11851e-20	-4.44502e-10	-1.41813	9.73091e-11	-4.44502e-10	-1.44808
103264190	chr14:103264190:C:T	3.0881e-20	-4.44502e-10	-1.42793	1.02877e-10	-4.44502e-10	-1.39244
103264549	chr14:103264549:C:T	1.84071e-20	-1.94534	-4.62281e-10	6.81312e-11	-1.80454	-4.62281e-10
103264678	chr14:103264678:T:C	3.81062e-20	-4.44502e-10	-1.2177	1.33115e-10	-4.44502e-10	-1.13476
103264909	chr14:103264909:A:C	2.91951e-20	-4.44502e-10	-1.48407	9.41997e-11	-4.44502e-10	-1.48056
103265446	chr14:103265446:T:C	2.95606e-20	-4.44502e-10	-1.47163	9.4943e-11	-4.44502e-10	-1.4727
103265460	chr14:103265460:T:C	3.57277e-21	-2.10125	-1.48348	1.04451e-11	-2.19824	-1.4816
103265485	chr14:103265485:T:C	3.5165e-20	-1.29802	-4.62281e-10	7.3e-11	-1.73552	-4.62281e-10
103265539	chr14:103265539:G:A	3.14911e-20	-4.44502e-10	-1.40837	1.03102e-10	-4.44502e-10	-1.39026
103265778	chr14:103265778:T:C	1.67727e-19	-4.44502e-10	0.264265	5.28918e-10	-4.44502e-10	0.244857
103265806	chr14:103265806:GCT:G	4.61337e-20	-4.44502e-10	-1.02653	1.17615e-10	-4.44502e-10	-1.25856
103266375	chr14:103266375:G:A	3.17048e-20	-4.44502e-10	-1.40161	1.04609e-10	-4.44502e-10	-1.37575
103266414	chr14:103266414:A:G	9.33052e-21	-2.01062	-0.61416	2.62753e-11	-2.24118	-0.516165
103266486	chr14:103266486:T:C	3.59985e-21	-2.11149	-1.46569	1.05402e-11	-2.19239	-1.47839
103266513	chr14:103266513:G:A	1.95381e-20	-1.88571	-4.62281e-10	7.33616e-11	-1.73058	-4.62281e-10
103266970	chr14:103266970:A:G	4.12658e-20	-4.44502e-10	-1.13804	1.50859e-10	-4.44502e-10	-1.00963
103267150	chr14:103267150:C:T	2.95495e-20	-1.47201	-4.62281e-10	9.62644e-11	-1.45888	-4.62281e-10
103267252	chr14:103267252:T:C	3.52406e-20	-4.44502e-10	-1.29588	1.02384e-10	-4.44502e-10	-1.39724
103267281	chr14:103267281:C:T	2.92479e-20	-4.44502e-10	-1.48227	9.46354e-11	-4.44502e-10	-1.47595
103267285	chr14:103267285:A:G	4.24007e-20	-4.44502e-10	-1.11091	1.4923e-10	-4.44502e-10	-1.02049
103267427	chr14:103267427:A:G	3.0844e-20	-4.44502e-10	-1.42913	1.0215e-10	-4.44502e-10	-1.39954
103267594	chr14:103267594:C:T	2.93581e-20	-4.44502e-10	-1.4785	9.52557e-11	-4.44502e-10	-1.46941
103268182	chr14:103268182:T:C	2.93676e-20	-4.44502e-10	-1.47818	9.52654e-11	-4.44502e-10	-1.46931
103268344	chr14:103268344:G:A	4.56668e-21	-1.90129	-1.438	1.03751e-11	-2.22785	-1.45872
103268384	chr14:103268384:A:C	4.3108e-20	-4.44502e-10	-1.09437	1.45446e-10	-4.44502e-10	-1.04617
103268419	chr14:103268419:G:A	4.58415e-21	-1.89709	-1.43838	1.0284e-11	-2.2268	-1.46859
103268618	chr14:103268618:A:G	3.02839e-20	-4.44502e-10	-1.44746	9.38862e-11	-4.44502e-10	-1.48389
103268660	chr14:103268660:G:A	4.32492e-21	-1.94765	-1.44603	1.02291e-11	-2.23609	-1.46465
103268827	chr14:103268827:G:A	4.62437e-20	-4.44502e-10	-1.02415	1.34798e-10	-4.44502e-10	-1.1222
103268959	chr14:103268959:A:G	6.46046e-21	-1.87864	-1.11374	1.4167e-11	-2.22091	-1.15415
103269377	chr14:103269377:G:A	6.22327e-21	-2.10641	-0.923369	1.67098e-11	-2.20347	-1.00652
103269450	chr14:103269450:G:C	3.11505e-20	-4.44502e-10	-1.41924	9.79205e-11	-4.44502e-10	-1.44182
103269563	chr14:103269563:T:C	1.54387e-20	-2.1212	-4.62281e-10	4.75033e-11	-2.16518	-4.62281e-10
103269661	chr14:103269661:G:A	3.82554e-20	-4.44502e-10	-1.21379	1.30251e-10	-4.44502e-10	-1.15651
103269759	chr14:103269759:G:A	4.35138e-20	-4.44502e-10	-1.085	1.27715e-10	-4.44502e-10	-1.17617
103269926	chr14:103269926:C:G	4.33976e-20	-4.44502e-10	-1.08767	1.49735e-10	-4.44502e-10	-1.01711
103269960	chr14:103269960:A:G	3.1645e-20	-4.44502e-10	-1.4035	9.7416e-11	-4.44502e-10	-1.44699
103270284	chr14:103270284:A:G	4.30957e-21	-1.95308	-1.44415	1.10416e-11	-2.23709	-1.38721
103270394	chr14:103270394:C:T	2.93355e-20	-4.44502e-10	-1.47928	9.41278e-11	-4.44502e-10	-1.48132
103270395	chr14:103270395:G:A	7.76762e-21	-1.90421	-0.903903	1.7265e-11	-2.22746	-0.94983
103270655	chr14:103270655:C:T	3.45984e-20	-4.44502e-10	-1.31427	1.16368e-10	-4.44502e-10	-1.26922
103270795	chr14:103270795:C:T	3.42476e-20	-4.44502e-10	-1.32446	1.03058e-10	-4.44502e-10	-1.39069
103271573	chr14:103271573:TG:T	2.91925e-20	-4.44502e-10	-1.48416	9.39571e-11	-4.44502e-10	-1.48314
103271669	chr14:103271669:A:G	3.63262e-21	-2.14605	-1.42207	1.10951e-11	-2.18802	-1.43146
103271707	chr14:103271707:C:T	3.17097e-20	-4.44502e-10	-1.40145	9.75405e-11	-4.44502e-10	-1.44571
103271993	chr14:103271993:T:C	8.0598e-21	-2.03044	-0.740748	2.69076e-11	-2.24328	-0.490294
103272124	chr14:103272124:G:A	3.41843e-20	-4.44502e-10	-1.32631	1.02944e-10	-4.44502e-10	-1.39179
103272213	chr14:103272213:G:A	1.36971e-20	-2.24089	-4.62281e-10	4.88172e-11	-2.13789	-4.62281e-10
103272234	chr14:103272234:G:A	2.36095e-19	0.606159	-4.62281e-10	3.29636e-10	-0.227988	-4.62281e-10
103272340	chr14:103272340:G:A	3.71338e-21	-2.13688	-1.40925	1.11536e-11	-2.19492	-1.41929
103272341	chr14:103272341:C:T	4.03521e-20	-4.44502e-10	-1.16043	1.34968e-10	-4.44502e-10	-1.12094
103272406	chr14:103272406:G:A	3.03737e-20	-4.44502e-10	-1.4445	1.00502e-10	-4.44502e-10	-1.41579
103272407	chr14:103272407:C:T	2.31059e-20	-1.71799	-4.62281e-10	9.01034e-11	-1.52502	-4.62281e-10
103272455	chr14:103272455:G:A	3.03856e-20	-4.44502e-10	-1.44411	1.00548e-10	-4.44502e-10	-1.41534
103272468	chr14:103272468:T:A	4.05706e-20	-4.44502e-10	-1.15503	1.14263e-10	-4.44502e-10	-1.28747
103272703	chr14:103272703:G:T	2.99095e-20	-4.44502e-10	-1.4599	9.79601e-11	-4.44502e-10	-1.44142
103272869	chr14:103272869:G:A	2.98503e-20	-4.44502e-10	-1.46188	9.75157e-11	-4.44502e-10	-1.44596
103272972	chr14:103272972:G:A	9.02436e-20	-4.44502e-10	-0.355562	2.34141e-10	-4.44502e-10	-0.570055
103273275	chr14:103273275:C:T	2.92162e-20	-4.44502e-10	-1.48335	9.38675e-11	-4.44502e-10	-1.48409
103273530	chr14:103273530:A:G	5.5843e-20	-4.44502e-10	-0.83553	1.35882e-10	-4.44502e-10	-1.11419
103273864	chr14:103273864:C:T	2.92248e-20	-4.44502e-10	-1.48306	9.45491e-11	-4.44502e-10	-1.47686
103274012	chr14:103274012:C:T	5.49402e-20	-4.44502e-10	-0.85183	1.34435e-10	-4.44502e-10	-1.1249
103274080	chr14:103274080:G:T	1.75561e-20	-1.99267	-4.62281e-10	5.01012e-11	-2.11193	-4.62281e-10
103274101	chr14:103274101:C:T	3.19562e-21	-2.21269	-1.4836	1.16173e-11	-2.09385	-1.47963
103274797	chr14:103274797:T:G	2.99243e-20	-4.44502e-10	-1.4594	9.49092e-11	-4.44502e-10	-1.47306
103274861	chr14:103274861:C:CT	3.90348e-21	-2.05035	-1.44586	1.10074e-11	-2.24307	-1.38434
103274940	chr14:103274940:T:C	2.92265e-20	-4.44502e-10	-1.483	9.38796e-11	-4.44502e-10	-1.48396
103275384	chr14:103275384:A:G	1.24639e-19	-4.44502e-10	-0.0326525	4.015e-10	-4.44502e-10	-0.0307683
103276498	chr14:103276498:T:G	2.04815e-20	-1.83855	-4.62281e-10	7.76757e-11	-1.67343	-4.62281e-10
103276897	chr14:103276897:T:C	4.60603e-21	-2.2285	-1.10221	1.4663e-11	-2.22936	-1.11128
103277608	chr14:103277608:G:A	3.27646e-20	-4.44502e-10	-1.36873	9.98735e-11	-4.44502e-10	-1.42207
103278372	chr14:103278372:G:A	3.27521e-20	-4.44502e-10	-1.36911	1.0835e-10	-4.44502e-10	-1.34061
103278542	chr14:103278542:T:TTTTTC	4.53467e-20	-4.44502e-10	-1.04374	1.75454e-10	-4.44502e-10	-0.858598
103279174	chr14:103279174:G:A	3.57243e-21	-2.11932	-1.46551	1.0766e-11	-2.23151	-1.41807
103279368	chr14:103279368:G:C	4.25747e-21	-2.09986	-1.30954	1.36125e-11	-2.23667	-1.17832
103279448	chr14:103279448:G:A	3.82862e-21	-2.08894	-1.42663	1.13738e-11	-2.23891	-1.35575
103279516	chr14:103279516:A:G	3.89859e-21	-2.08751	-1.40995	1.16474e-11	-2.23918	-1.33171
103279627	chr14:103279627:T:C	3.31217e-20	-4.44502e-10	-1.35788	1.0459e-10	-4.44502e-10	-1.37593
103279777	chr14:103279777:C:G	4.0284e-21	-2.13726	-1.32744	1.34462e-11	-2.22601	-1.20127
103279856	chr14:103279856:T:G	1.11287e-20	-2.22734	-0.221213	3.22195e-11	-2.22766	-0.325741
103280492	chr14:103280492:T:C	5.06103e-20	-4.44502e-10	-0.93392	1.43752e-10	-4.44502e-10	-1.05789
103280617	chr14:103280617:G:A	3.72863e-20	-4.44502e-10	-1.23945	1.08659e-10	-4.44502e-10	-1.33777
103280835	chr14:103280835:C:G	3.85451e-21	-2.16966	-1.33918	1.31124e-11	-2.21067	-1.24175
103281092	chr14:103281092:T:C	3.00078e-20	-4.44502e-10	-1.45662	9.59713e-11	-4.44502e-10	-1.46193
103281130	chr14:103281130:T:C	4.98499e-21	-2.10781	-1.14383	1.68553e-11	-2.23474	-0.966574
103281326	chr14:103281326:G:A	3.8846e-21	-2.14286	-1.35819	1.26446e-11	-2.22383	-1.26492
103281337	chr14:103281337:C:T	3.99874e-21	-2.13073	-1.34136	1.28626e-11	-2.22879	-1.24286
103281921	chr14:103281921:C:T	4.63215e-20	-4.44502e-10	-1.02247	1.78937e-10	-4.44502e-10	-0.838945
103281941	chr14:103281941:A:G	3.99408e-21	-2.15148	-1.32178	1.33041e-11	-2.22006	-1.21784
103281985	chr14:103281985:A:T	3.93831e-21	-2.15373	-1.33359	1.31182e-11	-2.21891	-1.23306
103282085	chr14:103282085:A:G	4.04023e-21	-2.14304	-1.31873	1.33096e-11	-2.2239	-1.21359
103282241	chr14:103282241:C:T	3.87429e-21	-2.14669	-1.35702	1.26867e-11	-2.22244	-1.26298
103282417	chr14:103282417:C:T	3.83284e-21	-2.13225	-1.38222	1.24673e-11	-2.22733	-1.27554
103282502	chr14:103282502:C:T	3.03816e-20	-4.44502e-10	-1.44424	9.60592e-11	-4.44502e-10	-1.46101
103282533	chr14:103282533:C:G	3.79635e-20	-4.44502e-10	-1.22145	1.10925e-10	-4.44502e-10	-1.31713
103282614	chr14:103282614:T:C	3.84977e-21	-2.14947	-1.36059	1.26341e-11	-2.22127	-1.26831
103282646	chr14:103282646:A:G	3.88742e-21	-2.14361	-1.35672	1.2664e-11	-2.2239	-1.26332
103282997	chr14:103282997:TG:T	3.86618e-21	-2.11529	-1.39052	1.2271e-11	-2.23295	-1.28579
103283558	chr14:103283558:C:T	3.96061e-21	-2.09537	-1.38631	1.21863e-11	-2.23848	-1.28719
103284113	chr14:103284113:G:A	3.00056e-20	-4.44502e-10	-1.45669	9.45832e-11	-4.44502e-10	-1.4765
103284483	chr14:103284483:A:G	3.01322e-20	-4.44502e-10	-1.45248	9.66813e-11	-4.44502e-10	-1.45456
103284579	chr14:103284579:G:A	3.48246e-21	-2.21428	-1.39606	1.33422e-11	-2.09069	-1.34435
103284688	chr14:103284688:G:A	5.43915e-21	-1.68039	-1.48406	1.07383e-11	-2.1769	-1.47526
103284899	chr14:103284899:C:A	3.09353e-20	-4.44502e-10	-1.42618	9.98368e-11	-4.44502e-10	-1.42244
103284989	chr14:103284989:T:G	3.18721e-20	-4.44502e-10	-1.39634	9.91409e-11	-4.44502e-10	-1.42943
103285254	chr14:103285254:G:A	4.38489e-21	-2.22955	-1.15037	1.28379e-11	-2.19914	-1.27444
103285374	chr14:103285374:C:T	3.15887e-20	-4.44502e-10	-1.40527	9.74868e-11	-4.44502e-10	-1.44626
103285375	chr14:103285375:G:A	5.92303e-21	-1.59834	-1.48089	1.10068e-11	-2.14561	-1.48185
103285404	chr14:103285404:G:A	3.5788e-20	-4.44502e-10	-1.28046	1.11444e-10	-4.44502e-10	-1.31246
103285423	chr14:103285423:A:G	5.07267e-21	-1.7508	-1.48341	1.04792e-11	-2.19321	-1.48337
103285426	chr14:103285426:CAG:C	3.56172e-21	-2.2328	-1.35503	1.0794e-11	-2.20525	-1.44174
103285672	chr14:103285672:C:T	2.92804e-20	-4.44502e-10	-1.48116	9.39687e-11	-4.44502e-10	-1.48301
103285809	chr14:103285809:T:A	2.92732e-20	-4.44502e-10	-1.4814	9.39843e-11	-4.44502e-10	-1.48285
103286211	chr14:103286211:C:T	2.92774e-20	-4.44502e-10	-1.48126	9.39747e-11	-4.44502e-10	-1.48295
103286280	chr14:103286280:T:C	3.10115e-20	-4.44502e-10	-1.42372	1.00068e-10	-4.44502e-10	-1.42013
103286473	chr14:103286473:G:C	2.92771e-20	-4.44502e-10	-1.48127	9.39754e-11	-4.44502e-10	-1.48294
103286499	chr14:103286499:A:G	5.8641e-21	-1.60575	-1.48347	1.10464e-11	-2.14171	-1.48215
103286529	chr14:103286529:G:C	5.59803e-21	-1.65431	-1.48135	1.08044e-11	-2.16455	-1.48147
103286622	chr14:103286622:A:G	2.05875e-20	-1.83339	-4.62281e-10	7.82744e-11	-1.66576	-4.62281e-10
103286690	chr14:103286690:T:C	3.50072e-20	-4.44502e-10	-1.30252	1.01278e-10	-4.44502e-10	-1.40811
103286787	chr14:103286787:T:C	3.03804e-20	-4.44502e-10	-1.44428	9.52766e-11	-4.44502e-10	-1.46919
103286878	chr14:103286878:T:C	2.93541e-20	-4.44502e-10	-1.47864	9.3876e-11	-4.44502e-10	-1.484
103286925	chr14:103286925:C:T	3.60524e-21	-2.21952	-1.35617	1.34876e-11	-2.0527	-1.3715
103286973	chr14:103286973:T:C	3.03032e-20	-4.44502e-10	-1.44682	9.51246e-11	-4.44502e-10	-1.47079
103287001	chr14:103287001:G:A	3.61297e-21	-2.2212	-1.35235	1.10953e-11	-2.18482	-1.43464
103287132	chr14:103287132:C:T	3.61946e-21	-2.23367	-1.33808	1.10903e-11	-2.21212	-1.40779
103287224	chr14:103287224:G:A	2.919e-20	-4.44502e-10	-1.48425	9.45962e-11	-4.44502e-10	-1.47636
103287440	chr14:103287440:A:C	2.91914e-20	-4.44502e-10	-1.4842	9.46275e-11	-4.44502e-10	-1.47603
103287539	chr14:103287539:C:T	2.91909e-20	-4.44502e-10	-1.48422	9.46051e-11	-4.44502e-10	-1.47627
103287558	chr14:103287558:T:C	3.03024e-20	-4.44502e-10	-1.44685	9.51281e-11	-4.44502e-10	-1.47075
103288176	chr14:103288176:C:A	4.07808e-21	-1.96853	-1.48392	1.0023e-11	-2.23784	-1.48326
103288189	chr14:103288189:A:G	2.14345e-20	-1.79307	-4.62281e-10	8.19432e-11	-1.61995	-4.62281e-10
103288405	chr14:103288405:C:T	2.95325e-20	-4.44502e-10	-1.47258	9.60669e-11	-4.44502e-10	-1.46093
103288420	chr14:103288420:A:G	3.149e-20	-4.44502e-10	-1.4084	9.66845e-11	-4.44502e-10	-1.45452
103288889	chr14:103288889:A:C	5.49389e-21	-2.24319	-0.911251	1.84383e-11	-2.16921	-0.942344
103288962	chr14:103288962:C:T	4.79291e-20	-0.988353	-4.62281e-10	1.30667e-10	-1.15333	-4.62281e-10
103289290	chr14:103289290:G:C	3.73643e-20	-4.44502e-10	-1.23736	1.12919e-10	-4.44502e-10	-1.2993
103289311	chr14:103289311:T:C	3.71433e-20	-4.44502e-10	-1.24329	1.12353e-10	-4.44502e-10	-1.30433
103289611	chr14:103289611:A:G	3.53324e-21	-2.11307	-1.48279	1.00566e-11	-2.23507	-1.48267
103289621	chr14:103289621:C:T	4.23918e-21	-1.94992	-1.46379	1.0023e-11	-2.23829	-1.4828
103289675	chr14:103289675:T:C	1.3805e-20	-2.23304	-4.62281e-10	4.68169e-11	-2.17973	-4.62281e-10
103289696	chr14:103289696:G:A	2.89356e-20	-1.493	-4.62281e-10	2.10473e-10	-0.67662	-4.62281e-10
103289869	chr14:103289869:G:A	4.21189e-21	-1.93775	-1.48241	1.00738e-11	-2.23671	-1.47933
103289919	chr14:103289919:G:A	7.01338e-21	-1.62294	-1.28732	2.56996e-11	-1.45905	-1.32045
103290193	chr14:103290193:G:C	4.52588e-21	-1.90311	-1.44515	1.07041e-11	-2.22772	-1.42763
103290369	chr14:103290369:C:G	3.13371e-20	-4.44502e-10	-1.41327	1.02053e-10	-4.44502e-10	-1.40048
103290496	chr14:103290496:C:T	2.92358e-20	-4.44502e-10	-1.48268	9.61225e-11	-4.44502e-10	-1.46035
103290573	chr14:103290573:C:G	4.57555e-21	-2.23952	-1.09783	1.53228e-11	-2.22835	-1.06828
103290743	chr14:103290743:C:A	1.10758e-19	-4.44502e-10	-0.150725	2.93515e-10	-4.44502e-10	-0.344048
103290757	chr14:103290757:A:G	1.64499e-20	-2.05171	-0.00604569	4.35088e-11	-1.98053	-0.27248
103290807	chr14:103290807:G:A	2.92006e-20	-4.44502e-10	-1.48389	9.47625e-11	-4.44502e-10	-1.4746
103290865	chr14:103290865:C:G	2.49502e-20	-1.64119	-4.62281e-10	9.94633e-11	-1.42619	-4.62281e-10
103291146	chr14:103291146:A:G	5.91908e-20	-4.44502e-10	-0.777308	1.68709e-10	-4.44502e-10	-0.8978
103291405	chr14:103291405:C:T	5.16049e-21	-1.75189	-1.46515	1.04819e-11	-2.19334	-1.48299
103291858	chr14:103291858:C:A	3.0169e-20	-4.44502e-10	-1.45126	9.67994e-11	-4.44502e-10	-1.45334
103292030	chr14:103292030:C:T	1.38345e-20	-2.23091	-4.62281e-10	4.44297e-11	-2.23207	-4.62281e-10
103292100	chr14:103292100:C:T	5.68124e-21	-1.91524	-1.20567	1.82504e-11	-1.81613	-1.30566
103292124	chr14:103292124:T:C	3.67792e-20	-4.44502e-10	-1.25314	1.13661e-10	-4.44502e-10	-1.29276
103292442	chr14:103292442:C:T	8.84696e-20	-4.44502e-10	-0.375416	2.59906e-10	-4.44502e-10	-0.465655
103292495	chr14:103292495:AG:A	4.21877e-20	-4.44502e-10	-1.11595	1.1059e-10	-4.44502e-10	-1.32014
103292569	chr14:103292569:G:GACTTTCAATCGACAGGGGCTGCATCTGAA	7.1326e-20	-4.44502e-10	-0.590814	2.13447e-10	-4.44502e-10	-0.662587
103292631	chr14:103292631:C:T	2.948e-20	-4.44502e-10	-1.47436	9.50485e-11	-4.44502e-10	-1.47159
103292728	chr14:103292728:C:T	8.0664e-20	-4.44502e-10	-0.467783	2.39822e-10	-4.44502e-10	-0.546079
103293129	chr14:103293129:C:T	4.71403e-21	-2.23865	-1.06888	1.58336e-11	-2.22608	-1.03776
103293533	chr14:103293533:GGCAAGACTGT:G	4.47265e-20	-4.44502e-10	-1.05751	1.15156e-10	-4.44502e-10	-1.27969
103293737	chr14:103293737:G:A	4.25872e-20	-4.44502e-10	-1.10652	1.11267e-10	-4.44502e-10	-1.31405
103293841	chr14:103293841:C:T	2.09733e-20	-1.81482	-4.62281e-10	8.10401e-11	-1.63103	-4.62281e-10
103294081	chr14:103294081:C:T	3.33866e-20	-4.44502e-10	-1.34992	1.11741e-10	-4.44502e-10	-1.30979
103294253	chr14:103294253:C:T	3.6518e-20	-4.44502e-10	-1.26027	1.1133e-10	-4.44502e-10	-1.31348
103294390	chr14:103294390:C:T	4.50957e-20	-4.44502e-10	-1.04929	1.15915e-10	-4.44502e-10	-1.27312
103294427	chr14:103294427:C:T	3.15593e-20	-4.44502e-10	-1.40621	1.10134e-10	-4.44502e-10	-1.32428
103294449	chr14:103294449:T:C	3.16794e-20	-4.44502e-10	-1.40241	1.10727e-10	-4.44502e-10	-1.3189
103294530	chr14:103294530:C:T	3.29552e-20	-4.44502e-10	-1.36293	1.01728e-10	-4.44502e-10	-1.40367
103294803	chr14:103294803:AAGACAGACATAT:A	5.68173e-21	-1.66926	-1.45156	1.09845e-11	-2.15926	-1.47023
103295169	chr14:103295169:A:G	2.99914e-20	-4.44502e-10	-1.45716	9.49248e-11	-4.44502e-10	-1.47289
103295267	chr14:103295267:C:T	4.47679e-20	-4.44502e-10	-1.05658	1.33514e-10	-4.44502e-10	-1.13177
103295382	chr14:103295382:T:C	3.17449e-20	-4.44502e-10	-1.40034	1.01695e-10	-4.44502e-10	-1.404
103295460	chr14:103295460:T:C	4.80435e-21	-1.96495	-1.3236	1.57134e-11	-1.87601	-1.39546
103295654	chr14:103295654:T:G	2.94378e-20	-4.44502e-10	-1.4758	9.51037e-11	-4.44502e-10	-1.47101
103296359	chr14:103296359:C:T	4.87917e-21	-2.14365	-1.12945	1.42044e-11	-2.21913	-1.1533
103296464	chr14:103296464:T:A	1.01665e-19	-4.44502e-10	-0.236389	2.99084e-10	-4.44502e-10	-0.325251
103296499	chr14:103296499:G:A	5.23547e-21	-1.85706	-1.34556	1.10128e-11	-2.22119	-1.40573
103296515	chr14:103296515:C:T	1.10416e-19	-4.44502e-10	-0.153818	3.2562e-10	-4.44502e-10	-0.240246
103296624	chr14:103296624:T:A	3.1557e-20	-4.44502e-10	-1.40628	9.80814e-11	-4.44502e-10	-1.44018
103296996	chr14:103296996:G:C	8.56384e-20	-4.44502e-10	-0.407941	2.5558e-10	-4.44502e-10	-0.48244
103297034	chr14:103297034:C:T	5.46073e-21	-1.70744	-1.45305	1.07895e-11	-2.17456	-1.47284
103297198	chr14:103297198:C:T	6.32928e-20	-4.44502e-10	-0.710303	1.96182e-10	-4.44502e-10	-0.746933
103297260	chr14:103297260:C:A	9.7216e-20	-4.44502e-10	-0.281139	2.90076e-10	-4.44502e-10	-0.355834
103297297	chr14:103297297:C:T	1.18226e-20	-1.59012	-0.797943	1.96189e-11	-2.12302	-0.926468
103297425	chr14:103297425:AG:A	1.10764e-20	-1.66155	-0.791712	1.92759e-11	-2.1524	-0.914722
103297649	chr14:103297649:C:T	7.12626e-20	-4.44502e-10	-0.591702	1.44994e-10	-4.44502e-10	-1.04929
103297826	chr14:103297826:T:C	5.15181e-21	-2.01941	-1.19931	1.30663e-11	-2.24318	-1.21276
103297840	chr14:103297840:G:A	3.114e-20	-4.44502e-10	-1.41958	1.01635e-10	-4.44502e-10	-1.40459
103297965	chr14:103297965:G:A	1.48517e-20	-2.15996	-4.62281e-10	4.51499e-11	-2.21599	-4.62281e-10
103297971	chr14:103297971:A:G	8.74587e-21	-2.05652	-0.632977	1.8561e-11	-2.24207	-0.862848
103298083	chr14:103298083:C:T	5.05772e-21	-1.89631	-1.34085	1.68879e-11	-1.79327	-1.40611
103298136	chr14:103298136:C:T	4.66486e-21	-1.92029	-1.39773	1.57519e-11	-1.82253	-1.44649
103298154	chr14:103298154:G:A	2.94674e-20	-4.44502e-10	-1.47479	9.73105e-11	-4.44502e-10	-1.44807
103298166	chr14:103298166:G:A	4.84676e-21	-1.92356	-1.3562	1.61477e-11	-1.82691	-1.41729
103298481	chr14:103298481:A:C	5.46688e-21	-1.70507	-1.4543	1.08125e-11	-2.17288	-1.47239
103298585	chr14:103298585:G:A	4.9286e-21	-1.89853	-1.36449	1.65089e-11	-1.79857	-1.42351
103298846	chr14:103298846:G:A	4.54832e-21	-1.97371	-1.3696	1.4952e-11	-1.89387	-1.42726
103298897	chr14:103298897:C:T	9.4338e-21	-1.52642	-1.08735	3.36229e-11	-1.34231	-1.16846
103299064	chr14:103299064:C:T	4.37077e-20	-4.44502e-10	-1.08055	1.0294e-10	-4.44502e-10	-1.39183
103299423	chr14:103299423:T:C	3.57373e-20	-4.44502e-10	-1.28188	1.09059e-10	-4.44502e-10	-1.33408
103299445	chr14:103299445:A:G	4.66729e-20	-4.44502e-10	-1.01491	1.18917e-10	-4.44502e-10	-1.24755
103299677	chr14:103299677:G:A	6.82845e-20	-4.44502e-10	-0.634392	1.94312e-10	-4.44502e-10	-0.756511
103300074	chr14:103300074:AAAAAAAAAGAAAGAAAG:A	6.65869e-20	-4.44502e-10	-0.659567	2.54222e-10	-4.44502e-10	-0.487769
103300946	chr14:103300946:C:T	6.43272e-20	-4.44502e-10	-0.694093	1.84415e-10	-4.44502e-10	-0.808787
103301450	chr14:103301450:A:C	5.17614e-20	-1.53296	0.621533	2.89994e-10	-0.880472	0.524354
103301943	chr14:103301943:T:C	2.93057e-20	-4.44502e-10	-1.48029	9.46203e-11	-4.44502e-10	-1.47611
103302138	chr14:103302138:A:G	7.05156e-21	-1.85267	-1.05215	3.21438e-11	-1.44648	-1.10927
103302593	chr14:103302593:C:T	5.93018e-21	-2.22705	-0.850967	2.54413e-11	-1.76745	-1.02215
103303151	chr14:103303151:C:G	4.10311e-21	-2.23688	-1.20945	1.81162e-11	-1.82008	-1.30909
103303183	chr14:103303183:T:A	3.31036e-20	-4.44502e-10	-1.35843	9.39897e-11	-4.44502e-10	-1.48279
103303258	chr14:103303258:T:G	4.18324e-21	-2.23454	-1.19245	1.8717e-11	-1.8012	-1.29535
103303330	chr14:103303330:C:G	3.32847e-20	-4.44502e-10	-1.35298	1.04535e-10	-4.44502e-10	-1.37645
103303372	chr14:103303372:G:A	4.32354e-21	-2.12199	-1.27201	1.35358e-11	-2.00098	-1.41966
103303625	chr14:103303625:G:A	4.13276e-21	-2.2384	-1.20073	1.80009e-11	-1.83284	-1.30272
103304007	chr14:103304007:G:A	3.19732e-21	-2.24163	-1.45413	1.45478e-11	-1.88313	-1.46541
103304091	chr14:103304091:T:G	4.29078e-21	-2.23278	-1.16883	1.92915e-11	-1.78959	-1.27672
103304224	chr14:103304224:T:C	4.87615e-21	-2.23953	-1.03419	2.05339e-11	-1.84802	-1.15589
103304310	chr14:103304310:T:C	3.14127e-20	-4.44502e-10	-1.41086	9.75091e-11	-4.44502e-10	-1.44603
103304467	chr14:103304467:T:C	4.12536e-21	-2.23584	-1.20508	1.83667e-11	-1.8094	-1.30603
103304532	chr14:103304532:G:C	4.12742e-21	-2.23428	-1.20615	1.85284e-11	-1.79966	-1.30701
103304552	chr14:103304552:T:C	4.14539e-21	-2.23435	-1.20172	1.86132e-11	-1.79863	-1.30347
103304655	chr14:103304655:GA:G	1.9568e-20	-1.88418	-4.62281e-10	7.52704e-11	-1.70489	-4.62281e-10
103304885	chr14:103304885:C:T	5.67479e-21	-1.95984	-1.1622	2.60272e-11	-1.67277	-1.09407
103304973	chr14:103304973:C:T	4.205e-21	-2.23228	-1.18952	1.90102e-11	-1.78714	-1.29387
103305127	chr14:103305127:G:A	4.14854e-21	-2.23293	-1.20239	1.87425e-11	-1.79118	-1.304
103305146	chr14:103305146:T:C	4.1765e-21	-2.22941	-1.19919	1.92147e-11	-1.76907	-1.30124
103305608	chr14:103305608:T:C	3.72115e-21	-2.23398	-1.31006	1.84185e-11	-1.80949	-1.30313
103305629	chr14:103305629:C:T	3.43104e-20	-4.44502e-10	-1.32263	1.07547e-10	-4.44502e-10	-1.34805
103306449	chr14:103306449:C:A	4.85915e-21	-2.2407	-1.03651	2.02449e-11	-1.86131	-1.15676
103306496	chr14:103306496:T:A	3.33198e-20	-4.44502e-10	-1.35192	1.04637e-10	-4.44502e-10	-1.37548
103306605	chr14:103306605:T:G	6.69337e-21	-2.2432	-0.713755	2.51399e-11	-1.90777	-0.893744
103306654	chr14:103306654:G:A	3.4569e-20	-4.44502e-10	-1.31512	1.15687e-10	-4.44502e-10	-1.27509
103306949	chr14:103306949:C:G	3.60945e-20	-4.44502e-10	-1.27193	1.12516e-10	-4.44502e-10	-1.30288
103306961	chr14:103306961:A:G	3.56255e-20	-4.44502e-10	-1.28501	1.16146e-10	-4.44502e-10	-1.27113
103307159	chr14:103307159:C:T	1.55478e-20	-2.11416	-4.62281e-10	4.90266e-11	-2.13361	-4.62281e-10
103307164	chr14:103307164:G:A	2.94226e-20	-4.44502e-10	-1.47631	9.38949e-11	-4.44502e-10	-1.4838
103307790	chr14:103307790:T:C	4.57836e-21	-1.99148	-1.34526	2.01009e-11	-1.6924	-1.33281
103307791	chr14:103307791:C:T	3.26307e-20	-4.44502e-10	-1.37282	1.03616e-10	-4.44502e-10	-1.38528
103307803	chr14:103307803:A:G	3.21749e-20	-4.44502e-10	-1.38689	9.96559e-11	-4.44502e-10	-1.42425
103307822	chr14:103307822:G:T	4.2116e-21	-2.16135	-1.25888	2.16344e-11	-1.60919	-1.3425
103307928	chr14:103307928:C:CA	4.0135e-20	-4.44502e-10	-1.16583	1.16e-10	-4.44502e-10	-1.27239
103308029	chr14:103308029:T:C	2.92925e-20	-4.44502e-10	-1.48074	9.6111e-11	-4.44502e-10	-1.46047
103308177	chr14:103308177:T:C	1.95687e-20	-1.88414	-4.62281e-10	7.56006e-11	-1.70051	-4.62281e-10
103308249	chr14:103308249:A:C	3.46125e-20	-4.44502e-10	-1.31386	1.126e-10	-4.44502e-10	-1.30213
103308598	chr14:103308598:C:T	3.21548e-20	-4.44502e-10	-1.38751	9.96069e-11	-4.44502e-10	-1.42475
103309072	chr14:103309072:C:G	3.30766e-21	-2.24266	-1.41917	1.34543e-11	-2.00831	-1.41836
103309129	chr14:103309129:T:G	4.76041e-21	-1.96542	-1.33232	2.12095e-11	-1.65936	-1.31217
103309155	chr14:103309155:G:C	1.5625e-20	-2.1092	-4.62281e-10	5.15402e-11	-2.08362	-4.62281e-10
103309178	chr14:103309178:C:G	3.93379e-21	-2.18622	-1.30225	1.93791e-11	-1.68338	-1.3784
103309611	chr14:103309611:C:T	4.76561e-21	-1.97937	-1.31728	2.10115e-11	-1.67803	-1.30287
103310212	chr14:103310212:G:A	3.2607e-20	-4.44502e-10	-1.37355	1.0074e-10	-4.44502e-10	-1.41344
103310216	chr14:103310216:G:A	3.42937e-20	-4.44502e-10	-1.32311	9.71348e-11	-4.44502e-10	-1.44988
103310434	chr14:103310434:C:T	3.64153e-21	-2.09721	-1.46846	9.9812e-12	-2.24333	-1.48195
103310480	chr14:103310480:G:A	5.37452e-20	-4.44502e-10	-0.87382	1.50636e-10	-4.44502e-10	-1.01111
103310481	chr14:103310481:C:A	4.59183e-21	-2.22357	-1.11022	2.22117e-11	-1.81527	-1.11008
103310635	chr14:103310635:T:C	4.51288e-21	-2.02353	-1.32761	1.95107e-11	-1.74096	-1.31405
103310867	chr14:103310867:A:T	3.74769e-21	-2.06679	-1.47015	9.99442e-12	-2.24187	-1.48208
103311006	chr14:103311006:C:T	1.4588e-20	-2.17787	-4.62281e-10	5.2966e-11	-2.05633	-4.62281e-10
103311269	chr14:103311269:A:G	4.67209e-21	-2.04448	-1.27199	1.99557e-11	-1.77577	-1.25669
103311455	chr14:103311455:T:C	3.01548e-20	-4.44502e-10	-1.45173	9.52997e-11	-4.44502e-10	-1.46895
103311636	chr14:103311636:C:T	2.00543e-20	-1.85963	-4.62281e-10	8.00673e-11	-1.64311	-4.62281e-10
103311650	chr14:103311650:C:T	6.92254e-20	-4.44502e-10	-0.620707	1.91864e-10	-4.44502e-10	-0.769187
103311767	chr14:103311767:G:A	4.05982e-20	-4.44502e-10	-1.15435	1.23615e-10	-4.44502e-10	-1.2088
103311909	chr14:103311909:C:T	3.22362e-20	-4.44502e-10	-1.38498	9.98403e-11	-4.44502e-10	-1.4224
103311965	chr14:103311965:C:T	3.75038e-21	-2.13427	-1.40195	2.00714e-11	-1.60285	-1.42383
103312314	chr14:103312314:T:C	3.48014e-20	-4.44502e-10	-1.30842	1.03931e-10	-4.44502e-10	-1.38225
103312398	chr14:103312398:C:T	6.34243e-20	-4.44502e-10	-0.708228	1.78944e-10	-4.44502e-10	-0.838901
103312763	chr14:103312763:G:A	3.24588e-20	-4.44502e-10	-1.3781	1.01575e-10	-4.44502e-10	-1.40518
103312850	chr14:103312850:A:G	3.14469e-20	-4.44502e-10	-1.40977	9.47534e-11	-4.44502e-10	-1.4747
103313004	chr14:103313004:GCA:G	2.28603e-20	-1.72867	-4.62281e-10	9.28365e-11	-1.49514	-4.62281e-10
103313009	chr14:103313009:T:C	3.1473e-20	-4.44502e-10	-1.40895	9.942e-11	-4.44502e-10	-1.42662
103313028	chr14:103313028:A:G	1.40121e-20	-2.21778	-0.000369442	4.00273e-11	-2.07436	-0.262057
103313116	chr14:103313116:T:C	4.7721e-20	-4.44502e-10	-0.992704	1.39705e-10	-4.44502e-10	-1.08645
103313329	chr14:103313329:G:A	3.00418e-20	-4.44502e-10	-1.45549	1.00289e-10	-4.44502e-10	-1.41792
103313999	chr14:103313999:C:T	4.66745e-20	-4.44502e-10	-1.01488	1.43363e-10	-4.44502e-10	-1.0606
103314260	chr14:103314260:G:A	3.00569e-20	-4.44502e-10	-1.45498	9.73738e-11	-4.44502e-10	-1.44742
103314570	chr14:103314570:G:T	2.13536e-20	-1.79685	-4.62281e-10	8.39727e-11	-1.59549	-4.62281e-10
103315372	chr14:103315372:C:T	3.30574e-21	-2.18676	-1.47565	1.01004e-11	-2.23325	-1.48016
103315373	chr14:103315373:A:G	3.45821e-21	-2.14888	-1.46844	1.00082e-11	-2.23855	-1.48403
103315607	chr14:103315607:T:G	1.0025e-17	4.35476	-4.62281e-10	7.31256e-08	5.17396	-4.62281e-10
103315762	chr14:103315762:C:G	3.09738e-21	-2.24326	-1.48426	1.31696e-11	-1.9673	-1.48077
103316253	chr14:103316253:G:A	3.25141e-21	-2.20775	-1.47124	1.04664e-11	-2.2149	-1.46291
103316504	chr14:103316504:A:G	3.72841e-21	-2.23981	-1.30229	1.23463e-11	-2.18699	-1.32563
103316625	chr14:103316625:G:A	3.22069e-21	-2.24295	-1.44554	1.52563e-11	-1.83309	-1.46789
103316726	chr14:103316726:GTCT:G	3.8652e-21	-2.2168	-1.28926	1.3109e-11	-2.09566	-1.35702
103316876	chr14:103316876:G:A	3.86107e-20	-4.44502e-10	-1.20454	1.36696e-10	-4.44502e-10	-1.10822
103316887	chr14:103316887:G:A	3.84348e-20	-4.44502e-10	-1.20911	1.12373e-10	-4.44502e-10	-1.30415
103316933	chr14:103316933:A:G	3.22568e-20	-4.44502e-10	-1.38435	9.50243e-11	-4.44502e-10	-1.47184
103317260	chr14:103317260:A:G	1.22419e-20	-2.20333	-0.149877	3.6239e-11	-2.12	-0.315845
103317451	chr14:103317451:G:A	3.16858e-21	-2.24299	-1.4618	1.15886e-11	-2.1388	-1.43716
103317484	chr14:103317484:T:C	9.93831e-20	-4.44502e-10	-0.259093	3.01219e-10	-4.44502e-10	-0.318141
103317510	chr14:103317510:C:T	6.22236e-21	-2.2386	-0.791329	1.98497e-11	-2.20282	-0.834962
103317585	chr14:103317585:G:A	3.10847e-20	-4.44502e-10	-1.42136	9.4196e-11	-4.44502e-10	-1.4806
103318063	chr14:103318063:C:T	3.13689e-21	-2.24144	-1.47341	1.09307e-11	-2.15135	-1.48305
103318534	chr14:103318534:A:AT	6.79877e-21	-2.23486	-0.706472	2.14637e-11	-2.20399	-0.755621
103318581	chr14:103318581:A:G	9.42555e-21	-2.24172	-0.372927	2.89353e-11	-2.22155	-0.439363
103318635	chr14:103318635:A:G	3.1111e-21	-2.24245	-1.48065	1.10413e-11	-2.14013	-1.48421
103318694	chr14:103318694:C:A	2.99473e-20	-4.44502e-10	-1.45863	1.03367e-10	-4.44502e-10	-1.38769
103319857	chr14:103319857:T:C	3.09755e-21	-2.24323	-1.48423	1.13706e-11	-2.11459	-1.48036
103319873	chr14:103319873:T:C	4.02916e-21	-2.23718	-1.22734	1.66008e-11	-2.0713	-1.14523
103320016	chr14:103320016:T:C	3.89635e-20	-4.44502e-10	-1.19545	1.22464e-10	-4.44502e-10	-1.21816
103320066	chr14:103320066:T:C	8.57366e-21	-2.24293	-0.466449	2.60897e-11	-2.22628	-0.538157
103320175	chr14:103320175:G:C	5.25921e-20	-4.44502e-10	-0.895509	1.57402e-10	-4.44502e-10	-0.967173
103320369	chr14:103320369:T:C	3.22926e-20	-4.44502e-10	-1.38324	1.00254e-10	-4.44502e-10	-1.41827
103320446	chr14:103320446:C:T	7.10522e-21	-2.08281	-0.814438	2.32948e-11	-2.23953	-0.638213
103320647	chr14:103320647:G:T	4.24672e-21	-2.13791	-1.27402	1.66363e-11	-2.21641	-0.997975
103320793	chr14:103320793:G:C	2.2115e-20	-1.76182	-4.62281e-10	8.83455e-11	-1.54472	-4.62281e-10
103320794	chr14:103320794:G:T	2.20134e-20	-1.76642	-4.62281e-10	8.78624e-11	-1.5502	-4.62281e-10
103320796	chr14:103320796:T:C	2.22645e-20	-1.75508	-4.62281e-10	8.90744e-11	-1.53651	-4.62281e-10
103320841	chr14:103320841:T:C	3.98124e-21	-2.07363	-1.40285	1.14568e-11	-2.24081	-1.34658
103320856	chr14:103320856:A:C	3.87326e-20	-4.44502e-10	-1.20139	1.21769e-10	-4.44502e-10	-1.22385
103321084	chr14:103321084:A:G	3.24214e-20	-4.44502e-10	-1.37926	1.06636e-10	-4.44502e-10	-1.35656
103321527	chr14:103321527:C:T	3.09906e-21	-2.24326	-1.48372	1.12198e-11	-2.12596	-1.48234
103322049	chr14:103322049:G:A	1.95524e-20	-1.88498	-4.62281e-10	4.82809e-11	-2.14894	-4.62281e-10
103322158	chr14:103322158:G:A	3.10043e-21	-2.24265	-1.48388	1.14988e-11	-2.10177	-1.48196
103322221	chr14:103322221:G:A	5.28008e-20	-4.44502e-10	-0.891549	1.57987e-10	-4.44502e-10	-0.963465
103323174	chr14:103323174:C:T	3.78622e-20	-4.44502e-10	-1.22412	1.19643e-10	-4.44502e-10	-1.24146
103323231	chr14:103323231:C:T	3.0973e-21	-2.24332	-1.48422	1.13203e-11	-2.11888	-1.4805
103323463	chr14:103323463:G:A	5.03465e-21	-2.0501	-1.19163	1.63534e-11	-2.24244	-0.989099
103323579	chr14:103323579:T:G	3.95156e-20	-4.44502e-10	-1.18138	1.18747e-10	-4.44502e-10	-1.24898
103323580	chr14:103323580:C:A	3.95156e-20	-4.44502e-10	-1.18138	1.18747e-10	-4.44502e-10	-1.24898
103323581	chr14:103323581:A:G	3.77537e-20	-4.44502e-10	-1.22699	1.13917e-10	-4.44502e-10	-1.29051
103323611	chr14:103323611:C:T	5.44512e-21	-2.03411	-1.12925	1.77019e-11	-2.24316	-0.909142
103323639	chr14:103323639:G:A	5.26268e-20	-4.44502e-10	-0.894849	1.57503e-10	-4.44502e-10	-0.966529
103323717	chr14:103323717:G:A	3.09769e-21	-2.24333	-1.48409	1.129e-11	-2.12074	-1.48131
103323928	chr14:103323928:G:C	3.27577e-20	-4.44502e-10	-1.36894	1.01103e-10	-4.44502e-10	-1.40984
103323945	chr14:103323945:C:T	3.34629e-21	-2.24291	-1.40731	1.19525e-11	-2.13002	-1.41502
103324203	chr14:103324203:A:G	3.89759e-20	-4.44502e-10	-1.19513	1.22492e-10	-4.44502e-10	-1.21793
103324256	chr14:103324256:G:A	3.34769e-21	-2.24214	-1.40766	1.55882e-11	-1.83714	-1.44232
103324259	chr14:103324259:C:T	2.97134e-20	-4.44502e-10	-1.46648	9.39459e-11	-4.44502e-10	-1.48326
103324556	chr14:103324556:T:C	5.11842e-20	-4.44502e-10	-0.922643	1.497e-10	-4.44502e-10	-1.01734
103324708	chr14:103324708:T:C	3.12831e-21	-2.23407	-1.48351	1.39988e-11	-1.91426	-1.47275
103324938	chr14:103324938:CTT:C	2.09612e-20	-1.8154	-4.62281e-10	8.28614e-11	-1.60881	-4.62281e-10
103325007	chr14:103325007:G:T	1.41495e-20	-2.2084	-4.62281e-10	4.43135e-11	-2.23469	-4.62281e-10
103325074	chr14:103325074:T:C	3.22393e-20	-4.44502e-10	-1.38489	1.12589e-10	-4.44502e-10	-1.30223
103325187	chr14:103325187:A:G	7.32631e-20	-4.44502e-10	-0.564018	1.86435e-10	-4.44502e-10	-0.797894
103325373	chr14:103325373:C:A	3.06735e-20	-1.43468	-4.62281e-10	6.43899e-11	-1.86102	-4.62281e-10
103325580	chr14:103325580:C:T	6.94763e-21	-2.19116	-0.728517	2.27986e-11	-2.10398	-0.795301
103325584	chr14:103325584:C:T	3.04636e-20	-4.44502e-10	-1.44154	9.38572e-11	-4.44502e-10	-1.4842
103325815	chr14:103325815:G:A	2.14445e-20	-2.16997	0.377362	4.75427e-11	-2.2037	0.0393523
103325853	chr14:103325853:A:G	3.09896e-21	-2.24277	-1.48424	1.15154e-11	-2.10318	-1.47912
103325895	chr14:103325895:G:A	6.17509e-21	-2.08173	-0.955821	1.99571e-11	-2.23981	-0.792581
103325918	chr14:103325918:C:T	7.65002e-21	-2.24323	-0.580137	2.3185e-11	-2.23069	-0.651779
103326005	chr14:103326005:G:A	3.30732e-20	-4.44502e-10	-1.35935	1.02168e-10	-4.44502e-10	-1.39936
103326281	chr14:103326281:G:T	2.92145e-20	-4.44502e-10	-1.48341	9.38522e-11	-4.44502e-10	-1.48426
103326361	chr14:103326361:G:A	7.39129e-21	-2.24332	-0.614452	2.24121e-11	-2.23205	-0.684325
103327323	chr14:103327323:G:A	4.36975e-21	-2.10152	-1.28185	1.35601e-11	-2.23748	-1.18136
103327388	chr14:103327388:TTTC:T	1.41068e-20	-2.21142	-4.62281e-10	4.42449e-11	-2.23624	-4.62281e-10
103327575	chr14:103327575:T:C	5.56739e-21	-2.24073	-0.900417	1.69052e-11	-2.24075	-0.957609
103328081	chr14:103328081:T:C	3.20015e-21	-2.21084	-1.48404	1.26556e-11	-2.00551	-1.48236
103328575	chr14:103328575:C:T	1.36667e-20	-2.24312	-4.62281e-10	5.22012e-11	-2.07087	-4.62281e-10
103328583	chr14:103328583:A:G	5.61186e-21	-2.24179	-0.891403	1.70808e-11	-2.23943	-0.948592
103328593	chr14:103328593:C:T	4.12743e-20	-4.44502e-10	-1.13783	1.29349e-10	-4.44502e-10	-1.16347
103328599	chr14:103328599:G:A	3.58866e-21	-2.11122	-1.46907	1.07211e-11	-2.22903	-1.42473
103328774	chr14:103328774:T:C	5.3754e-20	-4.44502e-10	-0.873657	1.60673e-10	-4.44502e-10	-0.946606
103329014	chr14:103329014:G:A	4.02562e-21	-2.13805	-1.32734	1.28261e-11	-2.22425	-1.25024
103329194	chr14:103329194:G:A	3.5978e-20	-4.44502e-10	-1.27517	1.06789e-10	-4.44502e-10	-1.35513
103329513	chr14:103329513:C:T	2.16072e-20	-1.78505	-4.62281e-10	8.6209e-11	-1.5692	-4.62281e-10
103329682	chr14:103329682:G:A	3.36186e-20	-4.44502e-10	-1.34299	1.18066e-10	-4.44502e-10	-1.25473
103330278	chr14:103330278:G:C	5.25423e-20	-4.44502e-10	-0.896455	1.57266e-10	-4.44502e-10	-0.968038
103330683	chr14:103330683:T:C	3.79631e-20	-4.44502e-10	-1.22146	1.35129e-10	-4.44502e-10	-1.11975
103330705	chr14:103330705:G:A	5.66376e-21	-2.10747	-1.01651	1.75338e-11	-2.23575	-0.926098
103330758	chr14:103330758:A:G	3.15619e-21	-2.22457	-1.48414	1.32286e-11	-1.96158	-1.48201
103330776	chr14:103330776:A:G	3.70143e-21	-2.2222	-1.32716	1.55044e-11	-1.98124	-1.30361
103330935	chr14:103330935:C:T	1.52996e-19	0.172335	-4.62281e-10	1.90858e-10	-0.774448	-4.62281e-10
103330992	chr14:103330992:T:C	5.31866e-20	-4.44502e-10	-0.884269	1.54913e-10	-4.44502e-10	-0.983113
103331103	chr14:103331103:CT:C	3.70172e-20	-4.44502e-10	-1.24669	1.11761e-10	-4.44502e-10	-1.30962
103331406	chr14:103331406:G:A	2.9192e-20	-4.44502e-10	-1.48418	9.4784e-11	-4.44502e-10	-1.47438
103331472	chr14:103331472:C:T	3.90394e-20	-4.44502e-10	-1.1935	1.22705e-10	-4.44502e-10	-1.21619
103331984	chr14:103331984:AAAAAT:A	3.21096e-21	-2.2128	-1.4787	1.29191e-11	-2.00034	-1.46693
103333041	chr14:103333041:C:G	2.17767e-20	-1.77724	-4.62281e-10	8.72007e-11	-1.55777	-4.62281e-10
103333238	chr14:103333238:CATT:C	2.00674e-20	-1.85898	-4.62281e-10	7.92347e-11	-1.65356	-4.62281e-10
103333734	chr14:103333734:C:T	3.14973e-21	-2.2366	-1.47416	1.4107e-11	-1.92023	-1.45908
103333885	chr14:103333885:C:A	3.82501e-20	-4.44502e-10	-1.21393	1.15065e-10	-4.44502e-10	-1.28048
103333977	chr14:103333977:A:C	5.42496e-21	-2.12192	-1.04515	1.79735e-11	-2.2299	-0.907177
103334348	chr14:103334348:C:G	1.85104e-20	-1.93974	-4.62281e-10	7.1606e-11	-1.7548	-4.62281e-10
103334539	chr14:103334539:C:T	3.03362e-20	-4.44502e-10	-1.44573	9.65092e-11	-4.44502e-10	-1.45634
103334792	chr14:103334792:G:C	3.54106e-20	-4.44502e-10	-1.29106	1.25352e-10	-4.44502e-10	-1.19485
103334896	chr14:103334896:G:T	8.21774e-20	-4.44502e-10	-0.449195	2.38148e-10	-4.44502e-10	-0.553083
103335237	chr14:103335237:G:T	4.52366e-21	-2.22956	-1.1192	1.42445e-11	-2.23609	-1.13351
103335410	chr14:103335410:C:T	3.2828e-20	-4.44502e-10	-1.36679	1.00562e-10	-4.44502e-10	-1.4152
103336181	chr14:103336181:T:C	3.60371e-20	-4.44502e-10	-1.27353	1.31951e-10	-4.44502e-10	-1.14355
103336358	chr14:103336358:G:A	1.40081e-20	-2.21844	-4.62281e-10	4.41691e-11	-2.23795	-4.62281e-10
103336970	chr14:103336970:T:C	5.8769e-20	-4.44502e-10	-0.78446	1.70608e-10	-4.44502e-10	-0.886611
103337083	chr14:103337083:T:C	3.16672e-20	-4.44502e-10	-1.40279	9.85866e-11	-4.44502e-10	-1.43504
103337313	chr14:103337313:A:G	5.37753e-20	-4.44502e-10	-0.873261	1.62757e-10	-4.44502e-10	-0.933718
103337465	chr14:103337465:G:A	4.3187e-20	-4.44502e-10	-1.09254	1.271e-10	-4.44502e-10	-1.181
103337711	chr14:103337711:T:G	6.22746e-20	-4.44502e-10	-0.726522	1.79922e-10	-4.44502e-10	-0.833456
103337804	chr14:103337804:C:T	3.18907e-20	-4.44502e-10	-1.39576	9.91222e-11	-4.44502e-10	-1.42962
103339033	chr14:103339033:C:T	4.02672e-20	-4.44502e-10	-1.16254	1.26318e-10	-4.44502e-10	-1.18717
103339415	chr14:103339415:C:T	2.93408e-20	-4.44502e-10	-1.47909	1.02312e-10	-4.44502e-10	-1.39795
103339610	chr14:103339610:ATTG:A	5.89809e-21	-2.17796	-0.905487	2.20508e-11	-2.19796	-0.734669
103339882	chr14:103339882:G:A	5.81583e-21	-2.18883	-0.908657	2.21895e-11	-2.18832	-0.73804
103339923	chr14:103339923:A:G	3.137e-20	-4.44502e-10	-1.41222	9.47522e-11	-4.44502e-10	-1.47471
103340019	chr14:103340019:C:T	7.64263e-20	-4.44502e-10	-0.521748	2.28227e-10	-4.44502e-10	-0.595638
103340042	chr14:103340042:A:G	3.28946e-20	-4.44502e-10	-1.36477	1.01617e-10	-4.44502e-10	-1.40477
103340322	chr14:103340322:A:G	3.51363e-20	-4.44502e-10	-1.29884	1.10929e-10	-4.44502e-10	-1.31708
103340513	chr14:103340513:G:A	1.37385e-20	-2.23787	-4.62281e-10	4.74745e-11	-2.16578	-4.62281e-10
103340522	chr14:103340522:T:A	2.98486e-20	-4.44502e-10	-1.46194	9.47558e-11	-4.44502e-10	-1.47467
103341636	chr14:103341636:A:G	2.03014e-20	-1.84739	-4.62281e-10	8.01208e-11	-1.64244	-4.62281e-10
103341688	chr14:103341688:C:G	2.9444e-20	-4.44502e-10	-1.47558	9.43358e-11	-4.44502e-10	-1.47912
103341816	chr14:103341816:A:G	5.13842e-21	-2.13961	-1.08172	1.72073e-11	-2.22385	-0.956794
103341970	chr14:103341970:G:GT	2.02438e-20	-1.85023	-4.62281e-10	7.98361e-11	-1.646	-4.62281e-10
103342311	chr14:103342311:CAG:C	3.92777e-20	-4.44502e-10	-1.18742	1.18265e-10	-4.44502e-10	-1.25305
103342556	chr14:103342556:G:C	4.85704e-20	-4.44502e-10	-0.97506	1.47507e-10	-4.44502e-10	-1.0321
103342975	chr14:103342975:T:C	2.04666e-20	-1.83928	-4.62281e-10	8.08657e-11	-1.63319	-4.62281e-10
103343041	chr14:103343041:C:G	4.75177e-20	-4.44502e-10	-0.996972	1.38043e-10	-4.44502e-10	-1.09841
103343109	chr14:103343109:G:A	3.38362e-20	-4.44502e-10	-1.33654	1.03607e-10	-4.44502e-10	-1.38537
103343114	chr14:103343114:GTC:G	2.11538e-20	-1.80625	-4.62281e-10	8.27446e-11	-1.61022	-4.62281e-10
103343410	chr14:103343410:G:A	3.21833e-20	-1.38663	-4.62281e-10	6.73625e-11	-1.81589	-4.62281e-10
103343504	chr14:103343504:A:C	5.58696e-21	-2.19559	-0.942049	1.86039e-11	-2.1888	-0.913801
103343840	chr14:103343840:T:C	3.45609e-21	-2.23493	-1.38301	1.32116e-11	-2.09974	-1.34514
103344361	chr14:103344361:T:C	3.43397e-20	-4.44502e-10	-1.32177	1.05271e-10	-4.44502e-10	-1.36944
103344482	chr14:103344482:A:G	3.23359e-20	-4.44502e-10	-1.3819	9.58929e-11	-4.44502e-10	-1.46275
103344576	chr14:103344576:A:G	7.29736e-21	-2.24072	-0.629841	2.29153e-11	-2.18229	-0.711882
103344687	chr14:103344687:A:T	4.70771e-20	-4.44502e-10	-1.00629	1.4335e-10	-4.44502e-10	-1.06069
103344844	chr14:103344844:A:G	3.15767e-21	-2.23864	-1.4696	1.67063e-11	-1.72844	-1.48175
103344912	chr14:103344912:A:C	3.99277e-21	-2.18239	-1.2912	1.28575e-11	-2.19956	-1.27249
103344983	chr14:103344983:G:GA	2.93064e-20	-4.44502e-10	-1.48027	9.72263e-11	-4.44502e-10	-1.44894
103345199	chr14:103345199:A:G	4.72341e-20	-4.44502e-10	-1.00296	1.438e-10	-4.44502e-10	-1.05756
103345576	chr14:103345576:G:A	6.70411e-20	-4.44502e-10	-0.652769	2.00466e-10	-4.44502e-10	-0.725334
103345597	chr14:103345597:AGT:A	8.46715e-20	-4.44502e-10	-0.419296	2.15784e-10	-4.44502e-10	-0.651698
103345683	chr14:103345683:C:G	3.11564e-20	-4.44502e-10	-1.41905	9.86275e-11	-4.44502e-10	-1.43463
103345764	chr14:103345764:A:G	5.00409e-20	-4.44502e-10	-0.945234	1.51886e-10	-4.44502e-10	-1.00285
103345794	chr14:103345794:A:G	3.00636e-20	-4.44502e-10	-1.45476	9.88736e-11	-4.44502e-10	-1.43213
103345944	chr14:103345944:T:C	1.93888e-20	-1.89338	-4.62281e-10	7.57109e-11	-1.69906	-4.62281e-10
103346088	chr14:103346088:C:T	4.54769e-21	-2.22103	-1.12242	1.60936e-11	-2.14648	-1.10107
103346102	chr14:103346102:T:C	1.45038e-20	-2.18366	-4.62281e-10	5.12137e-11	-2.08997	-4.62281e-10
103346159	chr14:103346159:G:A	3.36934e-20	-4.44502e-10	-1.34077	1.15123e-10	-4.44502e-10	-1.27997
103346223	chr14:103346223:G:A	2.92677e-20	-4.44502e-10	-1.48159	9.38522e-11	-4.44502e-10	-1.48426
103346298	chr14:103346298:A:G	3.33181e-20	-4.44502e-10	-1.35197	1.14071e-10	-4.44502e-10	-1.28916
103346447	chr14:103346447:A:G	1.83322e-20	-1.94942	-4.62281e-10	7.04169e-11	-1.77154	-4.62281e-10
103346656	chr14:103346656:A:G	2.95039e-20	-4.44502e-10	-1.47355	1.00304e-10	-4.44502e-10	-1.41778
103346749	chr14:103346749:A:G	1.65059e-20	-2.05436	-4.62281e-10	6.16604e-11	-1.90433	-4.62281e-10
103346902	chr14:103346902:A:G	8.97529e-21	-2.07766	-0.585935	3.19963e-11	-2.23996	-0.3204
103347078	chr14:103347078:CTATG:C	3.09187e-20	-4.44502e-10	-1.42671	9.43324e-11	-4.44502e-10	-1.47915
103347328	chr14:103347328:A:G	3.11563e-20	-4.44502e-10	-1.41906	9.46259e-11	-4.44502e-10	-1.47605
103347370	chr14:103347370:T:C	1.62198e-20	-2.07184	-4.62281e-10	6.02144e-11	-1.92807	-4.62281e-10
103347550	chr14:103347550:A:G	1.17121e-20	-2.07184	-0.325615	4.37666e-11	-1.82136	-0.425742
103348042	chr14:103348042:T:G	2.95292e-20	-4.44502e-10	-1.4727	9.9531e-11	-4.44502e-10	-1.42551
103348073	chr14:103348073:A:G	3.57259e-20	-4.44502e-10	-1.2822	1.27716e-10	-4.44502e-10	-1.17617
103348092	chr14:103348092:A:G	9.37193e-20	-4.44502e-10	-0.317771	2.70563e-10	-4.44502e-10	-0.425471
103348154	chr14:103348154:A:T	9.43937e-20	-4.44502e-10	-0.310601	2.94007e-10	-4.44502e-10	-0.342372
103348164	chr14:103348164:A:T	3.97667e-20	-4.44502e-10	-1.17505	1.46341e-10	-4.44502e-10	-1.04004
103348753	chr14:103348753:G:T	1.2594e-20	-1.8544	-0.470457	3.16095e-11	-2.09975	-0.472766
103348863	chr14:103348863:C:T	2.949e-20	-4.44502e-10	-1.47402	9.7994e-11	-4.44502e-10	-1.44107
103349786	chr14:103349786:TGA:T	3.39462e-20	-4.44502e-10	-1.3333	1.17077e-10	-4.44502e-10	-1.26315
103349788	chr14:103349788:A:ATTT	3.39462e-20	-4.44502e-10	-1.3333	1.17077e-10	-4.44502e-10	-1.26315
103350979	chr14:103350979:A:G	6.28796e-21	-1.93898	-1.08046	1.84486e-11	-2.00815	-1.10283
103351126	chr14:103351126:A:C	3.59689e-20	-4.44502e-10	-1.27542	1.291e-10	-4.44502e-10	-1.16539
103351174	chr14:103351174:G:A	3.47776e-20	-4.44502e-10	-1.3091	1.20136e-10	-4.44502e-10	-1.23735
103351294	chr14:103351294:C:T	6.53742e-21	-2.08805	-0.892481	1.37889e-11	-2.24256	-1.15955
103351322	chr14:103351322:C:T	3.31539e-20	-1.35691	-4.62281e-10	5.73843e-11	-1.97621	-4.62281e-10
103351349	chr14:103351349:G:A	2.86777e-20	-1.07772	-0.424232	5.48803e-11	-1.64846	-0.372364
103351355	chr14:103351355:T:C	2.325e-20	-1.20418	-0.50759	4.58323e-11	-1.74115	-0.459833
103351447	chr14:103351447:G:A	3.05372e-20	-4.44502e-10	-1.43913	1.01963e-10	-4.44502e-10	-1.40136
103351567	chr14:103351567:T:C	1.75904e-20	-1.35188	-0.638841	3.58827e-11	-1.82836	-0.617361
103351732	chr14:103351732:AG:A	1.05148e-20	-2.20557	-0.299719	3.20224e-11	-2.19132	-0.368215
103352424	chr14:103352424:G:A	3.24764e-20	-4.44502e-10	-1.37756	1.11107e-10	-4.44502e-10	-1.31548
103352464	chr14:103352464:A:C	3.27644e-20	-4.44502e-10	-1.36873	1.00722e-10	-4.44502e-10	-1.41362
103352591	chr14:103352591:A:G	2.91961e-20	-4.44502e-10	-1.48404	9.41145e-11	-4.44502e-10	-1.48146
103352691	chr14:103352691:G:T	3.16427e-20	-4.44502e-10	-1.40357	1.0728e-10	-4.44502e-10	-1.35054
103352733	chr14:103352733:G:A	3.09435e-20	-4.44502e-10	-1.42591	1.06673e-10	-4.44502e-10	-1.35621
103352744	chr14:103352744:C:T	1.76879e-20	-1.98519	-4.62281e-10	4.72754e-11	-2.16999	-4.62281e-10
103352892	chr14:103352892:T:G	3.12291e-20	-4.44502e-10	-1.41672	1.05487e-10	-4.44502e-10	-1.36739
103352920	chr14:103352920:G:A	6.98536e-20	-0.611673	-4.62281e-10	4.37089e-10	0.0541605	-4.62281e-10
103352990	chr14:103352990:A:C	1.45242e-20	-2.18226	-4.62281e-10	4.61725e-11	-2.19359	-4.62281e-10
103353853	chr14:103353853:G:A	3.11263e-20	-4.44502e-10	-1.42002	1.04994e-10	-4.44502e-10	-1.37207
103353879	chr14:103353879:G:A	3.15752e-20	-4.44502e-10	-1.4057	9.6691e-11	-4.44502e-10	-1.45446
103353957	chr14:103353957:C:T	3.05818e-20	-4.44502e-10	-1.43767	1.00088e-10	-4.44502e-10	-1.41993
103354507	chr14:103354507:A:T	3.25906e-20	-4.44502e-10	-1.37405	1.11538e-10	-4.44502e-10	-1.31161
103355061	chr14:103355061:T:C	3.39347e-21	-2.16183	-1.47439	1.11745e-11	-2.2147	-1.39764
103355171	chr14:103355171:C:T	3.05601e-20	-4.44502e-10	-1.43838	9.55406e-11	-4.44502e-10	-1.46643
103355291	chr14:103355291:C:T	7.49625e-20	-4.44502e-10	-0.541086	4.45399e-10	-4.44502e-10	0.0729942
103355295	chr14:103355295:T:C	4.32998e-20	-4.44502e-10	-1.08993	1.61755e-10	-4.44502e-10	-0.939892
103355491	chr14:103355491:C:T	1.34958e-20	-1.09193	-1.16377	4.46838e-11	-1.13094	-1.09543
103355882	chr14:103355882:A:C	3.62587e-20	-4.44502e-10	-1.2674	1.10424e-10	-4.44502e-10	-1.32165
103355948	chr14:103355948:A:G	3.09167e-20	-4.44502e-10	-1.42678	9.58453e-11	-4.44502e-10	-1.46324
103355953	chr14:103355953:G:C	4.00411e-20	-4.44502e-10	-1.16817	1.96258e-10	-4.44502e-10	-0.746545
103356147	chr14:103356147:AG:A	1.26244e-20	-1.19205	-1.13039	5.0553e-11	-1.0594	-1.04356
103356236	chr14:103356236:T:C	3.0214e-20	-4.44502e-10	-1.44977	9.58653e-11	-4.44502e-10	-1.46303
103356350	chr14:103356350:G:A	4.15502e-20	-2.19708	1.0659	1.37775e-10	-2.11915	1.01879
103356425	chr14:103356425:C:G	4.2972e-21	-1.95656	-1.44355	1.88175e-11	-1.62395	-1.46724
103356575	chr14:103356575:G:A	3.83181e-20	-4.44502e-10	-1.21215	1.19224e-10	-4.44502e-10	-1.24497
103356782	chr14:103356782:C:A	3.03642e-20	-4.44502e-10	-1.44481	9.59362e-11	-4.44502e-10	-1.46229
103356812	chr14:103356812:C:T	7.88223e-21	-2.01907	-0.774394	1.91083e-11	-2.14348	-0.932376
103356813	chr14:103356813:C:T	8.16441e-21	-2.00283	-0.75546	1.96106e-11	-2.13267	-0.917236
103356906	chr14:103356906:T:C	6.68546e-21	-1.56375	-1.39439	2.14093e-11	-1.55716	-1.405
103357153	chr14:103357153:C:A	1.47439e-20	-2.16725	-4.62281e-10	6.15092e-11	-1.90679	-4.62281e-10
103357415	chr14:103357415:A:T	3.08041e-20	-4.44502e-10	-1.43043	9.70681e-11	-4.44502e-10	-1.45056
103357664	chr14:103357664:G:A	3.80244e-20	-4.44502e-10	-1.21985	1.18286e-10	-4.44502e-10	-1.25287
103357748	chr14:103357748:G:A	4.2291e-20	-4.44502e-10	-1.1135	1.20112e-10	-4.44502e-10	-1.23755
103358589	chr14:103358589:C:T	8.93796e-21	-1.33933	-1.32844	3.27462e-11	-1.21033	-1.32686
103358777	chr14:103358777:C:T	4.29763e-20	-1.09743	-4.62281e-10	2.32821e-10	-0.575706	-4.62281e-10
103358889	chr14:103358889:C:T	2.91932e-20	-4.44502e-10	-1.48414	9.45071e-11	-4.44502e-10	-1.4773
103358981	chr14:103358981:T:C	8.37906e-21	-2.24129	-0.491045	2.28523e-11	-2.22181	-0.675115
103359013	chr14:103359013:G:A	6.98796e-21	-1.47307	-1.44082	3.77834e-11	-0.97106	-1.42305
103359214	chr14:103359214:C:T	3.08269e-20	-4.44502e-10	-1.42969	9.91979e-11	-4.44502e-10	-1.42886
103359639	chr14:103359639:G:A	2.24787e-20	-1.92491	0.179406	4.75899e-11	-2.03245	-0.130909
103359896	chr14:103359896:T:C	4.95847e-21	-1.96686	-1.29011	2.02718e-11	-1.64491	-1.37183
103360259	chr14:103360259:C:T	3.93724e-20	-4.44502e-10	-1.18501	1.22251e-10	-4.44502e-10	-1.2199
103360635	chr14:103360635:C:A	3.09925e-20	-4.44502e-10	-1.42433	1.00436e-10	-4.44502e-10	-1.41646
103360984	chr14:103360984:C:T	6.2482e-21	-1.56691	-1.45888	2.56074e-11	-1.30375	-1.47934
103361940	chr14:103361940:C:A	3.51599e-20	-4.44502e-10	-1.29817	1.04353e-10	-4.44502e-10	-1.3782
103362301	chr14:103362301:T:C	2.12453e-19	-4.44502e-10	0.500645	5.29073e-10	-4.44502e-10	0.245149
103362644	chr14:103362644:C:T	4.87095e-20	-4.44502e-10	-0.9722	1.51013e-10	-4.44502e-10	-1.00861
103362789	chr14:103362789:C:A	1.00367e-20	-1.30433	-1.2475	3.13931e-11	-1.33857	-1.24082
103362844	chr14:103362844:G:A	2.92553e-20	-4.44502e-10	-1.48201	9.38804e-11	-4.44502e-10	-1.48396
103362991	chr14:103362991:A:C	4.38351e-20	-4.44502e-10	-1.07764	1.35928e-10	-4.44502e-10	-1.11385
103363234	chr14:103363234:A:G	4.33486e-20	-4.44502e-10	-1.0888	1.33815e-10	-4.44502e-10	-1.12952
103363644	chr14:103363644:G:A	4.23013e-20	-4.44502e-10	-1.11326	1.30697e-10	-4.44502e-10	-1.15309
103364791	chr14:103364791:CT:C	4.03263e-20	-1.16107	-4.62281e-10	2.17013e-10	-0.646019	-4.62281e-10
103365121	chr14:103365121:C:T	4.20857e-20	-1.11837	-4.62281e-10	2.28497e-10	-0.594452	-4.62281e-10
103365301	chr14:103365301:G:A	2.94525e-20	-4.44502e-10	-1.47529	9.40589e-11	-4.44502e-10	-1.48206
103365499	chr14:103365499:C:T	3.59456e-20	-4.44502e-10	-1.27607	1.20832e-10	-4.44502e-10	-1.23158
103365852	chr14:103365852:T:C	4.84067e-20	-4.44502e-10	-0.978437	1.43544e-10	-4.44502e-10	-1.05933
103366046	chr14:103366046:G:A	4.44614e-21	-1.94865	-1.41739	1.56383e-11	-1.94252	-1.33374
103366106	chr14:103366106:A:C	3.28242e-20	-4.44502e-10	-1.36691	1.02642e-10	-4.44502e-10	-1.39473
103366127	chr14:103366127:C:A	4.24259e-20	-4.44502e-10	-1.11032	1.31062e-10	-4.44502e-10	-1.1503
103366166	chr14:103366166:G:T	4.34102e-21	-1.97941	-1.41056	1.53235e-11	-1.9729	-1.32369
103366173	chr14:103366173:A:G	4.3932e-20	-4.44502e-10	-1.07543	1.35999e-10	-4.44502e-10	-1.11333
103366706	chr14:103366706:G:A	4.72674e-21	-1.88499	-1.41985	1.66341e-11	-1.87731	-1.33721
103367048	chr14:103367048:G:A	1.99398e-20	-2.18375	0.318394	6.65313e-11	-2.06551	0.237208
103367332	chr14:103367332:A:T	2.44253e-20	-2.11103	0.448573	8.06382e-11	-1.98781	0.351807
103367367	chr14:103367367:G:A	7.45308e-20	-0.546862	-4.62281e-10	2.15077e-10	-0.654979	-4.62281e-10
103367545	chr14:103367545:T:G	1.00936e-20	-1.29468	-1.25149	3.26456e-11	-1.29184	-1.24843
103367597	chr14:103367597:G:A	1.55619e-19	-4.44502e-10	0.189337	3.91372e-10	-4.44502e-10	-0.0563183
103367611	chr14:103367611:G:A	3.81449e-20	-1.21668	-4.62281e-10	2.01926e-10	-0.718077	-4.62281e-10
103367814	chr14:103367814:G:C	1.9373e-20	-2.21647	0.322276	5.74588e-11	-2.21768	0.242775
103367965	chr14:103367965:T:C	5.15015e-20	-4.44502e-10	-0.916464	1.84804e-10	-4.44502e-10	-0.806682
103367979	chr14:103367979:G:A	1.84348e-20	-2.23742	0.29358	5.73014e-11	-2.2201	0.242444
103368417	chr14:103368417:G:A	3.56299e-20	-4.44502e-10	-1.28489	1.11721e-10	-4.44502e-10	-1.30998
103368491	chr14:103368491:G:A	3.08578e-20	-4.44502e-10	-1.42869	9.74822e-11	-4.44502e-10	-1.44631
103369152	chr14:103369152:G:A	9.7274e-21	-1.10317	-1.47996	5.27934e-11	-0.584609	-1.47498
103369238	chr14:103369238:G:A	1.88576e-20	-2.20593	0.284768	6.1661e-11	-2.11606	0.211731
103369415	chr14:103369415:A:G	3.21476e-20	-4.44502e-10	-1.38774	1.00587e-10	-4.44502e-10	-1.41495
103370048	chr14:103370048:A:G	2.92409e-20	-4.44502e-10	-1.48251	9.3855e-11	-4.44502e-10	-1.48423
103370600	chr14:103370600:C:A	3.81552e-20	-1.21641	-4.62281e-10	2.04099e-10	-0.70737	-4.62281e-10
103370629	chr14:103370629:A:G	2.947e-20	-4.44502e-10	-1.4747	9.64877e-11	-4.44502e-10	-1.45656
103370728	chr14:103370728:G:C	1.63821e-19	-4.44502e-10	0.240701	4.6184e-10	-4.44502e-10	0.109241
103370754	chr14:103370754:C:T	3.49093e-20	-4.44502e-10	-1.30532	1.03765e-10	-4.44502e-10	-1.38385
103371466	chr14:103371466:C:T	4.58945e-20	-4.44502e-10	-1.03173	1.41978e-10	-4.44502e-10	-1.0703
103372572	chr14:103372572:A:C	1.97272e-20	-2.22697	0.350895	6.25947e-11	-2.20154	0.312247
103372645	chr14:103372645:A:T	4.05951e-20	-4.44502e-10	-1.15443	1.22886e-10	-4.44502e-10	-1.21472
103373407	chr14:103373407:G:A	4.00565e-20	-4.44502e-10	-1.16778	1.47024e-10	-4.44502e-10	-1.03538
103373934	chr14:103373934:G:A	4.85112e-20	-4.44502e-10	-0.976279	1.49744e-10	-4.44502e-10	-1.01705
103373949	chr14:103373949:AGTT:A	4.39021e-20	-1.07611	-4.62281e-10	2.39599e-10	-0.547011	-4.62281e-10
103374157	chr14:103374157:G:A	4.26527e-20	-1.10498	-4.62281e-10	2.31022e-10	-0.583465	-4.62281e-10
103374245	chr14:103374245:T:C	3.40802e-20	-4.44502e-10	-1.32936	1.01932e-10	-4.44502e-10	-1.40167
103374255	chr14:103374255:G:T	3.70504e-19	-4.44502e-10	1.05679	6.44855e-10	-4.44502e-10	0.443049
103374681	chr14:103374681:A:G	6.15332e-21	-1.94903	-1.09205	2.06385e-11	-1.89625	-1.10257
103374959	chr14:103374959:C:T	7.10646e-21	-1.80455	-1.09252	2.54024e-11	-1.67283	-1.11831
103374988	chr14:103374988:G:A	4.79347e-20	-4.44502e-10	-0.988235	1.72897e-10	-4.44502e-10	-0.873283
103375336	chr14:103375336:G:A	4.27089e-21	-2.1856	-1.22066	1.18709e-11	-2.23458	-1.3173
103376016	chr14:103376016:G:A	2.30448e-19	0.581949	-4.62281e-10	6.23296e-10	0.409044	-4.62281e-10
103376120	chr14:103376120:A:T	3.44967e-20	-4.44502e-10	-1.31721	1.02871e-10	-4.44502e-10	-1.3925
103376281	chr14:103376281:A:C	3.52359e-20	-4.44502e-10	-1.29601	1.04509e-10	-4.44502e-10	-1.3767
103376313	chr14:103376313:A:G	6.20776e-21	-1.92426	-1.10801	2.09046e-11	-1.86801	-1.118
103376365	chr14:103376365:A:G	7.44583e-21	-1.40333	-1.44709	3.55323e-11	-0.974125	-1.48141
103376430	chr14:103376430:T:C	2.26562e-19	-4.44502e-10	0.564945	6.34735e-10	-4.44502e-10	0.427231
103376796	chr14:103376796:G:A	4.45188e-21	-1.95251	-1.41224	1.47516e-11	-1.88611	-1.44852
103377007	chr14:103377007:G:A	3.23876e-20	-1.7997	0.419401	8.5036e-11	-1.65045	0.0675442
103378293	chr14:103378293:G:A	2.30541e-20	-1.9731	0.252875	7.62196e-11	-1.91573	0.223375
103378493	chr14:103378493:C:T	1.52573e-19	-4.44502e-10	0.169565	4.30479e-10	-4.44502e-10	0.0389215
103378517	chr14:103378517:G:A	7.80945e-21	-1.35609	-1.44665	3.81417e-11	-0.903385	-1.48128
103378561	chr14:103378561:T:C	2.18073e-20	-1.86524	0.0894084	7.20798e-11	-1.73498	-0.0132225
103379025	chr14:103379025:C:A	2.01453e-20	-1.8759	0.0207936	6.64969e-11	-1.7467	-0.0821257
103379196	chr14:103379196:G:A	5.71093e-20	-4.44502e-10	-0.813108	2.06539e-10	-4.44502e-10	-0.695487
103379734	chr14:103379734:TC:T	2.41832e-20	-1.97884	0.306423	7.96294e-11	-1.92219	0.273601
103379870	chr14:103379870:G:A	5.0145e-20	-4.44502e-10	-0.943155	1.54661e-10	-4.44502e-10	-0.984742
103380379	chr14:103380379:G:A	6.81376e-21	-1.80958	-1.12955	2.44895e-11	-1.67513	-1.1526
103380404	chr14:103380404:A:G	2.91901e-20	-4.44502e-10	-1.48424	9.40429e-11	-4.44502e-10	-1.48223
103380462	chr14:103380462:C:T	4.36262e-21	-2.14197	-1.24303	1.31821e-11	-2.08775	-1.35936
103380678	chr14:103380678:G:T	3.03308e-20	-4.44502e-10	-1.44591	9.60803e-11	-4.44502e-10	-1.46079
103380718	chr14:103380718:G:A	4.0598e-21	-2.15083	-1.30612	1.24804e-11	-2.09851	-1.40331
103380754	chr14:103380754:G:T	7.51854e-20	-4.44502e-10	-0.538118	2.4016e-10	-4.44502e-10	-0.544671
103380833	chr14:103380833:AAACCATCTT:A	4.8061e-20	-4.44502e-10	-0.985603	1.48711e-10	-4.44502e-10	-1.02397
103380937	chr14:103380937:C:T	6.43128e-21	-1.85271	-1.14419	2.29813e-11	-1.72425	-1.16705
103380950	chr14:103380950:T:A	6.47871e-21	-1.83377	-1.15579	2.32161e-11	-1.70291	-1.17822
103381081	chr14:103381081:T:G	2.92755e-20	-4.44502e-10	-1.48132	9.53107e-11	-4.44502e-10	-1.46884
103381423	chr14:103381423:C:T	7.37806e-21	-1.39198	-1.46758	3.63916e-11	-0.947494	-1.48414
103382079	chr14:103382079:C:T	4.84526e-20	-4.44502e-10	-0.977489	1.49649e-10	-4.44502e-10	-1.01769
103382093	chr14:103382093:G:A	1.59828e-20	-2.08656	-4.62281e-10	4.63614e-11	-2.18951	-4.62281e-10
103382445	chr14:103382445:C:G	1.61505e-20	-2.07612	-4.62281e-10	6.78513e-11	-1.80866	-4.62281e-10
103382679	chr14:103382679:G:A	4.81706e-20	-4.44502e-10	-0.983327	1.43476e-10	-4.44502e-10	-1.05981
103383012	chr14:103383012:G:A	4.46217e-19	-4.44502e-10	1.24273	1.34036e-09	-4.44502e-10	1.17472
103383108	chr14:103383108:T:C	3.0938e-20	-4.44502e-10	-1.42609	9.99511e-11	-4.44502e-10	-1.4213
103383116	chr14:103383116:T:C	3.05209e-20	-4.44502e-10	-1.43966	9.55535e-11	-4.44502e-10	-1.46629
103383378	chr14:103383378:C:T	8.7057e-20	-0.207286	-0.184225	8.71852e-11	-1.09284	-0.465101
103383547	chr14:103383547:G:T	1.38392e-20	-2.23057	-4.62281e-10	4.40321e-11	-2.24106	-4.62281e-10
103384087	chr14:103384087:A:G	6.42372e-21	-2.17505	-0.82303	1.88817e-11	-2.13541	-0.952374
103384096	chr14:103384096:C:T	9.58656e-20	-0.396915	0.101788	9.72834e-11	-1.24489	-0.203463
103384117	chr14:103384117:C:T	3.19081e-20	-4.44502e-10	-1.39522	1.00841e-10	-4.44502e-10	-1.41244
103384626	chr14:103384626:C:T	7.49618e-21	-2.19257	-0.651113	2.17186e-11	-2.15693	-0.790878
103384752	chr14:103384752:A:C	2.99065e-20	-4.44502e-10	-1.46	9.57445e-11	-4.44502e-10	-1.46429
103384935	chr14:103384935:A:G	3.85699e-20	0.124793	-1.3304	5.56159e-11	-0.679504	-1.328
103385827	chr14:103385827:C:G	4.78415e-19	-0.328574	1.64098	3.43232e-10	-1.19624	1.00867
103386270	chr14:103386270:G:T	5.13115e-20	-1.71006	0.789904	2.00523e-10	-1.38268	0.657628
103386439	chr14:103386439:C:T	1.85854e-20	-1.9357	-4.62281e-10	8.36424e-11	-1.59943	-4.62281e-10
103387023	chr14:103387023:A:C	2.06813e-20	-0.770381	-1.05846	3.06715e-11	-1.48973	-1.11292
103387030	chr14:103387030:T:G	1.3051e-18	1.62529	0.690668	1.76421e-09	1.00581	0.44367
103387894	chr14:103387894:G:A	2.97138e-20	-4.44502e-10	-1.46646	9.50146e-11	-4.44502e-10	-1.47195
103389016	chr14:103389016:A:C	2.93805e-20	-4.44502e-10	-1.47774	9.39463e-11	-4.44502e-10	-1.48325
103389504	chr14:103389504:A:G	3.75653e-20	-4.44502e-10	-1.23199	1.18519e-10	-4.44502e-10	-1.25091
103390045	chr14:103390045:G:A	4.70302e-20	-1.91669	0.909404	1.30569e-10	-1.98918	0.835107
103390170	chr14:103390170:C:T	3.25167e-20	-4.44502e-10	-1.37632	1.02421e-10	-4.44502e-10	-1.39688
103390988	chr14:103390988:G:A	1.53318e-19	-0.554891	0.72933	1.56125e-10	-1.34609	0.370767
103391200	chr14:103391200:G:A	2.95618e-20	-4.44502e-10	-1.47159	9.43128e-11	-4.44502e-10	-1.47936
103391613	chr14:103391613:G:A	1.7457e-19	-0.626647	0.930895	1.75455e-10	-1.3985	0.539907
103391648	chr14:103391648:G:A	3.01192e-20	-4.44502e-10	-1.45291	9.98276e-11	-4.44502e-10	-1.42253
103391663	chr14:103391663:C:T	2.9356e-20	-4.44502e-10	-1.47858	9.4357e-11	-4.44502e-10	-1.47889
103391957	chr14:103391957:T:G	3.00945e-20	-4.44502e-10	-1.45373	9.60157e-11	-4.44502e-10	-1.46147
103392307	chr14:103392307:G:A	3.243e-20	-4.44502e-10	-1.37899	1.02173e-10	-4.44502e-10	-1.39931
103392336	chr14:103392336:G:A	1.7549e-18	1.52826	1.08383	2.34105e-09	0.92073	0.811648
103392895	chr14:103392895:C:T	8.00494e-20	-1.77388	1.29845	3.00383e-10	-1.48767	1.16676
103393625	chr14:103393625:C:T	5.24577e-19	2.14863	-0.744116	5.32067e-10	0.994979	-0.744187
103393869	chr14:103393869:G:A	3.07824e-19	1.44703	-0.575575	5.62619e-10	0.804246	-0.497621
103393972	chr14:103393972:T:G	4.04955e-19	1.64472	-0.499019	7.36939e-10	0.994676	-0.418147
103395366	chr14:103395366:T:TC	5.60278e-19	1.52415	-0.0537936	9.40215e-10	0.898615	-0.0784831
103395369	chr14:103395369:A:G	1.12443e-19	-1.83741	1.70177	3.47596e-10	-1.56051	1.38557
103395807	chr14:103395807:G:A	1.80429e-18	1.75618	0.883668	2.43054e-09	1.13609	0.633803
103395856	chr14:103395856:G:A	6.11562e-19	1.63904	-0.0811015	1.0276e-09	1.0002	-0.0912012
103395889	chr14:103395889:A:T	2.91977e-20	-4.44502e-10	-1.48398	9.40816e-11	-4.44502e-10	-1.48181
103395985	chr14:103395985:G:A	1.68421e-18	1.73487	0.836105	2.26739e-09	1.11581	0.584597
103396344	chr14:103396344:G:A	3.00386e-20	-1.84879	0.393201	1.19566e-10	-1.57549	0.333386
103397139	chr14:103397139:G:A	8.46386e-21	-2.00448	-0.71779	2.36989e-11	-1.94642	-0.914131
103397475	chr14:103397475:C:T	3.11224e-20	-4.44502e-10	-1.42015	1.03693e-10	-4.44502e-10	-1.38454
103399140	chr14:103399140:T:A	1.32877e-19	-0.559799	0.591145	1.37246e-10	-1.34853	0.244324
103399556	chr14:103399556:G:A	4.0339e-20	-4.44502e-10	-1.16076	1.29354e-10	-4.44502e-10	-1.16343
103399756	chr14:103399756:A:G	4.22739e-20	-4.44502e-10	-1.1139	1.33354e-10	-4.44502e-10	-1.13297
103399763	chr14:103399763:G:A	3.59716e-20	-1.80758	0.532239	1.35248e-10	-1.52993	0.41106
103400010	chr14:103400010:C:G	4.11693e-20	-4.44502e-10	-1.14038	1.30342e-10	-4.44502e-10	-1.15581
103400765	chr14:103400765:C:T	1.50531e-19	-0.482749	0.63884	1.52021e-10	-1.29005	0.28809
103401511	chr14:103401511:A:G	4.16234e-20	-4.44502e-10	-1.12941	1.31707e-10	-4.44502e-10	-1.14539
103402477	chr14:103402477:G:A	5.3357e-21	-2.03392	-1.14973	1.64895e-11	-2.11864	-1.10461
103402514	chr14:103402514:T:C	3.61868e-19	1.63515	-0.601944	6.4911e-10	0.992669	-0.543044
103403018	chr14:103403018:A:T	3.23058e-20	-4.44502e-10	-1.38283	1.01819e-10	-4.44502e-10	-1.40278
103403512	chr14:103403512:G:C	3.3689e-19	1.59822	-0.636537	6.06214e-10	0.946714	-0.565457
103403746	chr14:103403746:C:T	4.46081e-20	-4.44502e-10	-1.06016	1.40398e-10	-4.44502e-10	-1.08149
103404117	chr14:103404117:T:C	8.34893e-20	-4.44502e-10	-0.433356	3.12764e-10	-4.44502e-10	-0.280527
103404379	chr14:103404379:T:G	8.1336e-20	-0.459486	-4.62281e-10	1.29093e-10	-1.16545	-4.62281e-10
103404700	chr14:103404700:G:T	4.29921e-20	-4.44502e-10	-1.09706	1.3559e-10	-4.44502e-10	-1.11634
103405382	chr14:103405382:G:A	2.65194e-20	-1.84602	0.265823	9.97378e-11	-1.57777	0.154338
103405760	chr14:103405760:TTTTGTA:T	1.45053e-20	-1.67421	-0.509354	5.91485e-11	-1.36288	-0.583046
103405796	chr14:103405796:A:G	5.09581e-21	-2.05546	-1.1742	1.58057e-11	-2.13498	-1.13062
103406363	chr14:103406363:T:G	3.16487e-20	-4.44502e-10	-1.40338	1.06602e-10	-4.44502e-10	-1.35687
103406988	chr14:103406988:T:C	1.88109e-19	1.1675	-0.788553	3.53372e-10	0.569464	-0.727919
103407060	chr14:103407060:C:T	8.47849e-20	-1.68019	1.26224	3.22198e-10	-1.36922	1.11841
103407335	chr14:103407335:T:C	4.46081e-20	-4.44502e-10	-1.06016	1.40398e-10	-4.44502e-10	-1.08149
103407731	chr14:103407731:T:C	7.29737e-20	-1.78132	1.21334	2.70424e-10	-1.49599	1.07
103407878	chr14:103407878:T:C	4.93425e-20	-0.537241	-0.422048	5.59097e-11	-1.32973	-0.672506
103408083	chr14:103408083:G:A	2.67414e-19	1.69404	-0.963319	4.71316e-10	1.03554	-0.905989
103408680	chr14:103408680:A:G	2.95776e-20	-4.44502e-10	-1.47106	9.43407e-11	-4.44502e-10	-1.47906
103408716	chr14:103408716:G:A	2.9222e-20	-4.44502e-10	-1.48315	9.42215e-11	-4.44502e-10	-1.48033
103408741	chr14:103408741:A:G	2.92013e-20	-4.44502e-10	-1.48386	9.39672e-11	-4.44502e-10	-1.48303
103409045	chr14:103409045:G:A	4.00478e-20	-4.44502e-10	-1.168	1.26953e-10	-4.44502e-10	-1.18216
103410117	chr14:103410117:A:G	3.31732e-19	1.59786	-0.651605	5.9886e-10	0.951515	-0.582464
103410457	chr14:103410457:G:A	3.51868e-19	1.66499	-0.65981	6.316e-10	1.01334	-0.591064
103410538	chr14:103410538:T:C	2.99772e-20	-4.44502e-10	-1.45764	9.50264e-11	-4.44502e-10	-1.47182
103410588	chr14:103410588:T:C	6.13356e-20	-1.72625	0.984537	2.32006e-10	-1.4264	0.847187
103410763	chr14:103410763:CTT:C	3.71944e-20	-4.44502e-10	-1.24192	1.15743e-10	-4.44502e-10	-1.27461
103410900	chr14:103410900:T:C	4.46081e-20	-4.44502e-10	-1.06016	1.40398e-10	-4.44502e-10	-1.08149
103411057	chr14:103411057:G:A	5.95124e-20	-1.74727	0.975385	2.24112e-10	-1.45172	0.837892
103411175	chr14:103411175:A:G	4.1992e-19	-4.44502e-10	1.18199	1.65535e-09	-4.44502e-10	1.38579
103411199	chr14:103411199:G:A	1.43594e-19	-0.554012	0.662929	1.47365e-10	-1.34245	0.309385
103411531	chr14:103411531:A:G	5.44331e-20	-0.55569	-0.305412	6.17825e-11	-1.34354	-0.558818
103411547	chr14:103411547:T:C	2.56438e-19	1.45939	-0.770577	4.6651e-10	0.837053	-0.71775
103411811	chr14:103411811:G:T	1.03041e-19	-0.559034	0.336082	1.16627e-10	-1.34158	0.0745851
103412029	chr14:103412029:A:G	2.30271e-20	-2.14439	0.422988	6.7787e-11	-2.23829	0.42868
103412112	chr14:103412112:A:G	3.12449e-20	-4.44502e-10	-1.41622	1.04983e-10	-4.44502e-10	-1.37218
103412144	chr14:103412144:G:A	1.47239e-19	-0.410134	0.544118	1.48865e-10	-1.22199	0.199054
103412185	chr14:103412185:T:G	1.4525e-20	-2.1822	-4.62281e-10	4.40759e-11	-2.24006	-4.62281e-10
103412437	chr14:103412437:C:G	1.77169e-19	-1.4972	1.81623	1.92238e-10	-2.03004	1.2628
103412545	chr14:103412545:T:C	2.1404e-19	1.85277	-1.34469	4.10676e-10	1.26902	-1.27719
103412687	chr14:103412687:G:A	3.53103e-20	-0.229079	-1.06482	4.68183e-11	-1.10083	-1.07887
103412850	chr14:103412850:T:C	1.44568e-19	-0.499802	0.615479	1.45198e-10	-1.30235	0.254468
103412858	chr14:103412858:CTTTCTTTCTTTTT:C	3.45629e-20	-4.44502e-10	-1.31529	1.07887e-10	-4.44502e-10	-1.34489
103413242	chr14:103413242:T:C	1.41503e-19	-0.48712	0.581366	1.441e-10	-1.29237	0.236899
103413319	chr14:103413319:T:A	5.79765e-20	-0.60563	-0.192407	6.71019e-11	-1.37588	-0.443888
103414107	chr14:103414107:T:G	3.52693e-20	-4.44502e-10	-1.29506	1.07197e-10	-4.44502e-10	-1.35131
103414501	chr14:103414501:AG:A	9.98879e-19	1.53521	0.513352	1.71913e-09	0.919034	0.504565
103414957	chr14:103414957:G:GCCTGGC	3.30426e-20	-4.44502e-10	-1.36028	1.12291e-10	-4.44502e-10	-1.30488
103414969	chr14:103414969:T:C	6.24201e-20	-0.686252	-0.0379354	7.3194e-11	-1.43224	-0.300618
103415224	chr14:103415224:TAACA:T	1.10874e-18	1.73352	0.419384	1.86787e-09	1.08736	0.419215
103415416	chr14:103415416:T:G	1.09478e-20	-1.65005	-0.814886	5.12641e-11	-1.17475	-0.914233
103415486	chr14:103415486:G:C	5.99731e-20	-0.571672	-0.192506	6.87662e-11	-1.3523	-0.442966
103415661	chr14:103415661:GA:G	3.6545e-20	-4.44502e-10	-1.25953	1.22269e-10	-4.44502e-10	-1.21975
103415863	chr14:103415863:C:A	1.39011e-19	-0.464968	0.541447	1.4094e-10	-1.27839	0.200747
103415897	chr14:103415897:C:T	4.01198e-20	-1.77027	0.604068	1.28675e-10	-1.47607	0.307382
103416944	chr14:103416944:T:C	3.72492e-20	-4.44502e-10	-1.24044	1.15899e-10	-4.44502e-10	-1.27326
103417012	chr14:103417012:A:T	3.5381e-20	-1.76957	0.477671	1.12201e-10	-1.46873	0.16305
103417175	chr14:103417175:A:G	1.36481e-19	-0.429607	0.487721	1.37468e-10	-1.25406	0.151476
103417208	chr14:103417208:A:AG	3.1148e-20	-4.44502e-10	-1.41933	9.97231e-11	-4.44502e-10	-1.42358
103417217	chr14:103417217:GTTATACAACAAC:G	3.13617e-20	-4.44502e-10	-1.41249	1.00393e-10	-4.44502e-10	-1.41688
103417270	chr14:103417270:TGAG:T	2.08718e-18	1.7102	1.0753	2.75556e-09	1.09556	0.799844
103417711	chr14:103417711:A:G	2.9215e-20	-4.44502e-10	-1.48339	9.4185e-11	-4.44502e-10	-1.48072
103417903	chr14:103417903:C:T	3.0812e-19	-1.71417	2.58658	7.48596e-10	-1.39455	1.98678
103417969	chr14:103417969:T:C	4.77773e-20	-4.44502e-10	-0.991525	1.50123e-10	-4.44502e-10	-1.01452
103418314	chr14:103418314:G:A	1.46623e-18	1.31259	1.11979	1.99559e-09	0.731743	0.840975
103418954	chr14:103418954:A:G	3.01617e-20	-1.83083	0.379325	9.82457e-11	-1.54353	0.105023
103419133	chr14:103419133:G:A	3.26109e-20	-4.44502e-10	-1.37343	1.08001e-10	-4.44502e-10	-1.34384
103419989	chr14:103419989:TAAGAAA:T	6.74807e-20	-0.451385	-0.194847	7.50441e-11	-1.26325	-0.444646
103420274	chr14:103420274:C:T	3.20305e-20	-4.44502e-10	-1.39139	1.02001e-10	-4.44502e-10	-1.40099
103420334	chr14:103420334:G:A	5.68797e-20	-1.84869	1.03155	1.72919e-10	-1.56694	0.693789
103420420	chr14:103420420:A:G	1.84884e-19	1.37242	-1.01077	3.06922e-10	0.756457	-1.05584
103421278	chr14:103421278:A:G	2.26359e-18	1.65529	1.21134	2.99943e-09	1.05414	0.926066
103421987	chr14:103421987:G:A	2.37222e-18	1.75732	1.15618	3.12903e-09	1.14851	0.873992
103422678	chr14:103422678:T:C	4.47134e-20	-4.44502e-10	-1.0578	1.40723e-10	-4.44502e-10	-1.07919
103422681	chr14:103422681:T:A	1.37025e-20	-2.24049	-4.62281e-10	4.55634e-11	-2.20687	-4.62281e-10
103422691	chr14:103422691:G:A	9.5021e-20	-4.44502e-10	-0.303976	2.84182e-10	-4.44502e-10	-0.376362
103422844	chr14:103422844:A:G	5.91186e-20	-0.607216	-0.171313	6.85666e-11	-1.37427	-0.423905
103423754	chr14:103423754:A:G	5.60592e-19	2.27766	-0.806745	5.56306e-10	1.10312	-0.807776
103424062	chr14:103424062:G:A	1.21123e-19	-1.83687	1.7756	3.83278e-10	-1.55395	1.47673
103424337	chr14:103424337:A:G	5.1898e-20	-1.85751	0.94872	1.56545e-10	-1.58408	0.611446
103425009	chr14:103425009:C:T	7.2058e-19	1.30854	0.413444	1.25557e-09	0.705692	0.403676
103425215	chr14:103425215:C:T	3.60918e-20	-4.44502e-10	-1.27201	1.2071e-10	-4.44502e-10	-1.23258
103425372	chr14:103425372:G:A	1.24253e-19	-0.540835	0.505081	1.28529e-10	-1.33617	0.166355
103425663	chr14:103425663:G:A	4.71826e-20	-1.78321	0.779166	1.4644e-10	-1.48714	0.447785
103426481	chr14:103426481:T:A	1.99349e-18	1.62069	1.11888	2.63515e-09	1.01193	0.838785
103426673	chr14:103426673:C:T	4.04253e-21	-1.99702	-1.46419	1.1085e-11	-2.18503	-1.43535
103427091	chr14:103427091:T:C	1.21286e-19	-0.550938	0.491018	1.26023e-10	-1.34313	0.153616
103427138	chr14:103427138:G:A	6.77554e-20	-0.582251	-0.0599185	7.72214e-11	-1.35613	-0.323171
103427255	chr14:103427255:A:T	2.98176e-20	-4.44502e-10	-1.46298	9.54398e-11	-4.44502e-10	-1.46748
103427886	chr14:103427886:T:C	2.11701e-18	1.71747	1.08222	2.77836e-09	1.09949	0.804143
103428369	chr14:103428369:A:G	3.36013e-20	-4.44502e-10	-1.34351	1.02999e-10	-4.44502e-10	-1.39125
103428683	chr14:103428683:T:C	2.36121e-19	1.5232	-0.91693	3.93191e-10	0.91384	-0.96552
103428965	chr14:103428965:A:G	8.22057e-19	2.49693	-0.643191	7.95435e-10	1.29597	-0.643059
103429099	chr14:103429099:G:A	5.07202e-20	-4.44502e-10	-0.931751	1.57312e-10	-4.44502e-10	-0.967749
103429157	chr14:103429157:C:T	1.48683e-19	-4.44502e-10	0.143742	2.97755e-10	-4.44502e-10	-0.329704
103429456	chr14:103429456:C:T	1.93013e-20	-1.42976	-0.468145	5.48097e-11	-1.61688	-0.405225
103429503	chr14:103429503:C:T	8.72616e-21	-2.08743	-0.604322	2.5137e-11	-2.00122	-0.800415
103429771	chr14:103429771:A:T	3.00928e-20	-4.44502e-10	-1.45379	9.64347e-11	-4.44502e-10	-1.45711
103430409	chr14:103430409:G:A	1.18285e-19	-0.0849787	-4.62281e-10	1.67464e-10	-0.905208	-4.62281e-10
103430622	chr14:103430622:A:G	3.86437e-20	-4.44502e-10	-1.20369	1.29821e-10	-4.44502e-10	-1.15982
103430889	chr14:103430889:T:G	3.17942e-20	-4.44502e-10	-1.39879	1.02052e-10	-4.44502e-10	-1.40049
103431388	chr14:103431388:G:T	2.92792e-20	-4.44502e-10	-1.4812	9.39438e-11	-4.44502e-10	-1.48328
103431562	chr14:103431562:C:T	3.35487e-19	1.92933	-0.971822	5.31553e-10	1.26849	-1.01866
103431952	chr14:103431952:C:G	2.55478e-20	-1.61752	-4.62281e-10	9.08539e-11	-1.51672	-4.62281e-10
103432543	chr14:103432543:G:A	2.91898e-20	-4.44502e-10	-1.48426	9.39049e-11	-4.44502e-10	-1.48369
103432552	chr14:103432552:TGAA:T	6.70153e-20	-0.61432	-0.0388336	7.72534e-11	-1.37547	-0.303415
103432914	chr14:103432914:T:G	3.51187e-18	2.13473	1.1711	4.47855e-09	1.49809	0.882988
103432931	chr14:103432931:G:C	4.44576e-20	-4.44502e-10	-1.06354	1.39685e-10	-4.44502e-10	-1.08659
103433007	chr14:103433007:A:G	3.25676e-18	2.19816	1.03225	4.15963e-09	1.55565	0.75155
103434144	chr14:103434144:A:G	1.29128e-19	-0.584196	0.586926	1.35034e-10	-1.36106	0.240608
103434748	chr14:103434748:A:G	3.87977e-20	-1.66407	0.464357	1.25757e-10	-1.34303	0.151404
103435087	chr14:103435087:G:A	6.49693e-20	-0.672983	-0.0111765	7.5538e-11	-1.42259	-0.278755
103435121	chr14:103435121:T:C	2.94906e-20	-4.44502e-10	-1.474	9.55122e-11	-4.44502e-10	-1.46672
103435631	chr14:103435631:A:G	6.43558e-20	-0.713578	0.0199305	7.52622e-11	-1.45221	-0.25279
103435703	chr14:103435703:C:T	4.29943e-20	-1.48176	0.384758	1.48808e-10	-1.15523	0.131917
103435918	chr14:103435918:T:C	2.97045e-20	-4.44502e-10	-1.46678	9.60738e-11	-4.44502e-10	-1.46086
103436090	chr14:103436090:C:T	5.15732e-20	-0.678106	-0.236965	6.38628e-11	-1.42413	-0.445105
103436617	chr14:103436617:T:TAA	1.309e-19	-0.661755	0.678118	1.3883e-10	-1.41895	0.326227
103436717	chr14:103436717:A:G	6.40687e-20	-0.77639	0.0782718	7.67304e-11	-1.49546	-0.190215
103437426	chr14:103437426:G:T	3.15605e-18	2.26875	0.930248	3.94685e-09	1.59965	0.655049
103437548	chr14:103437548:A:G	1.28229e-19	-0.00425482	-4.62281e-10	2.15019e-10	-0.655252	-4.62281e-10
103437617	chr14:103437617:T:C	2.92507e-20	-4.44502e-10	-1.48217	9.41874e-11	-4.44502e-10	-1.48069
103437724	chr14:103437724:T:G	1.66703e-19	-0.654267	0.912408	1.69633e-10	-1.41438	0.522039
103438074	chr14:103438074:A:C	3.10894e-20	-4.44502e-10	-1.42121	9.90789e-11	-4.44502e-10	-1.43006
103438505	chr14:103438505:C:A	4.42919e-20	-1.56206	0.494787	1.46213e-10	-1.21806	0.177149
103439505	chr14:103439505:T:G	3.00508e-20	-4.44502e-10	-1.45519	9.63085e-11	-4.44502e-10	-1.45842
103439789	chr14:103439789:T:C	5.7929e-20	-0.581082	-0.217774	6.7328e-11	-1.35327	-0.463132
103440927	chr14:103440927:G:A	4.39664e-20	-4.44502e-10	-1.07465	1.38424e-10	-4.44502e-10	-1.09566
103441504	chr14:103441504:T:A	1.68711e-19	-0.556946	0.827058	1.68862e-10	-1.34251	0.445611
103441805	chr14:103441805:A:G	4.23862e-20	-1.61495	0.503703	1.37778e-10	-1.28718	0.18684
103441844	chr14:103441844:TAAC:T	3.01686e-19	1.83999	-0.98868	4.79517e-10	1.18156	-1.03476
103441988	chr14:103441988:T:C	4.36418e-20	-4.44502e-10	-1.08206	1.37721e-10	-4.44502e-10	-1.10075
103442096	chr14:103442096:C:T	4.01729e-20	-1.65873	0.493849	1.296e-10	-1.33989	0.178363
103442523	chr14:103442523:C:CAAT	3.89744e-19	2.1076	-1.00019	6.0446e-10	1.42453	-1.04617
103442596	chr14:103442596:G:A	2.92586e-20	-4.44502e-10	-1.4819	9.42834e-11	-4.44502e-10	-1.47967
103442837	chr14:103442837:T:C	4.41632e-20	-4.44502e-10	-1.07018	1.38767e-10	-4.44502e-10	-1.09318
103442866	chr14:103442866:G:A	3.64342e-19	2.05123	-1.01121	5.68295e-10	1.37346	-1.0568
103444215	chr14:103444215:G:A	4.11231e-20	-4.44502e-10	-1.1415	1.27549e-10	-4.44502e-10	-1.17748
103444553	chr14:103444553:C:T	4.83851e-20	-4.44502e-10	-0.978883	1.51658e-10	-4.44502e-10	-1.00435
103444561	chr14:103444561:G:A	1.44485e-19	-4.44502e-10	0.115099	2.90731e-10	-4.44502e-10	-0.353578
103444646	chr14:103444646:G:A	7.02561e-20	-0.539732	-0.0661953	7.94001e-11	-1.32261	-0.328871
103445529	chr14:103445529:A:G	3.18574e-20	-4.44502e-10	-1.3968	1.07318e-10	-4.44502e-10	-1.35018
103445857	chr14:103445857:A:T	3.37628e-18	2.23067	1.03579	4.18617e-09	1.5574	0.756163
103445858	chr14:103445858:C:T	3.48846e-18	2.25799	1.04115	4.31606e-09	1.58292	0.761205
103446675	chr14:103446675:T:G	2.99081e-20	-4.44502e-10	-1.45995	9.62141e-11	-4.44502e-10	-1.4594
103446920	chr14:103446920:T:TA	3.39624e-20	-4.44502e-10	-1.33282	1.13517e-10	-4.44502e-10	-1.29403
103447173	chr14:103447173:A:T	1.43364e-20	-2.19527	-4.62281e-10	4.42377e-11	-2.2364	-4.62281e-10
103447854	chr14:103447854:A:G	4.35923e-20	-4.44502e-10	-1.08319	1.37581e-10	-4.44502e-10	-1.10176
103448504	chr14:103448504:T:G	1.473e-20	-2.16819	-4.62281e-10	4.63078e-11	-2.19067	-4.62281e-10
103448505	chr14:103448505:A:G	1.4754e-20	-2.16656	-4.62281e-10	4.63743e-11	-2.18923	-4.62281e-10
103449299	chr14:103449299:G:A	1.20693e-19	-0.50115	0.436325	1.24022e-10	-1.30724	0.101721
103449571	chr14:103449571:A:G	3.10344e-20	-1.60698	0.184005	1.03756e-10	-1.27769	-0.106251
103449943	chr14:103449943:AG:A	4.68692e-20	-1.91755	0.906836	1.30211e-10	-1.98718	0.830356
103450305	chr14:103450305:A:G	4.14478e-20	-4.44502e-10	-1.13364	1.45725e-10	-4.44502e-10	-1.04425
103450579	chr14:103450579:C:T	4.40983e-20	-1.93955	0.867902	1.22934e-10	-2.0063	0.791972
103451378	chr14:103451378:AG:A	6.35828e-19	-4.44502e-10	1.59685	2.15811e-09	-4.44502e-10	1.65101
103451594	chr14:103451594:G:A	4.23228e-20	-4.44502e-10	-1.11275	1.33167e-10	-4.44502e-10	-1.13437
103451682	chr14:103451682:A:G	3.31074e-20	-4.44502e-10	-1.35832	1.06273e-10	-4.44502e-10	-1.35997
103451692	chr14:103451692:C:G	3.20029e-19	1.87247	-0.96213	5.0866e-10	1.21458	-1.00878
103452338	chr14:103452338:C:T	3.91997e-20	-4.44502e-10	-1.1894	1.22949e-10	-4.44502e-10	-1.21421
103452557	chr14:103452557:C:T	7.15395e-20	-4.44502e-10	-0.587825	2.12993e-10	-4.44502e-10	-0.664717
103452714	chr14:103452714:G:A	3.33976e-20	-4.44502e-10	-1.34959	1.11515e-10	-4.44502e-10	-1.31182
103452760	chr14:103452760:C:T	4.96897e-20	-1.91353	0.961248	1.74093e-10	-1.62492	0.75853
103452897	chr14:103452897:A:G	2.95507e-20	-4.44502e-10	-1.47197	9.57617e-11	-4.44502e-10	-1.46411
103453268	chr14:103453268:G:A	3.35624e-20	-4.44502e-10	-1.34467	1.07725e-10	-4.44502e-10	-1.3464
103454223	chr14:103454223:G:C	2.93695e-20	-4.44502e-10	-1.47812	9.41927e-11	-4.44502e-10	-1.48063
103454505	chr14:103454505:C:T	1.2231e-19	-0.422523	0.371007	1.23573e-10	-1.2477	0.0385531
103454590	chr14:103454590:G:A	3.71605e-19	1.8767	-0.816945	5.8654e-10	1.2183	-0.870037
103454934	chr14:103454934:T:C	3.00518e-20	-4.44502e-10	-1.45515	9.61495e-11	-4.44502e-10	-1.46007
103455047	chr14:103455047:G:A	1.07666e-19	-0.179045	-4.62281e-10	2.62773e-10	-0.454686	-4.62281e-10
103455118	chr14:103455118:G:A	3.30354e-20	-4.44502e-10	-1.36049	1.04534e-10	-4.44502e-10	-1.37646
103455126	chr14:103455126:T:C	2.92672e-20	-4.44502e-10	-1.48161	9.43161e-11	-4.44502e-10	-1.47933
103455150	chr14:103455150:T:G	1.77752e-20	-1.98027	-4.62281e-10	7.90662e-11	-1.65569	-4.62281e-10
103455454	chr14:103455454:C:T	2.92217e-20	-4.44502e-10	-1.48316	9.42783e-11	-4.44502e-10	-1.47973
103455579	chr14:103455579:T:C	1.02904e-19	-0.502219	0.277939	1.07215e-10	-1.30611	-0.0450353
103455640	chr14:103455640:A:G	3.54541e-20	-1.74198	0.452146	1.1157e-10	-1.46044	0.149113
103456053	chr14:103456053:A:G	4.17038e-19	-0.52474	1.69984	3.18492e-10	-1.32913	1.06675
103456671	chr14:103456671:T:C	3.29488e-19	1.88443	-0.944967	5.22497e-10	1.22517	-0.992526
103456762	chr14:103456762:A:G	3.16984e-20	-1.65117	0.249366	1.04785e-10	-1.32586	-0.0482117
103457077	chr14:103457077:A:G	3.40909e-18	2.09129	1.18483	4.2794e-09	1.43814	0.897455
103457084	chr14:103457084:G:A	3.59764e-21	-2.24199	-1.3358	1.30345e-11	-2.18279	-1.27559
103457138	chr14:103457138:A:G	3.52037e-19	1.91398	-0.908321	5.558e-10	1.25233	-0.957901
103457674	chr14:103457674:A:G	1.0654e-19	-4.44502e-10	-0.189551	3.13279e-10	-4.44502e-10	-0.278882
103458140	chr14:103458140:A:G	3.54024e-19	1.91116	-0.899874	5.59794e-10	1.25098	-0.94939
103458144	chr14:103458144:A:C	4.55608e-20	-0.626338	-0.412689	5.39616e-11	-1.39242	-0.645285
103458315	chr14:103458315:C:T	5.05326e-20	-4.44502e-10	-0.935456	1.76823e-10	-4.44502e-10	-0.850826
103458645	chr14:103458645:A:G	3.4793e-20	-4.44502e-10	-1.30866	1.08317e-10	-4.44502e-10	-1.34092
103459403	chr14:103459403:T:C	2.84489e-20	-1.68112	0.171155	9.6297e-11	-1.36535	-0.0931878
103459454	chr14:103459454:G:A	1.40367e-20	-2.2164	-4.62281e-10	5.28114e-11	-2.05925	-4.62281e-10
103459907	chr14:103459907:C:T	3.85211e-21	-2.24276	-1.2667	1.42289e-11	-2.17697	-1.19373
103460370	chr14:103460370:C:T	3.37332e-20	-4.44502e-10	-1.33959	1.12394e-10	-4.44502e-10	-1.30396
103460647	chr14:103460647:G:C	3.22891e-20	-4.44502e-10	-1.38334	1.09365e-10	-4.44502e-10	-1.33129
103461468	chr14:103461468:A:G	4.66242e-20	-0.564241	-0.451713	5.45462e-11	-1.34822	-0.678707
103461613	chr14:103461613:A:G	3.38175e-20	-4.44502e-10	-1.3371	1.13123e-10	-4.44502e-10	-1.2975
103461707	chr14:103461707:G:A	2.98475e-20	-4.44502e-10	-1.46197	9.4329e-11	-4.44502e-10	-1.47919
103461775	chr14:103461775:A:G	3.32246e-20	-1.69945	0.344669	1.11258e-10	-1.3876	0.0734733
103461914	chr14:103461914:T:G	3.34282e-19	1.92202	-0.968115	5.28929e-10	1.25872	-1.01384
103463089	chr14:103463089:C:T	3.24777e-20	-4.44502e-10	-1.37752	1.09882e-10	-4.44502e-10	-1.32657
103463198	chr14:103463198:G:A	2.83695e-18	2.02108	1.07133	3.57571e-09	1.36981	0.786136
103463539	chr14:103463539:A:G	3.06303e-20	-4.44502e-10	-1.43609	9.78321e-11	-4.44502e-10	-1.44272
103463695	chr14:103463695:C:T	2.89097e-20	-1.74526	0.251364	9.67848e-11	-1.43794	-0.0155449
103463743	chr14:103463743:C:T	4.44004e-20	-4.44502e-10	-1.06483	1.39513e-10	-4.44502e-10	-1.08782
103464227	chr14:103464227:T:C	3.67539e-19	1.85347	-0.80472	5.71811e-10	1.19317	-0.870339
103464742	chr14:103464742:G:A	9.73105e-21	-1.56365	-1.0191	4.73623e-11	-1.05969	-1.10846
103464914	chr14:103464914:G:A	4.58479e-20	-4.44502e-10	-1.03275	2.23693e-10	-4.44502e-10	-0.615703
103465284	chr14:103465284:C:T	3.18788e-20	-1.69706	0.300929	1.06626e-10	-1.38576	0.0291129
103465469	chr14:103465469:A:G	4.44004e-20	-4.44502e-10	-1.06483	1.39513e-10	-4.44502e-10	-1.08782
103465542	chr14:103465542:A:G	3.07501e-20	-1.63294	0.200758	1.02384e-10	-1.30405	-0.0932035
103466188	chr14:103466188:C:T	4.37059e-20	-4.44502e-10	-1.08059	1.37821e-10	-4.44502e-10	-1.10002
103466551	chr14:103466551:C:T	2.99179e-20	-4.44502e-10	-1.45962	9.69325e-11	-4.44502e-10	-1.45196
103466726	chr14:103466726:C:T	4.24062e-20	-4.44502e-10	-1.11078	1.33903e-10	-4.44502e-10	-1.12886
103466821	chr14:103466821:A:G	4.30542e-18	2.25297	1.25658	5.32264e-09	1.58661	0.967138
103466834	chr14:103466834:A:G	5.26249e-20	-4.44502e-10	-0.894884	1.34423e-10	-4.44502e-10	-1.12498
103467543	chr14:103467543:C:T	3.15974e-20	-4.44502e-10	-1.405	1.0628e-10	-4.44502e-10	-1.3599
103467763	chr14:103467763:A:ACGTAAAGC	1.23082e-19	-4.44502e-10	-0.0452275	3.4711e-10	-4.44502e-10	-0.176335
103468388	chr14:103468388:A:G	3.2458e-20	-4.44502e-10	-1.37813	1.05578e-10	-4.44502e-10	-1.36653
103468868	chr14:103468868:A:G	3.09386e-20	-4.44502e-10	-1.42607	9.65421e-11	-4.44502e-10	-1.456
103469528	chr14:103469528:C:T	1.08365e-19	-0.451194	0.278628	1.1138e-10	-1.26947	-0.0435598
103469629	chr14:103469629:T:C	7.97056e-21	-1.88737	-0.894945	2.57599e-11	-1.96286	-0.814299
103469911	chr14:103469911:A:G	3.222e-20	-4.44502e-10	-1.38549	1.01789e-10	-4.44502e-10	-1.40308
103469967	chr14:103469967:A:G	3.02829e-20	-4.44502e-10	-1.44749	9.67939e-11	-4.44502e-10	-1.45339
103470274	chr14:103470274:T:TATGAGAC	4.36109e-20	-4.44502e-10	-1.08277	1.37628e-10	-4.44502e-10	-1.10142
103470334	chr14:103470334:A:G	5.10162e-20	-4.44502e-10	-0.925931	1.94216e-10	-4.44502e-10	-0.757007
103470749	chr14:103470749:G:A	8.30719e-20	-0.429136	-0.00923171	8.72213e-11	-1.252	-0.305526
103471035	chr14:103471035:T:C	3.27838e-20	-1.69873	0.330589	1.10515e-10	-1.37789	0.0570694
103471816	chr14:103471816:CAAT:C	3.55126e-18	2.14286	1.17412	4.42466e-09	1.48193	0.88704
103472746	chr14:103472746:G:A	4.39265e-20	-4.44502e-10	-1.07556	1.38591e-10	-4.44502e-10	-1.09445
103472789	chr14:103472789:C:T	4.53308e-20	-4.44502e-10	-1.04409	1.42321e-10	-4.44502e-10	-1.06789
103472938	chr14:103472938:G:A	1.8391e-18	1.88518	0.773774	2.3372e-09	1.21755	0.513181
103473215	chr14:103473215:A:G	5.83505e-20	-4.44502e-10	-0.791606	2.24163e-10	-4.44502e-10	-0.613602
103473435	chr14:103473435:A:G	2.9495e-20	-4.44502e-10	-1.47385	9.46459e-11	-4.44502e-10	-1.47583
103473540	chr14:103473540:T:C	1.10468e-19	-4.44502e-10	-0.15335	3.24429e-10	-4.44502e-10	-0.24391
103474099	chr14:103474099:G:A	1.98925e-18	1.88129	0.856152	2.53488e-09	1.21657	0.595357
103474153	chr14:103474153:C:T	3.58943e-20	-4.44502e-10	-1.2775	1.11417e-10	-4.44502e-10	-1.3127
103474574	chr14:103474574:G:A	2.75131e-19	1.76462	-1.00545	4.31278e-10	1.0902	-1.04942
103475042	chr14:103475042:C:A	3.34626e-20	-4.44502e-10	-1.34765	1.11946e-10	-4.44502e-10	-1.30796
103475055	chr14:103475055:A:G	3.32724e-20	-4.44502e-10	-1.35335	1.11211e-10	-4.44502e-10	-1.31455
103475467	chr14:103475467:TA:T	2.9549e-20	-4.44502e-10	-1.47202	9.41969e-11	-4.44502e-10	-1.48059
103475761	chr14:103475761:A:T	4.43915e-20	-4.44502e-10	-1.06503	1.39489e-10	-4.44502e-10	-1.08799
103475770	chr14:103475770:C:T	4.84893e-20	-4.44502e-10	-0.976732	1.5239e-10	-4.44502e-10	-0.999534
103476332	chr14:103476332:A:G	3.02383e-20	-1.73738	0.288409	1.01431e-10	-1.4248	0.0181965
103476425	chr14:103476425:G:A	4.24088e-20	-0.612291	-0.498427	5.05199e-11	-1.38585	-0.717761
103476511	chr14:103476511:ATATTTAC:A	4.27983e-20	-0.597234	-0.504343	5.08301e-11	-1.37475	-0.722735
103476526	chr14:103476526:A:G	4.28471e-20	-0.599325	-0.501111	5.08641e-11	-1.37693	-0.719885
103476654	chr14:103476654:A:G	2.3735e-19	1.61306	-1.00159	3.76719e-10	0.951335	-1.04581
103476803	chr14:103476803:T:C	4.22223e-20	-0.612253	-0.502872	5.04476e-11	-1.38353	-0.721512
103476854	chr14:103476854:T:C	1.29515e-19	-4.44502e-10	0.00571993	3.65675e-10	-4.44502e-10	-0.124231
103476900	chr14:103476900:T:G	4.35738e-20	-4.44502e-10	-1.08362	1.37512e-10	-4.44502e-10	-1.10227
103477010	chr14:103477010:G:A	3.21876e-20	-4.44502e-10	-1.38649	1.01552e-10	-4.44502e-10	-1.40541
103477638	chr14:103477638:T:C	6.66448e-19	-4.44502e-10	1.64389	2.26589e-09	-4.44502e-10	1.69975
103477800	chr14:103477800:C:T	8.33502e-19	1.67006	0.197502	1.36803e-09	1.00792	0.187227
103478163	chr14:103478163:C:T	1.4538e-19	-4.44502e-10	0.121273	2.92241e-10	-4.44502e-10	-0.348399
103478524	chr14:103478524:T:G	3.07077e-20	-1.78137	0.347804	9.96434e-11	-1.50176	0.0773822
103478575	chr14:103478575:G:A	4.62476e-20	-0.559572	-0.464493	5.4073e-11	-1.34674	-0.688899
103478647	chr14:103478647:C:G	4.89791e-20	-0.96668	-4.62281e-10	1.22367e-10	-1.21895	-4.62281e-10
103478694	chr14:103478694:C:T	3.02691e-20	-1.74949	0.301539	1.0094e-10	-1.44036	0.0289069
103479077	chr14:103479077:A:G	6.59733e-19	1.41845	0.215316	1.11166e-09	0.793542	0.194094
103479326	chr14:103479326:C:T	4.77847e-20	-4.44502e-10	-0.991369	1.61089e-10	-4.44502e-10	-0.944023
103479332	chr14:103479332:T:A	1.03927e-19	-4.44502e-10	-0.214386	3.08914e-10	-4.44502e-10	-0.292912
103479900	chr14:103479900:A:C	1.36808e-20	-2.24208	-4.62281e-10	4.70424e-11	-2.17493	-4.62281e-10
103480113	chr14:103480113:G:C	2.79932e-20	-1.7531	0.226988	9.17462e-11	-1.46692	-0.0400281
103480170	chr14:103480170:C:T	2.94662e-20	-4.44502e-10	-1.47483	9.54505e-11	-4.44502e-10	-1.46737
103480299	chr14:103480299:A:G	3.21609e-20	-4.44502e-10	-1.38732	1.02402e-10	-4.44502e-10	-1.39707
103480661	chr14:103480661:C:A	3.67415e-20	-4.44502e-10	-1.25417	1.22825e-10	-4.44502e-10	-1.21522
103480952	chr14:103480952:A:G	5.30745e-20	-0.560478	-0.3259	6.22381e-11	-1.34343	-0.551578
103481504	chr14:103481504:C:T	1.03371e-19	-4.44502e-10	-0.219746	3.12452e-10	-4.44502e-10	-0.281527
103482062	chr14:103482062:A:G	3.76597e-20	-1.95322	0.723734	1.13197e-10	-1.7273	0.430458
103482257	chr14:103482257:A:T	3.34608e-20	-4.44502e-10	-1.3477	1.10858e-10	-4.44502e-10	-1.31772
103482289	chr14:103482289:G:A	1.6423e-18	1.76112	0.784653	2.12273e-09	1.11276	0.521719
103482320	chr14:103482320:T:A	2.93731e-20	-4.44502e-10	-1.47799	9.48143e-11	-4.44502e-10	-1.47406
103483013	chr14:103483013:C:T	2.91908e-20	-4.44502e-10	-1.48422	9.41522e-11	-4.44502e-10	-1.48106
103483502	chr14:103483502:T:G	2.9233e-20	-4.44502e-10	-1.48278	9.46009e-11	-4.44502e-10	-1.47631
103483683	chr14:103483683:T:C	3.52302e-20	-4.44502e-10	-1.29617	1.14878e-10	-4.44502e-10	-1.28211
103483805	chr14:103483805:C:T	1.37002e-20	-2.24066	-4.62281e-10	4.8581e-11	-2.14275	-4.62281e-10
103484031	chr14:103484031:A:G	2.44742e-19	1.67009	-1.02796	3.82929e-10	1.00325	-1.08138
103484165	chr14:103484165:T:C	3.18408e-20	-4.44502e-10	-1.39733	9.82729e-11	-4.44502e-10	-1.43823
103484167	chr14:103484167:T:TC	2.92749e-20	-4.44502e-10	-1.48134	9.45851e-11	-4.44502e-10	-1.47648
103484429	chr14:103484429:T:TC	1.43992e-20	-2.1909	-4.62281e-10	4.66194e-11	-2.18396	-4.62281e-10
103484766	chr14:103484766:AATT:A	2.92723e-20	-4.44502e-10	-1.48143	9.39812e-11	-4.44502e-10	-1.48288
103484793	chr14:103484793:C:T	1.43374e-20	-1.87283	-0.322375	6.34932e-11	-1.51177	-0.363274
103485144	chr14:103485144:C:T	1.646e-18	1.87274	0.67529	2.0274e-09	1.16488	0.423652
103485854	chr14:103485854:C:G	3.31192e-20	-4.44502e-10	-1.35796	1.12521e-10	-4.44502e-10	-1.30284
103486116	chr14:103486116:A:C	1.40731e-18	1.60909	0.782271	1.81704e-09	0.959714	0.519275
103486215	chr14:103486215:C:G	2.93146e-20	-4.44502e-10	-1.47999	9.45626e-11	-4.44502e-10	-1.47672
103486228	chr14:103486228:C:T	4.16319e-19	-4.44502e-10	1.17338	1.42303e-09	-4.44502e-10	1.23457
103486284	chr14:103486284:C:T	2.13188e-19	1.53077	-1.02667	3.40909e-10	0.87583	-1.07019
103486319	chr14:103486319:G:C	3.10576e-20	-1.73874	0.316508	9.93926e-11	-1.43913	0.0122339
103486549	chr14:103486549:A:T	5.57741e-20	-0.541065	-0.2957	6.42807e-11	-1.32887	-0.53385
103486695	chr14:103486695:T:C	1.64212e-18	1.70055	0.845113	2.10621e-09	1.04799	0.578679
103486817	chr14:103486817:T:C	5.91692e-20	-0.553655	-0.224019	6.7912e-11	-1.33827	-0.469498
103487102	chr14:103487102:T:A	2.98087e-20	-4.44502e-10	-1.46327	9.65186e-11	-4.44502e-10	-1.45624
103487329	chr14:103487329:T:A	1.48053e-19	0.989475	-0.84998	2.98767e-10	0.582738	-0.90905
103487431	chr14:103487431:C:A	3.22685e-20	-4.44502e-10	-1.38398	1.09033e-10	-4.44502e-10	-1.33433
103487883	chr14:103487883:C:T	3.86325e-20	-4.44502e-10	-1.20398	1.29613e-10	-4.44502e-10	-1.16142
103487980	chr14:103487980:A:G	2.58019e-20	-1.85577	0.248147	8.146e-11	-1.6031	-0.022761
103488067	chr14:103488067:T:C	3.14092e-20	-1.75454	0.343569	9.97069e-11	-1.46156	0.0378209
103488732	chr14:103488732:G:A	1.34116e-19	-0.430388	0.471017	1.35901e-10	-1.25077	0.13672
103488910	chr14:103488910:T:C	3.54743e-20	-1.82724	0.537971	1.1155e-10	-1.56718	0.255682
103489158	chr14:103489158:A:G	3.01888e-20	-4.44502e-10	-1.4506	9.63892e-11	-4.44502e-10	-1.45758
103489455	chr14:103489455:A:G	1.84747e-19	-0.527028	0.887938	1.82271e-10	-1.3224	0.50192
103489782	chr14:103489782:A:G	3.74091e-20	-4.44502e-10	-1.23616	1.16668e-10	-4.44502e-10	-1.26664
103489845	chr14:103489845:C:T	3.17232e-20	-4.44502e-10	-1.40103	1.06977e-10	-4.44502e-10	-1.35336
103490082	chr14:103490082:C:T	3.77422e-20	-4.44502e-10	-1.2273	1.22242e-10	-4.44502e-10	-1.21997
103490093	chr14:103490093:G:A	3.17175e-20	-4.44502e-10	-1.40121	1.00308e-10	-4.44502e-10	-1.41773
103490376	chr14:103490376:T:C	6.56873e-20	-0.513782	-0.159387	7.41521e-11	-1.30858	-0.411279
103490456	chr14:103490456:G:A	1.5274e-19	-4.44502e-10	0.170665	5.7474e-10	-4.44502e-10	0.327941
103490473	chr14:103490473:C:T	3.17282e-20	-4.44502e-10	-1.40087	1.00339e-10	-4.44502e-10	-1.41743
103490496	chr14:103490496:A:G	3.53768e-20	-1.77664	0.484618	1.13725e-10	-1.49774	0.205548
103490506	chr14:103490506:G:A	4.44618e-20	-4.44502e-10	-1.06344	1.397e-10	-4.44502e-10	-1.08648
103490803	chr14:103490803:A:G	3.43293e-20	-4.44502e-10	-1.32207	1.14736e-10	-4.44502e-10	-1.28334
103492952	chr14:103492952:G:T	7.956e-19	2.44392	-0.622897	7.61724e-10	1.24005	-0.630445
103493095	chr14:103493095:A:G	5.73597e-20	-0.577402	-0.23133	6.61939e-11	-1.35603	-0.477361
103493319	chr14:103493319:A:G	3.1515e-20	-4.44502e-10	-1.40761	9.9728e-11	-4.44502e-10	-1.42353
103493689	chr14:103493689:A:G	1.81605e-18	1.98323	0.663112	2.31365e-09	1.31081	0.409791
103493764	chr14:103493764:A:G	2.02552e-20	-1.84967	-4.62281e-10	5.44169e-11	-2.0293	-4.62281e-10
103493800	chr14:103493800:G:A	4.22797e-19	-4.44502e-10	1.18882	1.69404e-09	-4.44502e-10	1.4089
103493961	chr14:103493961:G:A	7.11574e-20	-0.461875	-0.131305	7.88089e-11	-1.26898	-0.389973
103494817	chr14:103494817:A:G	2.94683e-20	-4.44502e-10	-1.47476	9.47017e-11	-4.44502e-10	-1.47525
103495219	chr14:103495219:C:G	1.60857e-18	1.71817	0.806858	2.0618e-09	1.06213	0.543228
103495792	chr14:103495792:AC:A	5.07628e-20	-0.559237	-0.371674	5.8929e-11	-1.34549	-0.604151
103495982	chr14:103495982:C:T	4.36077e-20	-4.44502e-10	-1.08284	1.37623e-10	-4.44502e-10	-1.10146
103496222	chr14:103496222:A:G	2.37608e-19	1.59807	-0.985527	3.71859e-10	0.933722	-1.04118
103496242	chr14:103496242:G:A	3.31193e-20	-1.72415	0.36619	1.06146e-10	-1.4181	0.0569386
103496991	chr14:103496991:A:G	4.43165e-20	-4.44502e-10	-1.06672	1.39254e-10	-4.44502e-10	-1.08968
103497083	chr14:103497083:G:A	2.84731e-20	-1.80747	0.298356	9.11516e-11	-1.53792	0.0244659
103497570	chr14:103497570:C:T	3.29881e-20	-4.44502e-10	-1.36193	1.04102e-10	-4.44502e-10	-1.3806
103497647	chr14:103497647:A:G	1.19008e-19	-4.44502e-10	-0.0788859	2.45572e-10	-4.44502e-10	-0.522387
103498088	chr14:103498088:G:A	1.33712e-19	-0.418536	0.456151	1.34743e-10	-1.24599	0.123386
103498303	chr14:103498303:A:G	4.442e-20	-4.44502e-10	-1.06438	1.3957e-10	-4.44502e-10	-1.08741
103499087	chr14:103499087:G:A	3.17286e-20	-4.44502e-10	-1.40086	1.04651e-10	-4.44502e-10	-1.37534
103499191	chr14:103499191:G:A	2.28206e-19	1.61231	-1.04013	3.59857e-10	0.942915	-1.08318
103499983	chr14:103499983:G:A	4.44004e-20	-4.44502e-10	-1.06483	1.39513e-10	-4.44502e-10	-1.08782
103500414	chr14:103500414:C:T	3.26359e-20	-4.44502e-10	-1.37266	1.10557e-10	-4.44502e-10	-1.32045
103501006	chr14:103501006:T:C	1.98919e-19	1.41032	-0.975497	3.1504e-10	0.758503	-1.03178
103501483	chr14:103501483:G:C	2.80324e-20	-1.79097	0.266258	9.35049e-11	-1.49947	0.0115114
103501557	chr14:103501557:C:G	2.23444e-20	-1.7515	-4.62281e-10	7.94914e-11	-1.65033	-4.62281e-10
103501592	chr14:103501592:C:G	2.67916e-19	1.62813	-0.895535	4.19814e-10	0.957604	-0.943769
103501927	chr14:103501927:G:A	3.48607e-20	-4.44502e-10	-1.30672	1.16685e-10	-4.44502e-10	-1.2665
103502280	chr14:103502280:C:G	4.44004e-20	-4.44502e-10	-1.06483	1.39513e-10	-4.44502e-10	-1.08782
103502504	chr14:103502504:G:C	3.13569e-20	-4.44502e-10	-1.41264	1.05248e-10	-4.44502e-10	-1.36966
103503355	chr14:103503355:G:A	3.13135e-20	-4.44502e-10	-1.41402	1.05066e-10	-4.44502e-10	-1.37138
103503572	chr14:103503572:A:G	1.41678e-19	-0.404022	0.499506	1.42112e-10	-1.23167	0.162306
103504171	chr14:103504171:G:T	3.22534e-20	-1.763	0.378552	1.01281e-10	-1.47452	0.0664439
103504655	chr14:103504655:G:T	1.13463e-18	2.17599	-4.62281e-10	3.14618e-09	2.02797	-4.62281e-10
103504865	chr14:103504865:T:G	5.33804e-20	-0.443683	-0.436948	6.13686e-11	-1.25878	-0.650296
103505037	chr14:103505037:C:T	4.88066e-20	-0.491919	-0.478291	5.71126e-11	-1.294	-0.686952
103505253	chr14:103505253:C:T	2.97299e-20	-4.44502e-10	-1.46592	9.45846e-11	-4.44502e-10	-1.47648
103505368	chr14:103505368:G:T	3.09472e-20	-4.44502e-10	-1.42579	1.03464e-10	-4.44502e-10	-1.38675
103505885	chr14:103505885:G:A	8.5382e-20	-0.41094	-4.62281e-10	1.34936e-10	-1.12117	-4.62281e-10
103505938	chr14:103505938:G:A	1.97265e-19	-0.478305	0.904778	1.91384e-10	-1.28869	0.516999
103505977	chr14:103505977:C:T	3.29983e-20	-4.44502e-10	-1.36162	1.11974e-10	-4.44502e-10	-1.30771
103506042	chr14:103506042:T:C	3.05992e-20	-1.81857	0.381467	9.87167e-11	-1.53568	0.101959
103506516	chr14:103506516:G:A	5.0449e-20	-4.44502e-10	-0.937111	1.70655e-10	-4.44502e-10	-0.886331
103506653	chr14:103506653:T:C	1.02883e-18	1.68264	0.395456	1.3846e-09	1.04152	0.165668
103506717	chr14:103506717:T:G	3.9647e-20	-4.44502e-10	-1.17806	1.33003e-10	-4.44502e-10	-1.1356
103506773	chr14:103506773:G:A	3.15996e-20	-4.44502e-10	-1.40493	1.00016e-10	-4.44502e-10	-1.42065
103506834	chr14:103506834:C:T	3.75422e-20	-4.44502e-10	-1.23261	1.25765e-10	-4.44502e-10	-1.19156
103507201	chr14:103507201:A:G	1.47468e-19	-4.44502e-10	0.135539	4.40364e-10	-4.44502e-10	0.0616239
103507733	chr14:103507733:G:C	2.9225e-20	-4.44502e-10	-1.48305	9.41587e-11	-4.44502e-10	-1.481
103507898	chr14:103507898:C:T	1.9371e-20	-1.86187	-0.0324285	6.3448e-11	-1.60766	-0.268097
103508702	chr14:103508702:G:A	3.0025e-20	-1.82815	0.372105	9.68347e-11	-1.54684	0.0938694
103508760	chr14:103508760:C:T	4.44004e-20	-4.44502e-10	-1.06483	1.39513e-10	-4.44502e-10	-1.08782
103509025	chr14:103509025:A:G	2.94621e-20	-4.44502e-10	-1.47497	9.5457e-11	-4.44502e-10	-1.4673
103509039	chr14:103509039:C:T	4.54401e-20	-2.12227	1.08059	1.35417e-10	-2.1676	1.04998
103510895	chr14:103510895:C:T	3.4613e-20	-4.44502e-10	-1.31384	1.11162e-10	-4.44502e-10	-1.31499
103511178	chr14:103511178:G:A	6.13065e-20	-0.566782	-0.175406	7.07376e-11	-1.35895	-0.408047
103511268	chr14:103511268:C:T	1.85157e-19	1.40675	-1.04362	2.9668e-10	0.752622	-1.08595
103511851	chr14:103511851:A:G	3.07116e-20	-4.44502e-10	-1.43344	9.69199e-11	-4.44502e-10	-1.45209
103511880	chr14:103511880:G:A	4.68067e-20	-0.507396	-0.504653	5.49475e-11	-1.30485	-0.714747
103512790	chr14:103512790:C:T	1.93491e-19	1.46194	-1.05479	3.08827e-10	0.803513	-1.09671
103512794	chr14:103512794:G:A	2.92971e-20	-4.44502e-10	-1.48059	9.46728e-11	-4.44502e-10	-1.47555
103512841	chr14:103512841:G:A	5.33667e-20	-4.44502e-10	-0.880887	1.86867e-10	-4.44502e-10	-0.795582
103512923	chr14:103512923:T:C	3.1159e-20	-4.44502e-10	-1.41897	9.81177e-11	-4.44502e-10	-1.43981
103513237	chr14:103513237:A:G	4.44549e-20	-4.44502e-10	-1.0636	1.39679e-10	-4.44502e-10	-1.08663
103513503	chr14:103513503:C:T	1.07282e-19	-4.44502e-10	-0.182616	3.14988e-10	-4.44502e-10	-0.273444
103513563	chr14:103513563:G:A	3.59429e-21	-2.13296	-1.44577	1.20088e-11	-2.11178	-1.42856
103513616	chr14:103513616:T:C	2.92053e-20	-4.44502e-10	-1.48372	9.43102e-11	-4.44502e-10	-1.47939
103513995	chr14:103513995:A:G	2.92054e-20	-4.44502e-10	-1.48372	9.43113e-11	-4.44502e-10	-1.47938
103514334	chr14:103514334:C:T	1.36643e-20	-2.24329	-4.62281e-10	4.68376e-11	-2.17929	-4.62281e-10
103514417	chr14:103514417:GC:G	2.92605e-20	-4.44502e-10	-1.48184	9.47096e-11	-4.44502e-10	-1.47516
103514617	chr14:103514617:T:A	3.42729e-20	-4.44502e-10	-1.32372	1.10033e-10	-4.44502e-10	-1.3252
103514631	chr14:103514631:G:A	3.57615e-20	-1.73215	0.450951	1.08122e-10	-1.43377	0.0910575
103514887	chr14:103514887:C:CAG	3.08299e-20	-4.44502e-10	-1.42959	9.96077e-11	-4.44502e-10	-1.42474
103515200	chr14:103515200:C:T	3.34811e-20	-4.44502e-10	-1.34709	1.13927e-10	-4.44502e-10	-1.29042
103515325	chr14:103515325:G:A	5.93122e-20	-0.625844	-0.149416	6.82891e-11	-1.39641	-0.405815
103515346	chr14:103515346:G:T	1.51175e-20	-2.14222	-4.62281e-10	4.4886e-11	-2.22185	-4.62281e-10
103515495	chr14:103515495:A:G	3.11664e-20	-4.44502e-10	-1.41873	1.0076e-10	-4.44502e-10	-1.41324
103515512	chr14:103515512:T:G	2.85752e-18	1.95265	1.14698	3.58438e-09	1.29153	0.866838
103515605	chr14:103515605:A:G	1.51424e-19	-0.511043	0.673055	1.53032e-10	-1.31298	0.317646
103515634	chr14:103515634:A:G	4.5347e-20	-1.74705	0.703322	1.33596e-10	-1.44873	0.317573
103515901	chr14:103515901:C:T	3.38251e-20	-4.44502e-10	-1.33687	1.15319e-10	-4.44502e-10	-1.27828
103515918	chr14:103515918:T:G	1.44573e-20	-2.18688	-4.62281e-10	4.45601e-11	-2.22914	-4.62281e-10
103515942	chr14:103515942:T:C	2.93122e-20	-4.44502e-10	-1.48007	9.49895e-11	-4.44502e-10	-1.47221
103517168	chr14:103517168:G:A	6.05723e-20	-4.44502e-10	-0.754237	2.33717e-10	-4.44502e-10	-0.571865
103517724	chr14:103517724:G:A	3.14179e-20	-4.44502e-10	-1.4107	1.05314e-10	-4.44502e-10	-1.36903
103517957	chr14:103517957:G:T	2.35753e-20	-0.799784	-0.898092	3.19926e-11	-1.51123	-1.04924
103518444	chr14:103518444:A:G	3.64404e-20	-4.44502e-10	-1.2624	1.22192e-10	-4.44502e-10	-1.22038
103518489	chr14:103518489:T:C	3.58619e-20	-4.44502e-10	-1.2784	1.20085e-10	-4.44502e-10	-1.23778
103519482	chr14:103519482:G:A	3.33818e-20	-4.44502e-10	-1.35006	1.04347e-10	-4.44502e-10	-1.37826
103519933	chr14:103519933:C:T	1.1141e-19	-4.44502e-10	-0.144857	2.30978e-10	-4.44502e-10	-0.583655
103520803	chr14:103520803:T:C	4.72721e-20	-1.60877	0.606616	1.28309e-10	-1.45722	0.285685
103521597	chr14:103521597:G:T	5.13887e-20	-4.44502e-10	-0.918656	1.79469e-10	-4.44502e-10	-0.835973
103521843	chr14:103521843:G:T	2.29896e-19	1.8952	-1.31565	3.30722e-10	1.15795	-1.38264
103521954	chr14:103521954:G:C	3.00537e-20	-4.44502e-10	-1.45509	9.95045e-11	-4.44502e-10	-1.42577
103523244	chr14:103523244:T:A	4.9654e-20	-1.06266	0.109664	1.44393e-10	-0.922437	-0.131002
103523259	chr14:103523259:AC:A	3.70067e-19	2.29102	-1.23541	5.44042e-10	1.60358	-1.33053
103523318	chr14:103523318:G:A	3.32735e-20	-4.44502e-10	-1.35331	1.07885e-10	-4.44502e-10	-1.34491
103523555	chr14:103523555:A:C	3.59143e-19	1.80904	-0.783389	4.63034e-10	0.897513	-0.785689
103523689	chr14:103523689:C:T	9.79217e-20	-4.44502e-10	-0.273907	4.26371e-10	-4.44502e-10	0.0293332
103524239	chr14:103524239:A:G	3.2823e-20	-4.44502e-10	-1.36695	1.0634e-10	-4.44502e-10	-1.35933
103524408	chr14:103524408:G:A	3.65992e-20	-1.45239	0.19434	9.99355e-11	-1.24072	-0.180733
103524462	chr14:103524462:T:C	1.19644e-18	1.37015	0.858887	1.63122e-09	0.758933	0.612173
103524540	chr14:103524540:T:A	3.34741e-20	-1.3473	-4.62281e-10	8.6955e-11	-1.56059	-4.62281e-10
103525064	chr14:103525064:G:A	1.46598e-18	1.87	0.562199	1.98091e-09	1.21768	0.347661
103525141	chr14:103525141:T:A	1.2602e-20	-0.918818	-1.4054	2.15115e-11	-1.50135	-1.45603
103525412	chr14:103525412:A:G	1.93719e-18	2.06818	0.642734	2.55302e-09	1.3927	0.426355
103525903	chr14:103525903:C:T	2.93128e-20	-4.44502e-10	-1.48005	9.38773e-11	-4.44502e-10	-1.48399
103526136	chr14:103526136:C:T	2.47567e-20	-1.33464	-0.314337	7.40006e-11	-1.10901	-0.612897
103526255	chr14:103526255:G:A	4.43145e-19	2.00798	-0.772162	5.60657e-10	1.06953	-0.766403
103526781	chr14:103526781:G:A	1.4164e-20	-2.20737	-4.62281e-10	4.69117e-11	-2.17771	-4.62281e-10
103527538	chr14:103527538:C:A	3.34753e-20	-4.44502e-10	-1.34727	1.14208e-10	-4.44502e-10	-1.28795
103528078	chr14:103528078:G:T	3.11778e-20	-4.44502e-10	-1.41837	1.00451e-10	-4.44502e-10	-1.41631
103528624	chr14:103528624:T:C	1.02811e-18	1.84461	0.232792	1.36255e-09	1.14881	0.042332
103528640	chr14:103528640:A:T	3.22869e-20	-4.44502e-10	-1.38341	1.13388e-10	-4.44502e-10	-1.29516
103529068	chr14:103529068:C:A	9.41797e-20	-4.44502e-10	-0.31287	2.05129e-10	-4.44502e-10	-0.702336
103529868	chr14:103529868:T:C	3.76677e-20	-1.31123	0.0819578	5.81844e-11	-1.76271	-0.199653
103530507	chr14:103530507:G:A	4.84209e-20	-4.44502e-10	-0.978143	2.01418e-10	-4.44502e-10	-0.720592
103530911	chr14:103530911:C:A	7.81061e-21	-1.42928	-1.37331	1.60428e-11	-1.84353	-1.40718
103531078	chr14:103531078:T:C	3.02932e-20	-4.44502e-10	-1.44715	9.80815e-11	-4.44502e-10	-1.44018
103531188	chr14:103531188:T:A	2.64723e-20	-0.736324	-0.845651	8.38257e-11	-0.529206	-1.06803
103531424	chr14:103531424:C:T	3.00245e-20	-4.44502e-10	-1.45606	9.65581e-11	-4.44502e-10	-1.45583
103531430	chr14:103531430:G:A	1.9567e-20	-1.88423	-4.62281e-10	6.08726e-11	-1.91719	-4.62281e-10
103532573	chr14:103532573:T:A	3.21743e-20	-4.44502e-10	-1.38691	1.02297e-10	-4.44502e-10	-1.39809
103533171	chr14:103533171:A:G	3.05758e-20	-0.686088	-0.751778	9.48281e-11	-0.482852	-0.991059
103533413	chr14:103533413:C:T	6.81983e-21	-1.46684	-1.4714	1.44438e-11	-1.87558	-1.48013
103533914	chr14:103533914:A:G	3.372e-20	-4.44502e-10	-1.33998	1.09312e-10	-4.44502e-10	-1.33177
103534036	chr14:103534036:A:G	3.45762e-20	-4.44502e-10	-1.31491	1.12437e-10	-4.44502e-10	-1.30358
103534043	chr14:103534043:G:A	4.85162e-20	-0.976177	-4.62281e-10	2.32492e-10	-0.57712	-4.62281e-10
103534235	chr14:103534235:G:A	3.22687e-20	-4.44502e-10	-1.38398	1.13055e-10	-4.44502e-10	-1.2981
103534465	chr14:103534465:AG:A	3.61433e-20	-0.831691	-0.438893	1.08913e-10	-0.626947	-0.708483
103535040	chr14:103535040:C:T	3.0903e-20	-4.44502e-10	-1.42722	1.03128e-10	-4.44502e-10	-1.39001
103535180	chr14:103535180:G:A	3.4885e-20	-0.333657	-0.97236	1.11949e-10	-0.240441	-1.06749
103535201	chr14:103535201:C:T	5.309e-20	-4.44502e-10	-0.886087	1.98558e-10	-4.44502e-10	-0.734895
103535267	chr14:103535267:T:G	4.53503e-20	-4.44502e-10	-1.04366	1.53494e-10	-4.44502e-10	-0.992316
103535510	chr14:103535510:C:T	2.19022e-20	-1.77149	-4.62281e-10	5.67072e-11	-1.98808	-4.62281e-10
103535546	chr14:103535546:G:C	3.04746e-20	-4.44502e-10	-1.44118	9.59148e-11	-4.44502e-10	-1.46252
103535562	chr14:103535562:G:A	3.01256e-20	-4.44502e-10	-1.4527	9.64656e-11	-4.44502e-10	-1.45679
103536274	chr14:103536274:T:C	4.18302e-19	1.46382	-0.285689	8.23801e-10	0.83236	-0.144408
103536346	chr14:103536346:C:T	2.92572e-20	-4.44502e-10	-1.48195	9.39057e-11	-4.44502e-10	-1.48369
103536372	chr14:103536372:T:A	2.98759e-20	-4.44502e-10	-1.46102	9.6654e-11	-4.44502e-10	-1.45484
103536406	chr14:103536406:G:A	5.54367e-20	-4.44502e-10	-0.842833	1.59996e-10	-4.44502e-10	-0.950831
103536696	chr14:103536696:C:A	6.59834e-20	-4.44502e-10	-0.668672	2.33483e-10	-4.44502e-10	-0.572869
103536733	chr14:103536733:A:G	1.01959e-18	1.77535	0.29373	1.63169e-09	1.08619	0.285201
103536757	chr14:103536757:C:T	5.99569e-19	1.88555	-0.347409	9.47238e-10	1.19021	-0.362637
103536788	chr14:103536788:C:T	4.2777e-20	-4.44502e-10	-1.10207	1.6096e-10	-4.44502e-10	-0.944823
103536803	chr14:103536803:T:A	3.02052e-20	-4.44502e-10	-1.45006	1.00891e-10	-4.44502e-10	-1.41194
103536883	chr14:103536883:A:G	3.38209e-20	-4.44502e-10	-1.33699	1.20353e-10	-4.44502e-10	-1.23554
103537536	chr14:103537536:C:T	2.05196e-20	-1.8367	-4.62281e-10	7.80958e-11	-1.66804	-4.62281e-10
103537610	chr14:103537610:C:T	8.73815e-20	-4.44502e-10	-0.387791	2.81206e-10	-4.44502e-10	-0.386891
103537862	chr14:103537862:C:T	7.60036e-20	-4.44502e-10	-0.527294	2.43914e-10	-4.44502e-10	-0.529163
103537886	chr14:103537886:C:G	1.1197e-20	-1.87547	-0.566964	4.82478e-11	-1.55316	-0.596468
103537974	chr14:103537974:C:A	4.8457e-20	-1.5252	0.547801	1.2609e-10	-1.7763	0.587314
103538363	chr14:103538363:G:A	2.922e-20	-4.44502e-10	-1.48322	9.39922e-11	-4.44502e-10	-1.48277
103538473	chr14:103538473:T:A	1.90896e-19	1.05834	-0.664684	3.43899e-10	0.462339	-0.647969
103538596	chr14:103538596:C:T	3.05423e-20	-4.44502e-10	-1.43896	1.04326e-10	-4.44502e-10	-1.37845
103538631	chr14:103538631:C:T	6.22623e-19	-0.558964	2.13483	6.00166e-10	-1.19509	1.56632
103538896	chr14:103538896:C:T	2.97649e-20	-4.44502e-10	-1.46475	9.57116e-11	-4.44502e-10	-1.46464
103539504	chr14:103539504:G:A	3.64329e-20	-4.44502e-10	-1.2626	1.16742e-10	-4.44502e-10	-1.26601
103540005	chr14:103540005:C:T	2.95105e-20	-1.32471	-0.148617	5.24516e-11	-1.7582	-0.30789
103540016	chr14:103540016:G:A	2.92464e-20	-4.44502e-10	-1.48232	9.40189e-11	-4.44502e-10	-1.48248
103540077	chr14:103540077:C:G	2.41884e-20	-1.39848	-0.27372	4.41571e-11	-1.81126	-0.426964
103540364	chr14:103540364:C:T	2.92074e-20	-4.44502e-10	-1.48365	9.38703e-11	-4.44502e-10	-1.48406
103540379	chr14:103540379:T:C	2.93615e-20	-1.37184	-0.106549	4.83566e-11	-1.7987	-0.348672
103540905	chr14:103540905:G:A	1.07036e-19	-0.184913	-4.62281e-10	5.85666e-10	0.346772	-4.62281e-10
103541218	chr14:103541218:A:G	1.6377e-20	-0.60401	-1.45819	3.06585e-11	-1.12215	-1.48092
103541259	chr14:103541259:G:A	3.34916e-21	-2.24029	-1.40908	1.06018e-11	-2.22628	-1.43867
103541414	chr14:103541414:C:T	4.15075e-19	2.17676	-1.00638	3.81402e-10	0.910659	-0.992782
103541503	chr14:103541503:C:T	2.06238e-20	-1.82407	-0.00755636	4.91461e-11	-1.88788	-0.2433
103541523	chr14:103541523:G:A	8.56462e-21	-1.24773	-1.46271	2.43186e-11	-1.37281	-1.46193
103541799	chr14:103541799:CAGG:C	3.06663e-19	-0.8421	1.70977	4.09741e-10	-1.37745	1.36699
103543039	chr14:103543039:C:T	3.82136e-20	-4.44502e-10	-1.21488	1.1668e-10	-4.44502e-10	-1.26654
103543282	chr14:103543282:ATGGGTGAGGGAGCAG:A	1.29105e-19	-4.44502e-10	0.00255314	3.87468e-10	-4.44502e-10	-0.0663429
103543423	chr14:103543423:A:T	4.18024e-21	-1.96368	-1.46403	1.29155e-11	-2.02663	-1.44092
103543602	chr14:103543602:C:T	1.22618e-20	-1.06031	-1.29127	3.53932e-11	-1.16092	-1.29854
103543648	chr14:103543648:G:A	3.19265e-21	-2.23322	-1.464	1.16115e-11	-2.10765	-1.46633
103543851	chr14:103543851:T:C	6.51017e-20	-0.682125	-4.62281e-10	1.91028e-10	-0.773559	-4.62281e-10
103543861	chr14:103543861:G:A	2.02098e-19	1.85554	-1.40487	2.43027e-10	0.777962	-1.31076
103544004	chr14:103544004:T:G	2.92414e-20	-4.44502e-10	-1.48249	9.3918e-11	-4.44502e-10	-1.48355
103544350	chr14:103544350:G:A	3.03808e-20	-4.44502e-10	-1.44427	9.75727e-11	-4.44502e-10	-1.44538
103544497	chr14:103544497:G:A	3.66942e-20	-4.44502e-10	-1.25546	1.3102e-10	-4.44502e-10	-1.15062
103544502	chr14:103544502:C:T	2.99471e-20	-4.44502e-10	-1.45864	9.50498e-11	-4.44502e-10	-1.47158
103544528	chr14:103544528:C:T	3.93453e-20	-4.44502e-10	-1.1857	1.23386e-10	-4.44502e-10	-1.21066
103544952	chr14:103544952:A:G	3.49728e-21	-2.14233	-1.46376	1.00965e-11	-2.22998	-1.48381
103545092	chr14:103545092:G:A	9.20279e-21	-1.19122	-1.44735	1.78786e-11	-1.6601	-1.48227
103545157	chr14:103545157:C:T	1.90475e-20	-1.72464	-0.186497	4.68757e-11	-1.75731	-0.421166
103545657	chr14:103545657:G:A	2.13298e-20	-1.5961	-0.201868	4.89654e-11	-1.8708	-0.264066
103545795	chr14:103545795:G:A	3.63626e-20	-4.44502e-10	-1.26453	1.21515e-10	-4.44502e-10	-1.22594
103545852	chr14:103545852:C:T	4.22763e-21	-1.98951	-1.42693	1.14673e-11	-2.13466	-1.45182
103545857	chr14:103545857:A:C	4.36551e-21	-1.94829	-1.43605	1.16255e-11	-2.11327	-1.4595
103546084	chr14:103546084:C:T	1.50305e-19	-4.44502e-10	0.154593	3.11158e-10	-4.44502e-10	-0.285677
103546136	chr14:103546136:C:T	1.57717e-20	-1.374	-0.725851	4.57703e-11	-1.37531	-0.827029
103546550	chr14:103546550:G:A	3.03015e-20	-1.44688	-4.62281e-10	9.51626e-11	-1.47039	-4.62281e-10
103546645	chr14:103546645:G:T	1.74439e-19	-4.44502e-10	0.3035	3.54699e-10	-4.44502e-10	-0.154706
103546736	chr14:103546736:GAC:G	1.98195e-19	-1.23346	1.66464	2.81013e-10	-1.68971	1.30213
103547284	chr14:103547284:C:A	2.91903e-20	-4.44502e-10	-1.48424	9.43315e-11	-4.44502e-10	-1.47916
103547324	chr14:103547324:C:T	2.92424e-20	-4.44502e-10	-1.48245	9.4044e-11	-4.44502e-10	-1.48221
103547426	chr14:103547426:G:A	2.91911e-20	-4.44502e-10	-1.48421	9.43671e-11	-4.44502e-10	-1.47878
103547515	chr14:103547515:C:T	3.20287e-20	-4.44502e-10	-1.39144	9.78986e-11	-4.44502e-10	-1.44204
103548353	chr14:103548353:T:C	2.67335e-19	2.21094	-1.48051	2.45805e-10	0.959623	-1.48106
103548913	chr14:103548913:G:A	4.47503e-21	-2.05623	-1.30333	1.40856e-11	-2.11494	-1.26588
103548933	chr14:103548933:C:T	3.5034e-20	-4.44502e-10	-1.30176	1.25676e-10	-4.44502e-10	-1.19227
103549708	chr14:103549708:T:G	3.06029e-20	-4.44502e-10	-1.43698	1.05408e-10	-4.44502e-10	-1.36814
103550656	chr14:103550656:T:C	6.4726e-20	-4.44502e-10	-0.687912	2.49653e-10	-4.44502e-10	-0.505905
103550775	chr14:103550775:C:T	3.99681e-20	-4.44502e-10	-1.16999	1.35879e-10	-4.44502e-10	-1.11421
103551218	chr14:103551218:CAG:C	3.70294e-21	-2.24151	-1.30743	1.34883e-11	-2.1889	-1.23526
103551236	chr14:103551236:G:A	3.07838e-20	-4.44502e-10	-1.43109	1.02983e-10	-4.44502e-10	-1.39141
103551456	chr14:103551456:G:A	7.88697e-21	-1.3587	-1.43417	1.5761e-11	-1.78948	-1.47895
103551503	chr14:103551503:G:A	3.16399e-20	-4.44502e-10	-1.40366	9.93873e-11	-4.44502e-10	-1.42695
103551616	chr14:103551616:A:G	3.82706e-21	-2.03242	-1.48356	1.08e-11	-2.16231	-1.48411
103552118	chr14:103552118:G:A	3.59672e-21	-2.20021	-1.37784	1.11398e-11	-2.23339	-1.38206
103552548	chr14:103552548:GAC:G	1.64118e-20	-2.06007	-4.62281e-10	4.46975e-11	-2.22606	-4.62281e-10
103553436	chr14:103553436:C:T	3.96693e-20	-4.44502e-10	-1.1775	1.25115e-10	-4.44502e-10	-1.19674
103553551	chr14:103553551:C:T	3.02102e-20	-4.44502e-10	-1.4499	1.04017e-10	-4.44502e-10	-1.38142
103554117	chr14:103554117:T:C	1.41605e-20	-0.996426	-1.21119	3.37269e-11	-1.22567	-1.28201
103554646	chr14:103554646:C:T	3.6508e-20	-4.44502e-10	-1.26054	1.13208e-10	-4.44502e-10	-1.29675
103554931	chr14:103554931:C:T	5.78336e-20	0.370867	-1.17137	7.45683e-11	-0.475188	-1.23907
103555423	chr14:103555423:G:A	5.56695e-20	-4.44502e-10	-0.838642	2.15067e-10	-4.44502e-10	-0.655028
103555759	chr14:103555759:G:A	3.72631e-20	-4.44502e-10	-1.24007	1.15355e-10	-4.44502e-10	-1.27797
103556323	chr14:103556323:G:A	1.36874e-19	-4.44502e-10	0.0609877	4.38839e-10	-4.44502e-10	0.0581556
103556413	chr14:103556413:C:T	8.10951e-20	1.02041	-1.48286	1.03775e-10	0.0803628	-1.46412
103556607	chr14:103556607:C:T	7.88634e-20	0.98736	-1.47772	1.00302e-10	0.0573324	-1.47513
103557285	chr14:103557285:C:T	3.59409e-20	-4.44502e-10	-1.2762	1.22455e-10	-4.44502e-10	-1.21824
103557970	chr14:103557970:G:A	4.0608e-20	-4.44502e-10	-1.15411	1.24859e-10	-4.44502e-10	-1.19879
103558713	chr14:103558713:T:C	3.85553e-20	-4.44502e-10	-1.20598	1.10644e-10	-4.44502e-10	-1.31966
103560748	chr14:103560748:A:G	4.14666e-20	-4.44502e-10	-1.13319	1.36102e-10	-4.44502e-10	-1.11257
103561220	chr14:103561220:C:T	1.52463e-20	-1.07738	-1.05636	3.6232e-11	-1.28343	-1.1526
103561514	chr14:103561514:A:G	3.64366e-20	-4.44502e-10	-1.2625	1.13004e-10	-4.44502e-10	-1.29856
103561658	chr14:103561658:C:T	1.05876e-20	-1.88051	-0.617884	2.56834e-11	-2.07207	-0.708065
103561704	chr14:103561704:C:A	4.54995e-20	-4.44502e-10	-1.04037	1.4715e-10	-4.44502e-10	-1.03452
103561711	chr14:103561711:G:A	4.17472e-20	-4.44502e-10	-1.12644	1.17842e-10	-4.44502e-10	-1.25664
103561732	chr14:103561732:A:T	4.01091e-20	0.253038	-1.41951	6.46314e-11	-0.381256	-1.47602
103561966	chr14:103561966:A:G	2.94353e-20	-4.44502e-10	-1.47588	9.76115e-11	-4.44502e-10	-1.44498
103561997	chr14:103561997:T:C	1.31375e-19	-4.44502e-10	0.0199837	4.14367e-10	-4.44502e-10	0.000776086
103562469	chr14:103562469:G:A	2.43203e-19	-1.73782	2.37364	3.61042e-10	-1.97594	1.83895
103562786	chr14:103562786:C:A	2.97162e-20	-4.44502e-10	-1.46638	9.94612e-11	-4.44502e-10	-1.42621
103562805	chr14:103562805:G:A	1.54764e-20	-2.11876	-4.62281e-10	4.41078e-11	-2.23934	-4.62281e-10
103562909	chr14:103562909:G:A	7.63607e-20	0.898382	-1.42099	1.35508e-10	0.185664	-1.30261
103563009	chr14:103563009:T:C	2.98962e-20	-4.44502e-10	-1.46034	1.0052e-10	-4.44502e-10	-1.41562
103563024	chr14:103563024:A:G	4.19779e-20	-4.44502e-10	-1.12093	1.19321e-10	-4.44502e-10	-1.24416
103563112	chr14:103563112:G:A	1.04302e-20	-1.86958	-0.643791	2.54102e-11	-2.05664	-0.734185
103563184	chr14:103563184:G:A	3.34657e-20	-4.44502e-10	-1.34756	1.07059e-10	-4.44502e-10	-1.35259
103563516	chr14:103563516:AAGCGGCG:A	2.93366e-20	-4.44502e-10	-1.47924	9.38858e-11	-4.44502e-10	-1.4839
103563535	chr14:103563535:A:G	3.11425e-20	-4.44502e-10	-1.4195	9.54287e-11	-4.44502e-10	-1.4676
103564237	chr14:103564237:C:A	3.60813e-20	-4.44502e-10	-1.2723	1.11933e-10	-4.44502e-10	-1.30808
103564564	chr14:103564564:T:C	8.14563e-21	-1.75765	-1.00294	1.95754e-11	-1.97961	-1.07209
103564970	chr14:103564970:C:T	2.92679e-20	-4.44502e-10	-1.48158	9.62397e-11	-4.44502e-10	-1.45914
103565014	chr14:103565014:C:T	1.06367e-20	-1.85092	-0.642841	2.58379e-11	-2.04142	-0.732716
103565124	chr14:103565124:T:A	2.91971e-20	-4.44502e-10	-1.484	9.52586e-11	-4.44502e-10	-1.46938
103566173	chr14:103566173:G:A	3.54878e-20	-4.44502e-10	-1.28889	1.10205e-10	-4.44502e-10	-1.32363
103566601	chr14:103566601:T:C	2.92343e-20	-4.44502e-10	-1.48273	9.39043e-11	-4.44502e-10	-1.4837
103566928	chr14:103566928:C:G	8.12183e-21	-1.79724	-0.966279	2.00125e-11	-1.99795	-1.03167
103567394	chr14:103567394:T:A	3.03103e-20	-4.44502e-10	-1.44659	9.88961e-11	-4.44502e-10	-1.43191
103567717	chr14:103567717:A:T	3.61713e-20	-4.44502e-10	-1.26981	1.12173e-10	-4.44502e-10	-1.30593
103568048	chr14:103568048:A:G	3.5724e-20	-4.44502e-10	-1.28225	1.0605e-10	-4.44502e-10	-1.36207
103568232	chr14:103568232:G:A	8.07961e-20	0.897454	-1.3636	1.44746e-10	0.186045	-1.23704
103568512	chr14:103568512:T:C	9.42731e-21	-1.61736	-0.997107	2.47561e-11	-1.86294	-0.953964
103568631	chr14:103568631:A:G	5.49324e-20	-4.44502e-10	-0.851972	1.75949e-10	-4.44502e-10	-0.855783
103568955	chr14:103568955:G:A	8.80787e-21	-1.77018	-0.912244	2.12637e-11	-1.98464	-0.984339
103569524	chr14:103569524:T:A	1.71419e-20	-2.01655	-4.62281e-10	4.55161e-11	-2.20791	-4.62281e-10
103569687	chr14:103569687:G:C	7.13342e-21	-1.4092	-1.48408	2.21475e-11	-1.44437	-1.48388
103569857	chr14:103569857:G:C	4.02183e-20	-4.44502e-10	-1.16375	1.15003e-10	-4.44502e-10	-1.28102
103570002	chr14:103570002:G:A	8.19999e-20	0.928405	-1.37976	1.45637e-10	0.215468	-1.26033
103570844	chr14:103570844:T:A	3.1395e-20	-4.44502e-10	-1.41143	1.05005e-10	-4.44502e-10	-1.37197
103570917	chr14:103570917:G:A	3.66952e-20	-4.44502e-10	-1.25543	1.21148e-10	-4.44502e-10	-1.22897
103571269	chr14:103571269:T:C	4.37322e-20	-1.07999	-4.62281e-10	1.31054e-10	-1.15037	-4.62281e-10
103571723	chr14:103571723:A:G	2.927e-20	-4.44502e-10	-1.48151	9.42782e-11	-4.44502e-10	-1.47973
103571862	chr14:103571862:T:C	3.57476e-20	-4.44502e-10	-1.28159	1.03398e-10	-4.44502e-10	-1.38739
103572347	chr14:103572347:A:C	3.04494e-20	-4.44502e-10	-1.44201	1.01862e-10	-4.44502e-10	-1.40236
103572522	chr14:103572522:G:A	3.51393e-20	-1.29876	-4.62281e-10	1.6028e-10	-0.949053	-4.62281e-10
103572794	chr14:103572794:TC:T	2.95545e-20	-4.44502e-10	-1.47184	9.41142e-11	-4.44502e-10	-1.48147
103572861	chr14:103572861:C:T	1.3036e-19	-4.44502e-10	0.0122264	4.20286e-10	-4.44502e-10	0.0149583
103573424	chr14:103573424:G:T	4.1588e-20	-4.44502e-10	-1.13026	1.30068e-10	-4.44502e-10	-1.15792
103573728	chr14:103573728:T:C	7.4876e-21	-1.76001	-1.08482	2.02647e-11	-1.97025	-1.04685
103574136	chr14:103574136:A:G	1.83925e-20	-1.94613	-4.62281e-10	5.65931e-11	-1.99009	-4.62281e-10
103574641	chr14:103574641:A:C	3.18634e-20	-4.44502e-10	-1.39662	1.01537e-10	-4.44502e-10	-1.40555
103574964	chr14:103574964:C:A	2.98549e-20	-4.44502e-10	-1.46172	9.8905e-11	-4.44502e-10	-1.43182
103575037	chr14:103575037:C:T	6.72262e-21	-1.88826	-1.06433	1.70235e-11	-2.06867	-1.12271
103575313	chr14:103575313:A:G	6.07676e-20	-4.44502e-10	-0.751018	2.09248e-10	-4.44502e-10	-0.682458
103575441	chr14:103575441:C:A	4.0245e-20	-4.44502e-10	-1.16309	1.15224e-10	-4.44502e-10	-1.2791
103575645	chr14:103575645:G:A	2.93276e-20	-4.44502e-10	-1.47955	9.59257e-11	-4.44502e-10	-1.4624
103576238	chr14:103576238:G:A	3.68479e-20	-4.44502e-10	-1.25128	1.38305e-10	-4.44502e-10	-1.09651
103576416	chr14:103576416:A:G	6.78084e-21	-1.85452	-1.08945	1.70356e-11	-2.04425	-1.14642
103577047	chr14:103577047:G:A	3.99149e-20	-4.44502e-10	-1.17133	1.26291e-10	-4.44502e-10	-1.18739
103577556	chr14:103577556:G:A	1.3963e-20	-2.22167	-4.62281e-10	5.38345e-11	-2.04006	-4.62281e-10
103577878	chr14:103577878:G:T	9.19765e-20	1.07456	-1.41111	1.58562e-10	0.329981	-1.28981
103578326	chr14:103578326:T:C	4.52629e-20	-4.44502e-10	-1.04559	1.37001e-10	-4.44502e-10	-1.10599
103578665	chr14:103578665:T:C	4.50153e-20	-4.44502e-10	-1.05107	1.36303e-10	-4.44502e-10	-1.1111
103578886	chr14:103578886:C:T	1.90376e-20	-1.91166	-4.62281e-10	5.70971e-11	-1.98122	-4.62281e-10
103579254	chr14:103579254:C:T	3.26309e-19	-4.44502e-10	0.92977	1.27929e-09	-4.44502e-10	1.12808
103579757	chr14:103579757:G:A	9.07339e-20	1.10812	-1.45827	1.49626e-10	0.35418	-1.37202
103579829	chr14:103579829:G:A	6.67055e-20	-4.44502e-10	-0.657788	2.30677e-10	-4.44502e-10	-0.584958
103581091	chr14:103581091:C:T	8.33742e-21	-1.73061	-1.00671	2.25841e-11	-1.94785	-0.960882
103581397	chr14:103581397:A:G	7.52741e-21	-1.84206	-0.997469	1.88436e-11	-2.03631	-1.05349
103581420	chr14:103581420:C:T	8.71726e-20	1.03133	-1.42151	1.5037e-10	0.293411	-1.30629
103581741	chr14:103581741:G:A	3.06487e-20	-4.44502e-10	-1.43549	9.78517e-11	-4.44502e-10	-1.44252
103581922	chr14:103581922:C:T	2.98301e-20	-4.44502e-10	-1.46256	9.98413e-11	-4.44502e-10	-1.4224
103582101	chr14:103582101:C:T	2.96016e-20	-4.44502e-10	-1.47025	9.55471e-11	-4.44502e-10	-1.46636
103582234	chr14:103582234:T:C	6.14728e-20	0.704387	-1.44387	1.05754e-10	0.00466866	-1.36953
103582290	chr14:103582290:C:T	2.99616e-20	-4.44502e-10	-1.45816	1.00574e-10	-4.44502e-10	-1.41509
103582497	chr14:103582497:G:A	9.57421e-21	-1.14868	-1.45032	2.8735e-11	-1.22249	-1.44537
103582700	chr14:103582700:T:C	3.87707e-20	-4.44502e-10	-1.20041	1.22597e-10	-4.44502e-10	-1.21707
103583230	chr14:103583230:G:A	3.68447e-20	-4.44502e-10	-1.25136	1.14113e-10	-4.44502e-10	-1.28878
103583417	chr14:103583417:T:C	1.7913e-20	-1.97255	-4.62281e-10	4.7354e-11	-2.16832	-4.62281e-10
103583456	chr14:103583456:T:C	9.2949e-21	-1.17468	-1.45393	2.68343e-11	-1.2573	-1.47899
103583563	chr14:103583563:AAAAG:A	1.07945e-19	-4.44502e-10	-0.176457	3.81508e-10	-4.44502e-10	-0.0818441
103584020	chr14:103584020:A:G	2.13465e-19	-1.8544	2.3598	3.74994e-10	-2.04677	1.94771
103584409	chr14:103584409:T:C	1.24777e-19	-4.44502e-10	-0.0315461	4.00941e-10	-4.44502e-10	-0.0321636
103584546	chr14:103584546:G:A	5.55203e-21	-1.95896	-1.18495	1.48556e-11	-2.11705	-1.21055
103584862	chr14:103584862:A:G	3.86923e-20	-4.44502e-10	-1.20243	1.19608e-10	-4.44502e-10	-1.24176
103584993	chr14:103584993:C:T	3.07128e-20	-4.44502e-10	-1.43339	9.92861e-11	-4.44502e-10	-1.42797
103584999	chr14:103584999:A:G	3.04663e-20	-4.44502e-10	-1.44145	9.71255e-11	-4.44502e-10	-1.44997
103585304	chr14:103585304:C:A	4.16347e-20	-4.44502e-10	-1.12914	1.26924e-10	-4.44502e-10	-1.18238
103585306	chr14:103585306:C:T	1.00381e-19	1.2282	-1.4773	1.6978e-10	0.530361	-1.42184
103585374	chr14:103585374:G:A	2.94608e-20	-4.44502e-10	-1.47501	9.38702e-11	-4.44502e-10	-1.48406
103586121	chr14:103586121:G:A	2.97845e-20	-4.44502e-10	-1.46409	9.8608e-11	-4.44502e-10	-1.43482
103586616	chr14:103586616:C:T	1.13308e-19	-4.44502e-10	-0.127966	3.41649e-10	-4.44502e-10	-0.192192
103586716	chr14:103586716:C:G	1.37946e-20	-2.2338	-4.62281e-10	4.92882e-11	-2.12829	-4.62281e-10
103587071	chr14:103587071:A:G	6.06764e-20	-4.44502e-10	-0.75252	1.96619e-10	-4.44502e-10	-0.74471
103587427	chr14:103587427:C:T	4.15802e-20	-1.55145	0.421	9.66861e-11	-1.80013	0.345622
103587513	chr14:103587513:T:C	2.73987e-20	-1.67001	0.122427	6.48455e-11	-1.90125	0.047276
103587650	chr14:103587650:G:C	5.98317e-21	-2.02281	-1.04632	1.66727e-11	-2.22834	-0.983865
103587680	chr14:103587680:T:G	3.89458e-20	-4.44502e-10	-1.1959	1.20158e-10	-4.44502e-10	-1.23717
103587950	chr14:103587950:GC:G	4.41582e-20	-4.44502e-10	-1.0703	1.3402e-10	-4.44502e-10	-1.12799
103588017	chr14:103588017:C:G	2.47888e-20	-1.2732	-0.374481	4.91344e-11	-1.63026	-0.501161
103588088	chr14:103588088:T:C	1.53551e-20	-0.979929	-1.1467	3.56389e-11	-1.31397	-1.13857
103588235	chr14:103588235:C:T	1.16965e-20	-1.46939	-0.929393	2.98449e-11	-1.54115	-1.08882
103588482	chr14:103588482:T:A	4.08482e-19	-4.44502e-10	1.15437	1.47906e-09	-4.44502e-10	1.27318
103588484	chr14:103588484:T:A	6.98699e-21	-1.53391	-1.38011	1.38397e-11	-2.00986	-1.38858
103588626	chr14:103588626:T:G	3.06776e-20	-4.44502e-10	-1.43454	9.95899e-11	-4.44502e-10	-1.42492
103589073	chr14:103589073:G:A	2.94297e-20	-4.44502e-10	-1.47607	9.66001e-11	-4.44502e-10	-1.4554
103589601	chr14:103589601:G:GA	3.23829e-20	-4.44502e-10	-1.38044	1.03216e-10	-4.44502e-10	-1.38916
103589733	chr14:103589733:C:G	1.87915e-20	-1.92467	-4.62281e-10	4.84368e-11	-2.14572	-4.62281e-10
103589783	chr14:103589783:G:A	1.39888e-20	-2.21982	-4.62281e-10	4.40884e-11	-2.23978	-4.62281e-10
103589863	chr14:103589863:G:A	6.05237e-20	-4.44502e-10	-0.75504	1.85654e-10	-4.44502e-10	-0.802091
103589898	chr14:103589898:A:C	6.29158e-21	-2.09302	-0.925838	1.83979e-11	-2.24146	-0.872278
103589949	chr14:103589949:C:T	1.59815e-20	-2.08665	-4.62281e-10	4.77527e-11	-2.15994	-4.62281e-10
103590125	chr14:103590125:C:T	4.72774e-20	-4.44502e-10	-1.00204	1.42884e-10	-4.44502e-10	-1.06395
103590146	chr14:103590146:A:G	1.96899e-20	-1.87797	-4.62281e-10	7.35245e-11	-1.72836	-4.62281e-10
103590408	chr14:103590408:C:T	2.97609e-20	-4.44502e-10	-1.46488	9.50193e-11	-4.44502e-10	-1.4719
103590409	chr14:103590409:C:G	2.97609e-20	-4.44502e-10	-1.46488	9.50193e-11	-4.44502e-10	-1.4719
103590625	chr14:103590625:T:C	2.95402e-20	-4.44502e-10	-1.47232	9.72389e-11	-4.44502e-10	-1.44881
103590847	chr14:103590847:G:C	2.96176e-20	-4.44502e-10	-1.46971	9.76737e-11	-4.44502e-10	-1.44434
103591028	chr14:103591028:G:A	2.95914e-20	-4.44502e-10	-1.47059	9.75305e-11	-4.44502e-10	-1.44581
103591541	chr14:103591541:G:A	3.24629e-20	-4.44502e-10	-1.37798	9.78403e-11	-4.44502e-10	-1.44264
103592063	chr14:103592063:C:T	7.83283e-21	-1.77662	-1.02313	1.92936e-11	-2.10754	-0.958657
103592125	chr14:103592125:A:G	4.48786e-20	-4.44502e-10	-1.05411	1.42832e-10	-4.44502e-10	-1.06431
103592308	chr14:103592308:G:A	2.97052e-20	-4.44502e-10	-1.46675	9.80803e-11	-4.44502e-10	-1.44019
103592557	chr14:103592557:C:G	2.96141e-20	-4.44502e-10	-1.46982	9.76982e-11	-4.44502e-10	-1.44409
103592847	chr14:103592847:C:T	3.28437e-20	-4.44502e-10	-1.36632	1.07552e-10	-4.44502e-10	-1.348
103593268	chr14:103593268:G:A	2.99738e-20	-4.44502e-10	-1.45775	9.95124e-11	-4.44502e-10	-1.42569
103593729	chr14:103593729:A:T	1.49393e-20	-1.86581	-0.288271	4.50856e-11	-1.98161	-0.2358
103594044	chr14:103594044:C:T	1.42456e-20	-1.88451	-0.31712	4.3169e-11	-1.99731	-0.263544
103594047	chr14:103594047:G:A	1.44313e-20	-1.8961	-0.292581	4.38747e-11	-2.00626	-0.238379
103594050	chr14:103594050:A:C	1.41865e-20	-1.88196	-0.323825	4.29725e-11	-1.99505	-0.270371
103594055	chr14:103594055:G:A	1.42571e-20	-1.87365	-0.327166	4.31294e-11	-1.98809	-0.273685
103594165	chr14:103594165:G:T	4.12266e-21	-2.07291	-1.36867	1.3441e-11	-2.10595	-1.32171
103594172	chr14:103594172:C:T	2.68548e-19	-4.44502e-10	0.734956	7.46182e-10	-4.44502e-10	0.588993
103594174	chr14:103594174:G:A	8.51281e-20	-4.44502e-10	-0.413918	2.95378e-10	-4.44502e-10	-0.33772
103594452	chr14:103594452:A:G	2.91903e-20	-4.44502e-10	-1.48424	9.52843e-11	-4.44502e-10	-1.46911
103594651	chr14:103594651:G:A	3.23506e-20	-4.44502e-10	-1.38144	1.05199e-10	-4.44502e-10	-1.37012
103594947	chr14:103594947:G:A	1.66658e-20	-1.99467	-0.0500403	4.58908e-11	-2.08734	-0.112371
103595015	chr14:103595015:G:A	3.62863e-20	0.212785	-1.47942	6.2842e-11	-0.445428	-1.43993
103595309	chr14:103595309:G:A	6.96151e-20	-0.920854	0.30576	1.14259e-10	-1.44744	0.159924
103596029	chr14:103596029:G:A	4.35398e-20	0.391547	-1.47595	7.48618e-11	-0.286261	-1.42407
103596047	chr14:103596047:G:C	2.93926e-20	-4.44502e-10	-1.47733	9.64368e-11	-4.44502e-10	-1.45709
103596677	chr14:103596677:G:A	4.25008e-20	0.333982	-1.44253	6.75112e-11	-0.330822	-1.48286
103596854	chr14:103596854:C:T	7.14418e-21	-1.81522	-1.07656	1.78924e-11	-2.12719	-1.01442
103596922	chr14:103596922:C:A	2.94677e-20	-4.44502e-10	-1.47478	9.68585e-11	-4.44502e-10	-1.45273
103596968	chr14:103596968:T:C	2.91901e-20	-4.44502e-10	-1.48424	9.53011e-11	-4.44502e-10	-1.46894
103597386	chr14:103597386:T:C	2.55139e-20	-2.06332	0.444465	6.99356e-11	-2.132	0.353594
103597387	chr14:103597387:C:G	1.76444e-19	-4.44502e-10	0.314929	6.42238e-10	-4.44502e-10	0.438983
103597515	chr14:103597515:G:A	2.93788e-20	-4.44502e-10	-1.4778	9.6303e-11	-4.44502e-10	-1.45848
103598178	chr14:103598178:C:T	9.37039e-20	-4.44502e-10	-0.317935	3.10133e-10	-4.44502e-10	-0.288975
103598988	chr14:103598988:A:T	3.09602e-20	-4.44502e-10	-1.42537	9.53364e-11	-4.44502e-10	-1.46856
103599069	chr14:103599069:G:A	1.92752e-20	-1.89925	-4.62281e-10	5.14515e-11	-2.08534	-4.62281e-10
103599823	chr14:103599823:T:TA	2.92899e-20	-4.44502e-10	-1.48083	9.3909e-11	-4.44502e-10	-1.48365
103600085	chr14:103600085:G:A	3.03106e-20	-1.90544	0.458868	8.25145e-11	-2.0161	0.403098
103600308	chr14:103600308:G:A	4.58164e-20	0.325589	-1.35902	6.97429e-11	-0.3466	-1.43456
```
