## Supplementary material for "Characterization of shared and ancestry-specific signals driving complex traits using multi-ancestry fine-mapping": susiex_nc2.cs80.summary

```
# chr14:101547889-103600497
CS_ID	CS_LENGTH	CS_PURITY	MAX_PIP_SNP	BP	REF_ALLELE	ALT_ALLELE	REF_FRQ	BETA	SE	-LOG10P	MAX_PIP	POST-HOC_PROB_POP1	POST-HOC_PROB_POP2
1	2	0.987353	chr14:103099033:A:G	103099033	G,G	A,A	1,1	-inf,-inf	inf,inf	19.8198,3.17428	0.573375	1	0.936219
2	30	0.713388	chr14:102591686:A:G	102591686	G,G	A,A	1,1	-inf,-inf	inf,inf	11.5382,1.11882	0.133658	0.999997	0.368706
```
