## Supplementary material for "Characterization of shared and ancestry-specific signals driving complex traits using multi-ancestry fine-mapping": susiex_nc3.cs80.cs

```
CS_ID	SNP	BP	REF_ALLELE	ALT_ALLELE	REF_FRQ	BETA	SE	-LOG10P	CS_PIP	OVRL_PIP
1	chr14:103099033:A:G	103099033	G,G	A,A	1,1	-inf,-inf	inf,inf	19.8198,3.17428	0.544574	0.544575
1	chr14:103098707:G:A	103098707	A,A	G,G	1,1	-inf,-inf	inf,inf	20.1208,2.47709	0.330267	0.330268
2	chr14:102591686:A:G	102591686	G,G	A,A	1,1	-inf,-inf	inf,inf	11.5382,1.11882	0.105372	0.105374
2	chr14:102603552:G:A	102603552	A,A	G,G	1,1	-inf,-inf	inf,inf	11.1041,1.13116	0.0421622	0.0421644
2	chr14:102620019:T:C	102620019	C,C	T,T	1,1	-inf,-inf	inf,inf	10.952,1.27677	0.038257	0.0382593
2	chr14:102595890:T:C	102595890	C,C	T,T	1,1	-inf,-inf	inf,inf	10.9668,1.19268	0.03451	0.0345121
2	chr14:102618726:G:A	102618726	A,A	G,G	1,1	-inf,-inf	inf,inf	10.8799,1.24845	0.0317671	0.0317693
2	chr14:102594128:G:A	102594128	A,A	G,G	1,1	-inf,-inf	inf,inf	10.8614,1.2065	0.0284056	0.0284078
2	chr14:102657067:A:C	102657067	C,C	A,A	1,1	inf,inf	inf,inf	10.7284,1.20592	0.0256028	0.025605
2	chr14:102642505:C:T	102642505	T,T	C,C	1,1	-inf,-inf	inf,inf	10.7543,1.19549	0.0250084	0.0250105
2	chr14:102653463:C:T	102653463	T,T	C,C	1,1	inf,inf	inf,inf	10.7227,1.17762	0.0242085	0.0242106
2	chr14:102616985:T:C	102616985	C,C	T,T	1,1	-inf,-inf	inf,inf	10.7809,1.2	0.023818	0.02382
2	chr14:102655447:T:A	102655447	A,A	T,T	1,1	inf,inf	inf,inf	10.6875,1.17719	0.0225305	0.0225326
2	chr14:102661951:G:A	102661951	A,A	G,G	1,1	inf,inf	inf,inf	10.6662,1.17999	0.021614	0.0216161
2	chr14:102592432:G:A	102592432	A,A	G,G	1,1	-inf,-inf	inf,inf	11.6172,0.292739	0.0206981	0.0207009
2	chr14:102670106:A:G	102670106	G,G	A,A	1,1	inf,inf	inf,inf	10.6731,1.17418	0.0204328	0.0204348
2	chr14:102634045:C:T	102634045	T,T	C,C	1,1	-inf,-inf	inf,inf	10.638,1.24571	0.0191456	0.0191476
2	chr14:102652486:G:GTT	102652486	GTT,GTT	G,G	1,1	inf,inf	inf,inf	10.6103,1.15392	0.0184089	0.0184109
2	chr14:102607196:G:A	102607196	A,A	G,G	1,1	-inf,-inf	inf,inf	9.69385,0.350052	0.0179407	0.0179435
2	chr14:102662309:C:T	102662309	T,T	C,C	1,1	inf,inf	inf,inf	10.612,1.12743	0.0177797	0.0177817
2	chr14:102605524:G:A	102605524	A,A	G,G	1,1	-inf,-inf	inf,inf	9.6831,0.355665	0.017726	0.0177287
2	chr14:102662414:A:G	102662414	G,G	A,A	1,1	inf,inf	inf,inf	10.5863,1.113	0.0164251	0.0164271
2	chr14:102650195:C:T	102650195	T,T	C,C	1,1	inf,inf	inf,inf	10.7043,1.00757	0.0159198	0.0159216
2	chr14:102611736:A:G	102611736	G,G	A,A	1,1	-inf,-inf	inf,inf	9.60437,0.423999	0.0156694	0.015672
2	chr14:102605479:A:T	102605479	T,T	A,A	1,1	-inf,-inf	inf,inf	9.58854,0.408694	0.0150914	0.015094
2	chr14:102594360:GAT:G	102594360	G,G	GAT,GAT	1,1	-inf,-inf	inf,inf	9.55564,0.474229	0.0148796	0.0148822
2	chr14:102630015:T:C	102630015	C,C	T,T	1,1	-inf,-inf	inf,inf	9.45222,0.555629	0.013052	0.0130545
2	chr14:102639455:T:G	102639455	G,G	T,T	1,1	-inf,-inf	inf,inf	10.486,1.14633	0.0128946	0.0128965
2	chr14:102609200:T:C	102609200	C,C	T,T	1,1	-inf,-inf	inf,inf	8.76386,0.909356	0.012005	0.0120074
2	chr14:102667048:T:C	102667048	C,C	T,T	1,1	inf,inf	inf,inf	9.36734,0.541631	0.0119087	0.0119112
2	chr14:102684070:A:G	102684070	G,G	A,A	1,1	inf,inf	inf,inf	9.3605,0.525739	0.0116082	0.0116106
2	chr14:102610470:A:T	102610470	T,T	A,A	1,1	-inf,-inf	inf,inf	9.50339,0.337064	0.011439	0.0114415
2	chr14:102621845:G:C	102621845	C,C	G,G	1,1	-inf,-inf	inf,inf	9.43267,0.474631	0.0113788	0.0113812
2	chr14:102660233:A:T	102660233	T,T	A,A	1,1	inf,inf	inf,inf	9.35185,0.495942	0.0111994	0.0112019
2	chr14:102627095:T:C	102627095	C,C	T,T	1,1	-inf,-inf	inf,inf	9.38832,0.548769	0.0111689	0.0111713
2	chr14:102610972:TA:T	102610972	T,T	TA,TA	1,1	-inf,-inf	inf,inf	9.49544,0.327901	0.0111523	0.0111548
2	chr14:102653073:G:C	102653073	C,C	G,G	1,1	inf,inf	inf,inf	9.27866,0.387639	0.0111503	0.0111528
2	chr14:102653088:C:T	102653088	T,T	C,C	1,1	inf,inf	inf,inf	9.35949,0.43699	0.010598	0.0106004
2	chr14:102630269:C:T	102630269	T,T	C,C	1,1	-inf,-inf	inf,inf	9.37032,0.532188	0.0105335	0.0105359
2	chr14:102675798:G:T	102675798	T,T	G,G	1,1	inf,inf	inf,inf	8.55611,1.02183	0.0105065	0.0105092
2	chr14:102663104:G:A	102663104	A,A	G,G	1,1	inf,inf	inf,inf	10.3441,1.1041	0.0102213	0.0102232
3	chr14:103076030:G:A	103076030	A,NA	G,NA	1,NA	inf,NA	inf,NA	9.11115,NA	0.272752	0.272752
3	chr14:102314379:G:T	102314379	T,T	G,G	1,1	inf,inf	inf,inf	4.02315,2.80633	0.0990423	0.0990423
3	chr14:102307263:C:T	102307263	T,T	C,C	1,1	inf,inf	inf,inf	3.56002,2.34268	0.0378047	0.0378047
3	chr14:103076422:G:T	103076422	NA,T	NA,G	NA,1	NA,inf	NA,inf	NA,4.75916	0.030817	0.0308174
3	chr14:102329031:G:A	102329031	A,A	G,G	1,1	inf,inf	inf,inf	3.18815,2.87498	0.0307238	0.0307238
3	chr14:102191043:G:C	102191043	NA,C	NA,G	NA,1	NA,inf	NA,inf	NA,4.27223	0.0169874	0.0169875
3	chr14:102315886:C:T	102315886	T,T	C,C	1,1	inf,inf	inf,inf	3.03656,2.48544	0.0145069	0.0145069
3	chr14:102235933:G:A	102235933	A,A	G,G	1,1	inf,inf	inf,inf	2.14971,2.38332	0.0140759	0.0140759
3	chr14:102339954:G:A	102339954	A,A	G,G	1,1	-inf,-inf	inf,inf	8.32033,0.63968	0.0125772	0.0125836
3	chr14:102175850:C:T	102175850	NA,T	NA,C	NA,1	NA,inf	NA,inf	NA,4.11828	0.0125696	0.0125697
3	chr14:102315441:TC:T	102315441	T,T	TC,TC	1,1	inf,inf	inf,inf	2.79929,2.56529	0.0114417	0.0114417
3	chr14:102315413:A:T	102315413	T,T	A,A	1,1	inf,inf	inf,inf	2.76821,2.58132	0.0110777	0.0110777
3	chr14:102327831:A:G	102327831	G,G	A,A	1,1	inf,inf	inf,inf	2.95391,2.42694	0.0104361	0.0104361
3	chr14:102329133:C:T	102329133	T,T	C,C	1,1	inf,inf	inf,inf	2.59118,2.63946	0.0101771	0.0101771
3	chr14:102267292:G:A	102267292	A,A	G,G	1,1	inf,inf	inf,inf	2.64469,2.75571	0.00988418	0.00988418
3	chr14:102011707:G:A	102011707	A,NA	G,NA	1,NA	inf,NA	inf,NA	4.09056,NA	0.00864884	0.00864885
3	chr14:102325696:T:C	102325696	C,C	T,T	1,1	inf,inf	inf,inf	2.84774,2.41354	0.00815041	0.00815041
3	chr14:102315364:C:T	102315364	T,T	C,C	1,1	inf,inf	inf,inf	2.90385,2.33019	0.00808988	0.00808988
3	chr14:102332123:A:G	102332123	G,G	A,A	1,1	inf,inf	inf,inf	2.85341,2.30775	0.00671169	0.0067117
3	chr14:102081265:A:G	102081265	G,NA	A,NA	1,NA	inf,NA	inf,NA	3.79903,NA	0.00608198	0.00608199
3	chr14:101893580:G:A	101893580	A,A	G,G	1,1	-inf,-inf	inf,inf	4.65717,0.121466	0.00550108	0.00550127
3	chr14:101893619:A:G	101893619	G,G	A,A	1,1	-inf,-inf	inf,inf	4.64648,0.116277	0.00538397	0.00538416
3	chr14:101893636:G:C	101893636	C,C	G,G	1,1	-inf,-inf	inf,inf	4.62395,0.115409	0.00514003	0.00514022
3	chr14:102767057:G:T	102767057	T,T	G,G	1,1	inf,inf	inf,inf	4.69582,2.67377	0.00490804	0.00511348
3	chr14:102297100:G:C	102297100	C,C	G,G	1,1	inf,inf	inf,inf	2.69637,2.3738	0.00480311	0.00480311
3	chr14:102073442:G:A	102073442	A,A	G,G	1,1	-inf,-inf	inf,inf	2.77539,2.09807	0.00454711	0.00454712
3	chr14:102065627:G:C	102065627	C,C	G,G	1,1	-inf,-inf	inf,inf	3.8884,0.440022	0.00445514	0.00445515
3	chr14:102316203:G:T	102316203	T,T	G,G	1,1	inf,inf	inf,inf	2.89026,2.0453	0.00445434	0.00445435
3	chr14:102288621:T:C	102288621	C,C	T,T	1,1	inf,inf	inf,inf	2.70904,2.26893	0.00370845	0.00370845
3	chr14:102240576:T:C	102240576	C,C	T,T	1,1	inf,inf	inf,inf	2.71624,2.216	0.00364245	0.00364245
3	chr14:102318574:G:A	102318574	A,A	G,G	1,1	inf,inf	inf,inf	2.88091,1.89312	0.00329945	0.00329945
3	chr14:102249319:A:G	102249319	G,G	A,A	1,1	inf,inf	inf,inf	2.63627,2.24339	0.00286852	0.00286852
3	chr14:102221519:T:C	102221519	C,C	T,T	1,1	inf,inf	inf,inf	2.02997,2.80308	0.00261387	0.00261387
3	chr14:102068303:G:A	102068303	NA,A	NA,G	NA,1	NA,-inf	NA,inf	NA,3.14715	0.00253518	0.00253522
3	chr14:102071272:G:A	102071272	A,A	G,G	1,1	-inf,-inf	inf,inf	2.92666,1.5883	0.00246345	0.00246345
3	chr14:102249930:C:T	102249930	T,T	C,C	1,1	inf,inf	inf,inf	2.57543,2.15787	0.00215072	0.00215072
3	chr14:102130310:T:C	102130310	NA,C	NA,T	NA,1	NA,-inf	NA,inf	NA,2.92886	0.00208359	0.00208361
3	chr14:102131530:C:G	102131530	NA,G	NA,C	NA,1	NA,-inf	NA,inf	NA,2.91004	0.00200195	0.00200197
3	chr14:102226670:C:T	102226670	T,T	C,C	1,1	inf,inf	inf,inf	2.05512,1.51482	0.00197084	0.00197085
3	chr14:102171140:C:T	102171140	NA,T	NA,C	NA,1	NA,-inf	NA,inf	NA,2.8967	0.00192895	0.00192897
3	chr14:102200672:G:A	102200672	NA,A	NA,G	NA,1	NA,-inf	NA,inf	NA,2.88315	0.00190296	0.00190298
3	chr14:102143453:GTAA:G	102143453	NA,G	NA,GTAA	NA,1	NA,-inf	NA,inf	NA,2.88433	0.00189796	0.00189798
3	chr14:102724025:A:G	102724025	G,G	A,A	1,1	inf,-inf	inf,inf	0.834438,1.23637	0.00186673	0.00186673
3	chr14:102317937:G:C	102317937	C,NA	G,NA	1,NA	inf,NA	inf,NA	3.4402,NA	0.00186576	0.00186577
3	chr14:102197347:C:T	102197347	NA,T	NA,C	NA,1	NA,-inf	NA,inf	NA,2.8684	0.00184048	0.0018405
3	chr14:102164706:T:A	102164706	NA,A	NA,T	NA,1	NA,-inf	NA,inf	NA,2.85072	0.00177193	0.00177195
3	chr14:102033577:G:A	102033577	A,A	G,G	1,1	inf,-inf	inf,inf	3.64714,0.0374322	0.00171128	0.00171129
3	chr14:102147235:A:T	102147235	NA,T	NA,A	NA,1	NA,-inf	NA,inf	NA,2.81907	0.00165927	0.00165929
3	chr14:102299146:T:A	102299146	A,A	T,T	1,1	inf,inf	inf,inf	1.51332,2.12868	0.00161502	0.00161502
3	chr14:102546841:G:C	102546841	C,C	G,G	1,1	inf,-inf	inf,inf	3.80825,1.93323	0.00156833	0.00156884
3	chr14:101951608:C:T	101951608	NA,T	NA,C	NA,1	NA,-inf	NA,inf	NA,2.85797	0.00154962	0.00154964
3	chr14:102218514:T:C	102218514	NA,C	NA,T	NA,1	NA,-inf	NA,inf	NA,2.80343	0.00153941	0.00153943
3	chr14:103001607:G:A	103001607	NA,A	NA,G	NA,1	NA,inf	NA,inf	NA,2.75784	0.00149762	0.00149764
3	chr14:102253360:G:C	102253360	C,C	G,G	1,1	inf,inf	inf,inf	2.25495,1.25931	0.00149349	0.00149349
3	chr14:102279899:A:G	102279899	G,G	A,A	1,1	inf,inf	inf,inf	2.09294,1.45034	0.00139274	0.00139274
3	chr14:101976467:G:A	101976467	NA,A	NA,G	NA,1	NA,-inf	NA,inf	NA,2.86338	0.00137664	0.00137666
3	chr14:102241830:C:A	102241830	A,A	C,C	1,1	inf,inf	inf,inf	2.06031,1.34752	0.00137339	0.00137339
3	chr14:103090715:G:C	103090715	NA,C	NA,G	NA,1	NA,inf	NA,inf	NA,3.24513	0.00134938	0.0013494
3	chr14:102297705:C:T	102297705	T,T	C,C	1,1	inf,inf	inf,inf	1.48907,2.04081	0.00129088	0.00129088
3	chr14:102274157:C:T	102274157	T,T	C,C	1,1	inf,inf	inf,inf	0.976522,3.07866	0.00121845	0.00121845
3	chr14:102691285:CAATA:C	102691285	C,C	CAATA,CAATA	1,1	inf,-inf	inf,inf	2.75668,1.66823	0.00115067	0.00115068
3	chr14:102073870:A:G	102073870	G,G	A,A	1,1	-inf,-inf	inf,inf	2.54494,2.18569	0.00113766	0.00113767
3	chr14:102307923:G:A	102307923	A,A	G,G	1,1	inf,inf	inf,inf	3.91158,2.07247	0.0011272	0.00112721
3	chr14:102037996:C:G	102037996	G,G	C,C	1,1	inf,-inf	inf,inf	3.45804,0.0611008	0.00112118	0.00112118
3	chr14:102038925:AC:A	102038925	A,A	AC,AC	1,1	inf,-inf	inf,inf	3.44798,0.0611952	0.00112082	0.00112082
3	chr14:103095734:A:G	103095734	G,NA	A,NA	1,NA	inf,NA	inf,NA	4.16594,NA	0.00106906	0.00106906
3	chr14:103005428:G:A	103005428	A,NA	G,NA	1,NA	-inf,NA	inf,NA	2.34907,NA	0.00101734	0.00101738
3	chr14:103466821:A:G	103466821	G,G	A,A	1,1	inf,-inf	inf,inf	2.29047,1.86495	0.00100687	0.00100688
3	chr14:102056966:C:G	102056966	G,G	C,C	1,1	inf,inf	inf,inf	3.38341,0.0370447	0.000986805	0.000986807
3	chr14:102325598:G:A	102325598	NA,A	NA,G	NA,1	NA,inf	NA,inf	NA,2.76821	0.000959334	0.000959337
3	chr14:103315607:T:G	103315607	G,NA	T,NA	1,NA	inf,NA	inf,NA	4.857,NA	0.000943947	0.000944002
3	chr14:102298483:C:T	102298483	T,T	C,C	1,1	inf,inf	inf,inf	2.28531,1.47084	0.00093086	0.00093086
3	chr14:102038501:C:T	102038501	T,T	C,C	1,1	inf,-inf	inf,inf	3.36486,0.0571355	0.000918665	0.000918667
3	chr14:102266330:A:T	102266330	T,T	A,A	1,1	inf,inf	inf,inf	1.90605,1.33537	0.000911225	0.000911226
3	chr14:102032173:A:G	102032173	G,NA	A,NA	1,NA	inf,NA	inf,NA	2.70212,NA	0.00090377	0.000903772
3	chr14:101968154:T:C	101968154	C,NA	T,NA	1,NA	inf,NA	inf,NA	2.69883,NA	0.000897622	0.000897624
3	chr14:103033094:G:A	103033094	A,NA	G,NA	1,NA	-inf,NA	inf,NA	1.97108,NA	0.000896962	0.000896986
3	chr14:102052952:T:C	102052952	C,C	T,T	1,1	inf,inf	inf,inf	3.31981,0.112507	0.000896837	0.000896838
3	chr14:102331108:G:A	102331108	A,A	G,G	1,1	inf,inf	inf,inf	3.94439,1.7739	0.000890149	0.000890153
3	chr14:102054730:G:A	102054730	A,A	G,G	1,1	inf,inf	inf,inf	3.32448,0.0648783	0.000886538	0.000886539
3	chr14:102752481:G:A	102752481	A,A	G,G	1,1	inf,inf	inf,inf	1.26435,1.92094	0.000883414	0.00088342
3	chr14:102238414:A:G	102238414	G,G	A,A	1,1	inf,inf	inf,inf	2.10993,1.65024	0.000876137	0.000876138
3	chr14:102201619:G:GGGA	102201619	NA,GGGA	NA,G	NA,1	NA,-inf	NA,inf	NA,2.50097	0.000867972	0.000867983
3	chr14:102059867:C:T	102059867	T,T	C,C	1,1	inf,-inf	inf,inf	3.32176,0.0195428	0.000853375	0.000853376
3	chr14:102332040:C:T	102332040	T,T	C,C	1,1	inf,inf	inf,inf	3.90779,1.7858	0.000851126	0.00085113
3	chr14:103432914:T:G	103432914	G,G	T,T	1,1	inf,-inf	inf,inf	2.23735,1.81948	0.000842751	0.00084276
3	chr14:102511539:T:C	102511539	C,C	T,T	1,1	inf,inf	inf,inf	6.99507,0.218423	0.000836377	0.000836975
3	chr14:103471816:CAAT:C	103471816	C,C	CAAT,CAAT	1,1	inf,-inf	inf,inf	2.24023,1.82072	0.000833496	0.000833504
3	chr14:102044526:G:A	102044526	A,A	G,G	1,1	inf,inf	inf,inf	3.31397,0.0808767	0.000830512	0.000830513
3	chr14:102326049:T:C	102326049	C,C	T,T	1,1	inf,inf	inf,inf	3.8403,1.83624	0.00082996	0.000829964
3	chr14:103445858:C:T	103445858	T,T	C,C	1,1	inf,-inf	inf,inf	2.28813,1.7502	0.00082774	0.000827748
3	chr14:102310355:T:C	102310355	C,C	T,T	1,1	inf,inf	inf,inf	2.56454,1.61957	0.00080584	0.000805841
3	chr14:103457077:A:G	103457077	G,G	A,A	1,1	inf,-inf	inf,inf	2.21726,1.82677	0.000802151	0.000802159
3	chr14:103445857:A:T	103445857	T,T	A,A	1,1	inf,-inf	inf,inf	2.27576,1.74733	0.000801479	0.000801487
3	chr14:103433007:A:G	103433007	G,G	A,A	1,1	inf,-inf	inf,inf	2.26611,1.74505	0.000788517	0.000788525
3	chr14:102278152:C:A	102278152	A,A	C,C	1,1	inf,inf	inf,inf	0.982049,2.85794	0.000784822	0.000784823
3	chr14:102547712:T:A	102547712	A,A	T,T	1,1	-inf,inf	inf,inf	1.39413,2.10359	0.000782295	0.000782306
3	chr14:102054507:C:T	102054507	T,T	C,C	1,1	inf,inf	inf,inf	3.26166,0.0796995	0.000779286	0.000779287
3	chr14:102167161:C:T	102167161	NA,T	NA,C	NA,1	NA,-inf	NA,inf	NA,2.45245	0.000778975	0.000778985
3	chr14:102499560:G:A	102499560	A,A	G,G	1,1	inf,inf	inf,inf	6.33093,0.220478	0.000774875	0.000775175
3	chr14:103437426:G:T	103437426	T,T	G,G	1,1	inf,-inf	inf,inf	2.29136,1.69046	0.000762562	0.00076257
3	chr14:101952315:G:T	101952315	NA,T	NA,G	NA,1	NA,-inf	NA,inf	NA,2.58633	0.000762481	0.000762493
3	chr14:101965337:G:A	101965337	A,A	G,G	1,1	inf,-inf	inf,inf	3.24444,0.0891866	0.00073798	0.000737981
3	chr14:101971028:C:T	101971028	NA,T	NA,C	NA,1	NA,-inf	NA,inf	NA,2.56067	0.000732974	0.000732986
3	chr14:102202685:G:A	102202685	A,A	G,G	1,1	inf,inf	inf,inf	1.54636,1.94608	0.000727279	0.000727279
3	chr14:102269846:T:C	102269846	C,C	T,T	1,1	inf,inf	inf,inf	2.23491,1.3471	0.000714255	0.000714255
3	chr14:102656941:C:A	102656941	A,A	C,C	1,1	inf,inf	inf,inf	9.33757,0.34783	0.000701771	0.00164706
3	chr14:102270929:C:T	102270929	T,T	C,C	1,1	inf,inf	inf,inf	0.899427,2.89573	0.00069984	0.00069984
3	chr14:103515512:T:G	103515512	G,G	T,T	1,1	inf,-inf	inf,inf	2.14119,1.80701	0.000682519	0.000682526
3	chr14:103053461:A:G	103053461	G,G	A,A	1,1	inf,inf	inf,inf	5.0466,0.998315	0.00067896	0.000678964
3	chr14:102314216:C:G	102314216	G,G	C,C	1,1	inf,inf	inf,inf	3.97533,1.71011	0.000671772	0.000671774
3	chr14:102055182:C:T	102055182	NA,T	NA,C	NA,1	NA,-inf	NA,inf	NA,2.26619	0.00067116	0.000671169
3	chr14:103463198:G:A	103463198	A,A	G,G	1,1	inf,-inf	inf,inf	2.18563,1.76497	0.000669669	0.000669676
3	chr14:102240988:A:G	102240988	G,G	A,A	1,1	inf,inf	inf,inf	0.870749,2.93046	0.000668043	0.000668043
3	chr14:102350187:G:A	102350187	A,NA	G,NA	1,NA	inf,NA	inf,NA	2.46865,NA	0.000645332	0.000645334
3	chr14:102047059:T:A	102047059	A,A	T,T	1,1	inf,-inf	inf,inf	3.13359,0.0120249	0.000642309	0.000642311
3	chr14:102285847:G:A	102285847	A,A	G,G	1,1	inf,inf	inf,inf	0.884514,2.85048	0.000637615	0.000637615
3	chr14:102237119:A:G	102237119	G,G	A,A	1,1	inf,inf	inf,inf	1.02654,2.80958	0.000636936	0.000636936
3	chr14:102083342:T:C	102083342	NA,C	NA,T	NA,1	NA,-inf	NA,inf	NA,2.41909	0.000633933	0.000633943
3	chr14:102083784:T:C	102083784	NA,C	NA,T	NA,1	NA,-inf	NA,inf	NA,2.41644	0.000630602	0.000630612
3	chr14:102055556:C:A	102055556	NA,A	NA,C	NA,1	NA,-inf	NA,inf	NA,2.54177	0.00062407	0.000624081
3	chr14:102172899:C:T	102172899	NA,T	NA,C	NA,1	NA,-inf	NA,inf	NA,2.34978	0.000620622	0.00062063
3	chr14:102046436:G:A	102046436	NA,A	NA,G	NA,1	NA,-inf	NA,inf	NA,2.52271	0.000603947	0.000603957
3	chr14:102281948:T:C	102281948	C,C	T,T	1,1	inf,inf	inf,inf	0.910485,2.79688	0.0005979	0.000597901
3	chr14:102281311:G:A	102281311	A,A	G,G	1,1	inf,inf	inf,inf	3.42679,0.415266	0.000588719	0.00058872
3	chr14:102308525:AGCCT:A	102308525	A,A	AGCCT,AGCCT	1,1	inf,inf	inf,inf	3.90776,1.59569	0.000585263	0.000585266
3	chr14:102651336:T:C	102651336	C,C	T,T	1,1	inf,inf	inf,inf	9.21268,0.32833	0.000583961	0.00128093
3	chr14:102094642:GA:G	102094642	NA,G	NA,GA	NA,1	NA,-inf	NA,inf	NA,2.36615	0.000579377	0.000579386
3	chr14:102170786:C:G	102170786	NA,G	NA,C	NA,1	NA,-inf	NA,inf	NA,2.30295	0.000571712	0.000571719
3	chr14:103421987:G:A	103421987	A,A	G,G	1,1	inf,-inf	inf,inf	2.06951,1.81191	0.000569678	0.000569684
3	chr14:102517937:G:C	102517937	C,C	G,G	1,1	inf,inf	inf,inf	6.84905,0.188518	0.000566147	0.000566534
3	chr14:102178194:C:G	102178194	NA,G	NA,C	NA,1	NA,-inf	NA,inf	NA,2.29008	0.00056229	0.000562297
3	chr14:102170785:G:T	102170785	NA,T	NA,G	NA,1	NA,-inf	NA,inf	NA,2.28805	0.000554802	0.000554809
3	chr14:102079333:G:C	102079333	C,C	G,G	1,1	inf,-inf	inf,inf	2.80074,1.93374	0.00055427	0.000554317
3	chr14:102353826:C:A	102353826	A,A	C,C	1,1	-inf,inf	inf,inf	6.98564,0.132325	0.000553821	0.000554137
3	chr14:103421278:A:G	103421278	G,G	A,A	1,1	inf,-inf	inf,inf	2.02302,1.84129	0.000541536	0.000541542
3	chr14:102051014:A:G	102051014	NA,G	NA,A	NA,1	NA,-inf	NA,inf	NA,2.16495	0.000538069	0.000538076
3	chr14:102171003:C:G	102171003	NA,G	NA,C	NA,1	NA,-inf	NA,inf	NA,2.27286	0.000537717	0.000537724
3	chr14:102152236:C:T	102152236	NA,T	NA,C	NA,1	NA,-inf	NA,inf	NA,2.26623	0.000536317	0.000536324
3	chr14:102092471:T:A	102092471	NA,A	NA,T	NA,1	NA,-inf	NA,inf	NA,2.31538	0.000521753	0.00052176
3	chr14:102020797:C:T	102020797	NA,T	NA,C	NA,1	NA,-inf	NA,inf	NA,2.37667	0.00050704	0.000507048
3	chr14:101992620:C:T	101992620	NA,T	NA,C	NA,1	NA,-inf	NA,inf	NA,2.37667	0.00050704	0.000507048
3	chr14:103427886:T:C	103427886	C,C	T,T	1,1	inf,-inf	inf,inf	2.04899,1.77304	0.00050686	0.000506865
3	chr14:102066764:G:A	102066764	A,A	G,G	1,1	-inf,inf	inf,inf	2.98185,0.0429756	0.000506509	0.000506511
3	chr14:102183733:T:G	102183733	NA,G	NA,T	NA,1	NA,-inf	NA,inf	NA,2.23642	0.000504423	0.00050443
3	chr14:102027301:G:A	102027301	NA,A	NA,G	NA,1	NA,-inf	NA,inf	NA,2.37291	0.000503242	0.000503251
3	chr14:103417270:TGAG:T	103417270	T,T	TGAG,TGAG	1,1	inf,-inf	inf,inf	2.04581,1.76925	0.000502448	0.000502453
3	chr14:103525412:A:G	103525412	G,G	A,A	1,1	inf,-inf	inf,inf	2.19546,1.52918	0.000496143	0.000496148
```
