## Supplementary material for "Characterization of shared and ancestry-specific signals driving complex traits using multi-ancestry fine-mapping": susiex_nc3.cs80.snp (part 1 of 2)

```
BP	SNP	PIP(CS1)	LogBF(CS1,Pop1)	LogBF(CS1,Pop2)	PIP(CS2)	LogBF(CS2,Pop1)	LogBF(CS2,Pop2)	PIP(CS3)	LogBF(CS3,Pop1)	LogBF(CS3,Pop2)
101548235	chr14:101548235:G:C	1.32502e-19	-4.44502e-10	-0.896759	3.82595e-10	-4.44502e-10	-0.897952	1.98339e-05	-4.44502e-10	-0.894161
101548672	chr14:101548672:G:A	1.45274e-19	-4.44502e-10	-0.80474	4.05626e-10	-4.44502e-10	-0.839497	2.10531e-05	-4.44502e-10	-0.834506
101548856	chr14:101548856:G:A	1.88938e-20	-1.9522	-0.892328	5.63994e-11	-1.93125	-0.881218	2.74412e-06	-1.90639	-0.965702
101549219	chr14:101549219:A:G	1.12052e-19	-0.150576	-0.913818	6.79596e-10	0.55089	-0.874321	1.91372e-05	-0.0432715	-0.886649
101549344	chr14:101549344:G:A	9.33912e-21	-2.07485	-1.4743	3.92435e-11	-1.69418	-1.48097	1.44473e-06	-2.0377	-1.47593
101549475	chr14:101549475:A:G	2.61643e-19	0.435806	-0.652183	1.72379e-09	1.27084	-0.663487	4.44074e-05	0.634832	-0.722979
101549944	chr14:101549944:G:A	4.35414e-19	0.0131091	0.279828	2.86902e-09	0.775066	0.341729	7.8151e-05	0.143243	0.333845
101550967	chr14:101550967:G:A	1.90897e-19	-4.44502e-10	-0.531625	5.99279e-10	-4.44502e-10	-0.449203	3.24842e-05	-4.44502e-10	-0.4008
101550971	chr14:101550971:T:TTA	1.91063e-19	-4.44502e-10	-0.530757	5.99854e-10	-4.44502e-10	-0.448243	3.25156e-05	-4.44502e-10	-0.399834
101550976	chr14:101550976:A:AATT	8.91593e-20	-4.44502e-10	-1.29293	2.62012e-10	-4.44502e-10	-1.27654	1.33762e-05	-4.44502e-10	-1.28808
101551361	chr14:101551361:C:A	7.3786e-20	-4.44502e-10	-1.48219	2.13319e-10	-4.44502e-10	-1.48214	1.101e-05	-4.44502e-10	-1.48275
101552515	chr14:101552515:TGGGGAGGGGTA:T	8.85946e-20	-4.44502e-10	-1.29929	2.61062e-10	-4.44502e-10	-1.28017	1.33581e-05	-4.44502e-10	-1.28943
101552580	chr14:101552580:T:A	1.14205e-20	-1.96778	-1.38017	5.24217e-11	-1.48027	-1.40535	1.80142e-06	-1.90655	-1.38643
101552609	chr14:101552609:A:G	4.92768e-19	0.59431	-0.17763	3.47742e-09	1.40397	-0.0948533	8.91503e-05	0.720403	-0.111633
101552626	chr14:101552626:G:C	5.09969e-19	0.50053	-0.0495388	3.61584e-09	1.34302	0.00512525	9.23889e-05	0.651292	-0.00683928
101552820	chr14:101552820:A:C	4.64265e-19	0.467428	-0.110332	3.28776e-09	1.31517	-0.0621357	8.48177e-05	0.616702	-0.0577507
101552824	chr14:101552824:G:A	4.29122e-19	-4.44502e-10	0.278383	1.34853e-09	-4.44502e-10	0.361842	7.34366e-05	-4.44502e-10	0.414869
101552841	chr14:101552841:C:A	9.94844e-19	1.24701	-0.127787	2.56871e-09	1.1526	-0.146373	0.000147308	1.36558	-0.254611
101552996	chr14:101552996:C:T	1.22108e-20	-1.80234	-1.4787	3.42483e-11	-1.82717	-1.48412	2.05324e-06	-1.67796	-1.48418
101552999	chr14:101552999:G:A	3.55037e-19	-4.44502e-10	0.0888626	1.10695e-09	-4.44502e-10	0.164431	5.99976e-05	-4.44502e-10	0.212751
101553345	chr14:101553345:C:T	6.11963e-20	-1.66927	-4.62281e-10	1.62759e-10	-1.75266	-4.62281e-10	1.02252e-05	-1.5567	-4.62281e-10
101553871	chr14:101553871:G:T	2.22376e-19	-4.44502e-10	-0.37899	6.88804e-10	-4.44502e-10	-0.309973	3.71445e-05	-4.44502e-10	-0.266737
101554686	chr14:101554686:G:A	3.00351e-19	-4.44502e-10	-0.0784082	8.97243e-10	-4.44502e-10	-0.0456029	3.82871e-05	-4.44502e-10	-0.236441
101554805	chr14:101554805:A:G	3.83441e-20	-2.13676	-4.62281e-10	1.13886e-10	-2.10973	-4.62281e-10	6.31581e-06	-2.0385	-4.62281e-10
101555133	chr14:101555133:C:T	1.8847e-19	-4.44502e-10	-0.544423	5.16872e-10	-4.44502e-10	-0.597135	2.726e-05	-4.44502e-10	-0.576134
101556720	chr14:101556720:C:T	8.37755e-20	-4.44502e-10	-1.35522	2.46595e-10	-4.44502e-10	-1.33718	1.27819e-05	-4.44502e-10	-1.33352
101556742	chr14:101556742:T:C	1.47986e-19	-1.28512	0.498881	4.16426e-10	-1.09102	0.277797	1.95148e-05	-1.19289	0.282508
101556819	chr14:101556819:C:T	2.22195e-19	-4.44502e-10	-0.379802	6.42502e-10	-4.44502e-10	-0.37956	3.36121e-05	-4.44502e-10	-0.366668
101556825	chr14:101556825:C:T	3.59234e-20	-2.20197	-4.62281e-10	1.03665e-10	-2.20376	-4.62281e-10	5.23105e-06	-2.22694	-4.62281e-10
101558641	chr14:101558641:G:C	2.31403e-19	-4.44502e-10	-0.339198	6.18493e-10	-4.44502e-10	-0.417644	3.94533e-05	-4.44502e-10	-0.206436
101558821	chr14:101558821:C:T	1.40752e-20	-1.84582	-1.29313	3.57444e-11	-1.96598	-1.30256	1.96531e-06	-1.89682	-1.30908
101558887	chr14:101558887:C:T	3.83529e-20	-1.21757	-0.918956	2.04952e-10	-0.538937	-0.983218	6.13732e-06	-1.08469	-0.982478
101559257	chr14:101559257:T:C	1.08113e-19	-4.44502e-10	-1.10018	3.282e-10	-4.44502e-10	-1.05131	1.73057e-05	-4.44502e-10	-1.03052
101560608	chr14:101560608:C:T	7.4122e-20	-1.47765	-4.62281e-10	1.92505e-10	-1.58481	-4.62281e-10	9.24279e-06	-1.65771	-4.62281e-10
101562709	chr14:101562709:A:G	9.69858e-20	-4.44502e-10	-1.20879	2.84974e-10	-4.44502e-10	-1.19253	1.48014e-05	-4.44502e-10	-1.18683
101562802	chr14:101562802:G:T	1.7379e-19	-4.44502e-10	-0.62551	5.16367e-10	-4.44502e-10	-0.598112	2.74982e-05	-4.44502e-10	-0.567432
101562940	chr14:101562940:T:G	2.34876e-20	-1.83547	-0.791418	9.39249e-11	-1.43211	-0.870323	3.16171e-06	-1.8195	-0.910942
101563643	chr14:101563643:C:T	9.89105e-19	-4.44502e-10	1.11344	2.7738e-09	-4.44502e-10	1.08305	0.000152151	-4.44502e-10	1.14332
101563720	chr14:101563720:C:T	1.22374e-19	-4.44502e-10	-0.976275	3.73869e-10	-4.44502e-10	-0.921024	1.92692e-05	-4.44502e-10	-0.923045
101564118	chr14:101564118:C:T	3.46195e-20	-2.23894	-4.62281e-10	1.14386e-10	-2.10535	-4.62281e-10	5.24838e-06	-2.22363	-4.62281e-10
101564190	chr14:101564190:G:C	9.52247e-21	-2.23838	-1.29132	2.7155e-11	-2.23872	-1.30465	1.41742e-06	-2.21987	-1.31285
101564325	chr14:101564325:T:C	8.56907e-20	-4.44502e-10	-1.33261	2.55158e-10	-4.44502e-10	-1.30305	1.34034e-05	-4.44502e-10	-1.28604
101564708	chr14:101564708:A:C	3.80849e-19	1.307	-1.14796	1.10162e-09	1.34853	-1.18892	7.426e-05	1.54367	-1.11765
101565415	chr14:101565415:C:G	1.97364e-19	0.691519	-1.18983	5.85692e-10	0.718651	-1.19079	3.65867e-05	0.952368	-1.23424
101565473	chr14:101565473:C:T	3.53088e-20	-1.01819	-1.20104	1.19834e-10	-0.861787	-1.19704	6.53745e-06	-0.762547	-1.24146
101566204	chr14:101566204:CA:C	1.88884e-18	1.93948	-0.179118	2.48744e-09	1.39138	-0.417299	0.000129193	1.34465	-0.3649
101566873	chr14:101566873:G:A	1.09165e-20	-1.94508	-1.448	3.06643e-11	-1.94773	-1.4741	1.75981e-06	-1.84635	-1.47
101566903	chr14:101566903:T:C	4.17631e-19	1.67097	-1.41973	1.24593e-09	1.72054	-1.43783	8.29406e-05	1.99095	-1.45437
101567161	chr14:101567161:A:G	1.82685e-19	-4.44502e-10	-0.575597	4.65906e-10	-4.44502e-10	-0.700946	2.93444e-05	-4.44502e-10	-0.502452
101567200	chr14:101567200:T:A	1.6724e-19	-4.44502e-10	-0.663931	4.79068e-10	-4.44502e-10	-0.673086	2.47966e-05	-4.44502e-10	-0.670849
101567323	chr14:101567323:T:A	7.99817e-20	-4.44502e-10	-1.40156	2.29552e-10	-4.44502e-10	-1.4088	1.19186e-05	-4.44502e-10	-1.40345
101567614	chr14:101567614:T:G	4.93166e-20	-0.406913	-1.47819	1.6198e-10	-0.273259	-1.4842	7.89106e-06	-0.333909	-1.48191
101567717	chr14:101567717:T:C	1.45678e-20	-2.08074	-1.02381	3.85604e-11	-2.079	-1.1137	2.25059e-06	-2.01132	-1.05905
101568188	chr14:101568188:G:A	5.09708e-20	-1.85211	-4.62281e-10	1.45021e-10	-1.86805	-4.62281e-10	8.17769e-06	-1.78014	-4.62281e-10
101568469	chr14:101568469:G:A	1.29205e-19	0.501177	-1.42314	4.26422e-10	0.649981	-1.43948	2.53606e-05	0.808825	-1.45718
101568596	chr14:101568596:C:G	1.31043e-19	0.513278	-1.42111	4.25487e-10	0.645822	-1.43752	2.55308e-05	0.813949	-1.45562
101568953	chr14:101568953:C:A	3.68363e-20	-2.17688	-4.62281e-10	1.01668e-10	-2.22322	-4.62281e-10	5.15832e-06	-2.24094	-4.62281e-10
101569233	chr14:101569233:T:C	1.49132e-20	-1.73883	-1.34228	4.68032e-11	-1.75157	-1.24741	2.77751e-06	-1.60065	-1.25935
101569331	chr14:101569331:A:G	9.33677e-21	-2.24327	-1.30613	2.66538e-11	-2.24327	-1.31873	1.35402e-06	-2.24313	-1.33534
101569820	chr14:101569820:C:A	9.7756e-21	-2.08605	-1.41742	2.6788e-11	-2.0947	-1.46227	1.51239e-06	-2.00689	-1.46097
101569979	chr14:101569979:C:T	1.37053e-20	-2.23054	-0.935041	3.82277e-11	-2.23224	-0.969135	1.93913e-06	-2.22631	-0.993001
101570089	chr14:101570089:G:A	3.1246e-19	-4.44502e-10	-0.0388814	8.94715e-10	-4.44502e-10	-0.0484251	4.64632e-05	-4.44502e-10	-0.0428939
101570126	chr14:101570126:T:G	1.26594e-19	-4.44502e-10	-0.942373	3.48283e-10	-4.44502e-10	-0.991915	1.7927e-05	-4.44502e-10	-0.995247
101570163	chr14:101570163:G:A	1.3405e-20	-1.72195	-1.46579	3.93419e-11	-1.7461	-1.42654	2.44857e-06	-1.55847	-1.42758
101570170	chr14:101570170:T:C	2.61756e-19	-4.44502e-10	-0.215947	7.44244e-10	-4.44502e-10	-0.232561	3.88632e-05	-4.44502e-10	-0.221505
101570283	chr14:101570283:A:G	1.91215e-19	-4.44502e-10	-0.529961	5.83631e-10	-4.44502e-10	-0.475661	3.22037e-05	-4.44502e-10	-0.409472
101571328	chr14:101571328:A:G	8.03226e-21	-2.22014	-1.47975	2.31174e-11	-2.22324	-1.4811	1.19588e-06	-2.2198	-1.48287
101571563	chr14:101571563:T:C	1.00311e-20	-2.14	-1.33767	2.75428e-11	-2.139	-1.39019	1.38681e-06	-2.15901	-1.39554
101572911	chr14:101572911:A:G	6.13098e-19	-4.44502e-10	0.635166	1.68062e-09	-4.44502e-10	0.581991	8.67425e-05	-4.44502e-10	0.58139
101573248	chr14:101573248:T:C	6.73189e-19	-4.44502e-10	0.728667	1.84333e-09	-4.44502e-10	0.674398	9.5144e-05	-4.44502e-10	0.673838
101573266	chr14:101573266:C:T	1.46583e-19	-4.44502e-10	-0.795766	4.39129e-10	-4.44502e-10	-0.760137	2.25677e-05	-4.44502e-10	-0.765034
101573374	chr14:101573374:A:T	6.76295e-19	-4.44502e-10	0.73327	1.85169e-09	-4.44502e-10	0.678927	9.55703e-05	-4.44502e-10	0.678309
101573606	chr14:101573606:T:C	1.77153e-20	-1.48789	-1.42103	4.9028e-11	-1.48958	-1.46296	3.0578e-06	-1.30079	-1.46307
101573658	chr14:101573658:A:G	7.77531e-20	-4.44502e-10	-1.42982	2.20118e-10	-4.44502e-10	-1.45076	1.13264e-05	-4.44502e-10	-1.45442
101573778	chr14:101573778:C:G	9.76218e-19	-4.44502e-10	1.10033	2.6777e-09	-4.44502e-10	1.04778	0.000137693	-4.44502e-10	1.04347
101574081	chr14:101574081:C:T	9.37337e-21	-2.22764	-1.31785	2.77622e-11	-2.22567	-1.29559	1.47141e-06	-2.23043	-1.2649
101574334	chr14:101574334:G:C	1.97195e-20	-1.35684	-1.44491	5.52249e-11	-1.35727	-1.47624	3.48881e-06	-1.15616	-1.47584
101574715	chr14:101574715:C:T	8.81128e-21	-2.22645	-1.38087	2.59071e-11	-2.22632	-1.36409	1.36499e-06	-2.23104	-1.33936
101574750	chr14:101574750:C:T	9.34394e-21	-2.23368	-1.31495	2.76313e-11	-2.23372	-1.29226	1.46698e-06	-2.23701	-1.26134
101575048	chr14:101575048:C:T	1.61362e-19	-4.44502e-10	-0.699712	5.11352e-10	-4.44502e-10	-0.607872	2.50609e-05	-4.44502e-10	-0.660245
101575228	chr14:101575228:T:C	6.54674e-19	-4.44502e-10	0.700778	1.79252e-09	-4.44502e-10	0.646446	9.25286e-05	-4.44502e-10	0.645964
101575283	chr14:101575283:T:C	6.67037e-19	-4.44502e-10	0.719486	1.82605e-09	-4.44502e-10	0.664982	9.42597e-05	-4.44502e-10	0.6645
101576081	chr14:101576081:G:A	7.77262e-20	-4.44502e-10	-1.43017	2.20356e-10	-4.44502e-10	-1.44968	1.13367e-05	-4.44502e-10	-1.45351
101576082	chr14:101576082:G:A	1.69311e-19	-4.44502e-10	-0.651625	5.18905e-10	-4.44502e-10	-0.593208	2.83583e-05	-4.44502e-10	-0.536633
101576195	chr14:101576195:C:T	2.53528e-19	-4.44502e-10	-0.247885	7.15261e-10	-4.44502e-10	-0.272282	2.95877e-05	-4.44502e-10	-0.494194
101576258	chr14:101576258:T:C	5.60888e-19	-4.44502e-10	0.546161	1.53879e-09	-4.44502e-10	0.493822	7.93709e-05	-4.44502e-10	0.492578
101576407	chr14:101576407:T:C	6.40091e-19	-4.44502e-10	0.678252	1.74971e-09	-4.44502e-10	0.622278	9.03235e-05	-4.44502e-10	0.621844
101576478	chr14:101576478:T:C	3.02501e-19	1.34032	-1.41159	5.14705e-10	0.817126	-1.41846	3.37944e-05	1.07767	-1.43893
101576488	chr14:101576488:T:C	6.56275e-19	-4.44502e-10	0.703221	1.79673e-09	-4.44502e-10	0.648795	9.27478e-05	-4.44502e-10	0.64833
101576938	chr14:101576938:A:G	6.85702e-19	-4.44502e-10	0.747084	1.87528e-09	-4.44502e-10	0.691583	9.67437e-05	-4.44502e-10	0.690512
101577029	chr14:101577029:C:T	9.27994e-21	-2.21594	-1.33956	2.73672e-11	-2.21396	-1.32162	1.44268e-06	-2.21937	-1.29568
101577092	chr14:101577092:C:T	6.08183e-19	-4.44502e-10	0.627117	1.66728e-09	-4.44502e-10	0.57402	8.60179e-05	-4.44502e-10	0.573002
101577295	chr14:101577295:C:T	3.37958e-19	-4.44502e-10	0.0395627	9.3043e-10	-4.44502e-10	-0.00928257	4.82474e-05	-4.44502e-10	-0.0052107
101577462	chr14:101577462:G:C	2.51154e-19	-4.44502e-10	-0.257293	6.94564e-10	-4.44502e-10	-0.301645	3.58602e-05	-4.44502e-10	-0.301927
101577464	chr14:101577464:G:A	9.26719e-21	-2.17263	-1.38425	2.66499e-11	-2.19775	-1.3644	1.35386e-06	-2.2203	-1.35829
101577664	chr14:101577664:C:T	8.61923e-21	-2.22811	-1.40125	2.53703e-11	-2.22688	-1.38447	1.33169e-06	-2.23077	-1.36434
101577959	chr14:101577959:G:A	1.11344e-20	-2.20484	-1.16848	3.32377e-11	-2.20356	-1.13768	1.76213e-06	-2.20916	-1.10587
101578050	chr14:101578050:G:A	2.07767e-19	-4.44502e-10	-0.446942	5.76271e-10	-4.44502e-10	-0.488352	2.96194e-05	-4.44502e-10	-0.493125
101578475	chr14:101578475:T:G	7.53993e-20	-4.44502e-10	-1.46056	2.22055e-10	-4.44502e-10	-1.442	1.15436e-05	-4.44502e-10	-1.43542
101579265	chr14:101579265:C:G	1.9546e-19	-4.44502e-10	-0.508003	5.39031e-10	-4.44502e-10	-0.555156	3.18587e-05	-4.44502e-10	-0.420244
101579817	chr14:101579817:C:T	1.00014e-20	-2.22871	-1.25192	3.02277e-11	-2.22785	-1.20832	1.61123e-06	-2.23166	-1.1729
101579901	chr14:101579901:G:A	8.86318e-21	-2.23377	-1.36768	2.63373e-11	-2.23242	-1.34152	1.38717e-06	-2.23581	-1.31847
101579916	chr14:101579916:T:C	2.33241e-20	-1.46043	-1.17344	7.38849e-11	-1.26861	-1.27381	3.42631e-06	-1.39412	-1.25595
101580152	chr14:101580152:C:T	4.11269e-20	-0.941339	-1.12536	1.09344e-10	-0.963871	-1.18656	7.42294e-06	-0.746681	-1.1303
101581676	chr14:101581676:A:AT	4.07218e-20	-0.796276	-1.28032	1.09979e-10	-0.812217	-1.33242	7.41547e-06	-0.583606	-1.29438
101581801	chr14:101581801:TG:T	4.163e-20	-2.05454	-4.62281e-10	1.36537e-10	-1.92833	-4.62281e-10	6.45373e-06	-2.0169	-4.62281e-10
101582664	chr14:101582664:C:A	5.08807e-20	-0.395486	-1.45839	1.48258e-10	-0.41937	-1.42661	1.00563e-05	-0.137435	-1.43592
101583321	chr14:101583321:G:A	8.27841e-20	-4.44502e-10	-1.36712	2.33698e-10	-4.44502e-10	-1.3909	1.2054e-05	-4.44502e-10	-1.39216
101583965	chr14:101583965:TC:T	1.81107e-20	-1.40554	-1.48131	5.13668e-11	-1.42492	-1.48101	3.1986e-06	-1.23757	-1.48127
101584164	chr14:101584164:A:G	4.0606e-20	-0.68052	-1.39892	1.10367e-10	-0.699203	-1.44191	7.49947e-06	-0.432695	-1.43403
101584214	chr14:101584214:G:A	3.74342e-19	0.14181	-4.62281e-10	1.0114e-09	0.0741567	-4.62281e-10	3.79913e-05	-0.244197	-4.62281e-10
101584343	chr14:101584343:T:C	4.87628e-20	-1.89639	-4.62281e-10	1.14441e-10	-2.10487	-4.62281e-10	7.58716e-06	-1.8551	-4.62281e-10
101584659	chr14:101584659:G:A	8.14831e-21	-2.23786	-1.44769	2.33325e-11	-2.23627	-1.45881	1.19424e-06	-2.23822	-1.46582
101584795	chr14:101584795:G:C	2.09129e-20	-1.26004	-1.48295	5.9162e-11	-1.28632	-1.47833	3.74308e-06	-1.08262	-1.47902
101585163	chr14:101585163:C:T	1.2043e-19	-4.44502e-10	-0.992287	3.67814e-10	-4.44502e-10	-0.937352	1.97967e-05	-4.44502e-10	-0.896038
101585753	chr14:101585753:T:C	7.43991e-20	-4.44502e-10	-1.47392	2.18346e-10	-4.44502e-10	-1.45885	1.13167e-05	-4.44502e-10	-1.45527
101585848	chr14:101585848:G:A	8.11268e-21	-2.2361	-1.45383	2.40121e-11	-2.23734	-1.42903	1.26114e-06	-2.23048	-1.41906
101586098	chr14:101586098:T:C	1.04276e-19	-1.13632	-4.62281e-10	5.25757e-10	-0.580091	-4.62281e-10	3.85743e-05	-0.228966	-4.62281e-10
101586144	chr14:101586144:G:A	7.96651e-20	-4.44502e-10	-1.40553	2.25739e-10	-4.44502e-10	-1.42555	1.16337e-05	-4.44502e-10	-1.42765
101586438	chr14:101586438:C:T	5.03814e-19	1.56254	-1.1237	8.58911e-10	1.06013	-1.1494	5.91591e-05	1.39266	-1.19398
101586702	chr14:101586702:A:G	9.83288e-20	-4.44502e-10	-1.19504	3.09091e-10	-4.44502e-10	-1.1113	1.66359e-05	-4.44502e-10	-1.06999
101586902	chr14:101586902:C:T	8.46536e-20	-4.44502e-10	-1.34479	2.55144e-10	-4.44502e-10	-1.3031	1.3228e-05	-4.44502e-10	-1.29922
101587509	chr14:101587509:A:G	7.74367e-20	-4.44502e-10	-1.4339	2.19406e-10	-4.44502e-10	-1.45401	1.12861e-05	-4.44502e-10	-1.45798
101587718	chr14:101587718:G:T	6.83265e-19	-4.44502e-10	0.743523	1.94987e-09	-4.44502e-10	0.73059	0.000105535	-4.44502e-10	0.777494
101587759	chr14:101587759:G:A	3.07865e-19	-4.44502e-10	-0.0536971	8.72412e-10	-4.44502e-10	-0.0736674	4.53523e-05	-4.44502e-10	-0.0670917
101587792	chr14:101587792:C:G	8.26435e-21	-2.23352	-1.43788	2.36571e-11	-2.23293	-1.44834	1.2106e-06	-2.23514	-1.4553
101587794	chr14:101587794:G:A	7.43057e-20	-4.44502e-10	-1.47517	2.13542e-10	-4.44502e-10	-1.4811	1.10167e-05	-4.44502e-10	-1.48214
101588775	chr14:101588775:A:G	7.80503e-20	-4.44502e-10	-1.42601	2.26961e-10	-4.44502e-10	-1.42015	1.17551e-05	-4.44502e-10	-1.41726
101588993	chr14:101588993:T:C	8.04422e-20	-4.44502e-10	-1.39582	2.29109e-10	-4.44502e-10	-1.41073	1.17057e-05	-4.44502e-10	-1.42148
101589839	chr14:101589839:C:T	1.47473e-19	-4.44502e-10	-0.789712	4.47978e-10	-4.44502e-10	-0.740185	2.44119e-05	-4.44502e-10	-0.686484
101590060	chr14:101590060:A:G	1.43268e-19	-4.44502e-10	-0.818644	3.98685e-10	-4.44502e-10	-0.856758	1.97695e-05	-4.44502e-10	-0.897415
101590556	chr14:101590556:C:T	9.76796e-21	-2.02218	-1.48207	2.80624e-11	-2.02948	-1.48102	1.49937e-06	-1.99647	-1.48004
101591663	chr14:101591663:G:A	8.90202e-20	-4.44502e-10	-1.2945	2.4803e-10	-4.44502e-10	-1.33138	1.27526e-05	-4.44502e-10	-1.33582
101591933	chr14:101591933:T:C	4.61488e-20	-1.95149	-4.62281e-10	1.47057e-10	-1.85411	-4.62281e-10	8.30346e-06	-1.76488	-4.62281e-10
101591949	chr14:101591949:G:C	1.5792e-20	-2.2036	-0.820254	5.06286e-11	-2.20343	-0.716983	2.88943e-06	-2.20408	-0.61642
101592072	chr14:101592072:A:G	9.41661e-21	-2.14047	-1.40041	2.66505e-11	-2.14661	-1.41552	1.39242e-06	-2.12707	-1.42344
101592326	chr14:101592326:G:A	8.21482e-21	-2.19326	-1.48416	2.37295e-11	-2.19539	-1.48282	1.25176e-06	-2.17519	-1.48181
101592371	chr14:101592371:G:A	3.5234e-20	-2.22135	-4.62281e-10	1.02894e-10	-2.21123	-4.62281e-10	5.48777e-06	-2.17903	-4.62281e-10
101593466	chr14:101593466:T:C	1.77925e-19	-4.44502e-10	-0.601996	5.87885e-10	-4.44502e-10	-0.468398	3.30305e-05	-4.44502e-10	-0.384122
101593528	chr14:101593528:C:T	7.63216e-20	-4.44502e-10	-1.4484	2.187e-10	-4.44502e-10	-1.45723	1.12726e-05	-4.44502e-10	-1.45918
101593964	chr14:101593964:G:T	8.16007e-20	-4.44502e-10	-1.38152	2.30036e-10	-4.44502e-10	-1.40669	1.17877e-05	-4.44502e-10	-1.4145
101594152	chr14:101594152:T:C	1.75955e-19	-4.44502e-10	-0.613132	5.82368e-10	-4.44502e-10	-0.477828	3.27264e-05	-4.44502e-10	-0.393373
101594416	chr14:101594416:A:G	4.69263e-20	-1.93478	-4.62281e-10	1.24333e-10	-2.02197	-4.62281e-10	7.37495e-06	-1.88346	-4.62281e-10
101594543	chr14:101594543:G:A	7.44243e-20	-4.44502e-10	-1.47358	2.14203e-10	-4.44502e-10	-1.47801	1.10516e-05	-4.44502e-10	-1.47898
101594570	chr14:101594570:T:C	1.1032e-19	-4.44502e-10	-1.07997	3.34398e-10	-4.44502e-10	-1.0326	1.8126e-05	-4.44502e-10	-0.984209
101595023	chr14:101595023:G:A	1.48451e-19	-4.44502e-10	-0.783104	3.74799e-10	-4.44502e-10	-0.918541	2.42434e-05	-4.44502e-10	-0.693409
101595502	chr14:101595502:G:C	1.22003e-19	-4.44502e-10	-0.97931	3.6687e-10	-4.44502e-10	-0.939922	1.93165e-05	-4.44502e-10	-0.920594
101595521	chr14:101595521:G:T	1.16275e-20	-2.19806	-1.13192	3.69056e-11	-2.1994	-1.03716	2.0212e-06	-2.19673	-0.981127
101595854	chr14:101595854:G:A	1.17072e-19	-4.44502e-10	-1.02057	3.29623e-10	-4.44502e-10	-1.04698	1.64904e-05	-4.44502e-10	-1.07878
101596214	chr14:101596214:G:A	1.37375e-19	-4.44502e-10	-0.860643	4.15766e-10	-4.44502e-10	-0.814807	2.2619e-05	-4.44502e-10	-0.762764
101596228	chr14:101596228:C:T	1.12878e-19	-4.44502e-10	-1.05705	3.18583e-10	-4.44502e-10	-1.08105	1.59655e-05	-4.44502e-10	-1.11112
101596704	chr14:101596704:G:A	2.3169e-19	-4.44502e-10	-0.337957	7.72914e-10	-4.44502e-10	-0.194762	4.36561e-05	-4.44502e-10	-0.105212
101597070	chr14:101597070:A:G	7.57861e-20	-4.44502e-10	-1.45544	2.17553e-10	-4.44502e-10	-1.46249	1.12163e-05	-4.44502e-10	-1.46419
101597074	chr14:101597074:C:T	1.01125e-19	-4.44502e-10	-1.167	3.04517e-10	-4.44502e-10	-1.1262	1.60728e-05	-4.44502e-10	-1.10443
101597210	chr14:101597210:C:T	7.63729e-20	-4.44502e-10	-1.44773	2.18969e-10	-4.44502e-10	-1.456	1.12883e-05	-4.44502e-10	-1.45779
101597261	chr14:101597261:C:G	1.05649e-20	-2.22551	-1.20031	3.19005e-11	-2.22708	-1.15522	1.73265e-06	-2.21749	-1.11441
101597395	chr14:101597395:T:C	7.95826e-20	-4.44502e-10	-1.40656	2.35373e-10	-4.44502e-10	-1.38376	1.21725e-05	-4.44502e-10	-1.38237
101597405	chr14:101597405:A:G	1.34852e-19	-4.44502e-10	-0.879181	4.07894e-10	-4.44502e-10	-0.833922	2.21889e-05	-4.44502e-10	-0.78196
101597475	chr14:101597475:C:T	1.44601e-19	-4.44502e-10	-0.809378	4.41381e-10	-4.44502e-10	-0.75502	2.40225e-05	-4.44502e-10	-0.702563
101597486	chr14:101597486:C:T	1.73623e-20	-2.24284	-0.686216	5.6658e-11	-2.24277	-0.565123	3.18122e-06	-2.24329	-0.481001
101597619	chr14:101597619:T:A	8.41522e-21	-2.18441	-1.46891	2.45362e-11	-2.18849	-1.45629	1.29966e-06	-2.16712	-1.45233
101597634	chr14:101597634:G:A	7.40896e-19	-4.44502e-10	0.824501	1.74436e-09	-4.44502e-10	0.619212	9.71611e-05	-4.44502e-10	0.694817
101597646	chr14:101597646:A:G	3.57277e-19	0.064861	0.0302925	2.98009e-09	1.18086	-0.0260818	8.39638e-05	0.541343	0.00748962
101598007	chr14:101598007:C:T	1.17798e-19	-4.44502e-10	-1.01439	3.49016e-10	-4.44502e-10	-0.989813	1.86718e-05	-4.44502e-10	-0.954541
101598579	chr14:101598579:A:T	1.01241e-19	-4.44502e-10	-1.16586	3.03665e-10	-4.44502e-10	-1.12901	1.62451e-05	-4.44502e-10	-1.09377
101599188	chr14:101599188:A:G	5.13513e-20	-1.84467	-4.62281e-10	1.18197e-10	-2.07258	-4.62281e-10	8.1043e-06	-1.78916	-4.62281e-10
101599255	chr14:101599255:G:A	1.52039e-19	-4.44502e-10	-0.75922	4.63464e-10	-4.44502e-10	-0.706202	2.5232e-05	-4.44502e-10	-0.653441
101599686	chr14:101599686:C:T	9.57675e-21	-2.06074	-1.46328	2.64259e-11	-2.114	-1.45659	1.30183e-06	-2.15907	-1.45871
101599738	chr14:101599738:T:A	3.95833e-19	-4.44502e-10	0.197633	1.10954e-09	-4.44502e-10	0.166772	5.61582e-05	-4.44502e-10	0.14662
101599850	chr14:101599850:A:G	2.00651e-19	-4.44502e-10	-0.48179	5.5738e-10	-4.44502e-10	-0.521682	3.05981e-05	-4.44502e-10	-0.460615
101600034	chr14:101600034:G:A	3.47607e-20	-2.23487	-4.62281e-10	1.02479e-10	-2.21527	-4.62281e-10	5.1794e-06	-2.23687	-4.62281e-10
101600504	chr14:101600504:T:C	7.96316e-21	-2.23465	-1.47388	2.31688e-11	-2.236	-1.46613	1.21274e-06	-2.2268	-1.46187
101600646	chr14:101600646:A:G	7.55946e-20	-4.44502e-10	-1.45797	2.20842e-10	-4.44502e-10	-1.44748	1.14297e-05	-4.44502e-10	-1.44534
101600802	chr14:101600802:C:T	7.81694e-20	-4.44502e-10	-1.42448	2.25636e-10	-4.44502e-10	-1.426	1.18974e-05	-4.44502e-10	-1.40523
101600810	chr14:101600810:CA:C	1.62425e-19	-4.44502e-10	-0.693142	4.07248e-10	-4.44502e-10	-0.835507	2.67571e-05	-4.44502e-10	-0.594752
101601124	chr14:101601124:T:C	8.14474e-21	-2.2382	-1.44779	2.38574e-11	-2.2391	-1.43374	1.24964e-06	-2.23162	-1.42708
101601292	chr14:101601292:G:C	7.65167e-20	-4.44502e-10	-1.44585	2.25198e-10	-4.44502e-10	-1.42795	1.15954e-05	-4.44502e-10	-1.43095
101601321	chr14:101601321:T:C	1.43549e-20	-1.96594	-1.15332	3.47834e-11	-2.10756	-1.18823	2.03299e-06	-2.07116	-1.10089
101601605	chr14:101601605:C:T	1.29403e-19	-4.44502e-10	-0.920426	4.12269e-10	-4.44502e-10	-0.823253	2.2089e-05	-4.44502e-10	-0.786473
101601847	chr14:101601847:G:A	2.06547e-20	-1.88595	-0.869471	4.00117e-11	-2.05614	-1.09962	2.30655e-06	-1.99732	-1.04848
101601868	chr14:101601868:C:G	8.01029e-21	-2.23582	-1.46681	2.33763e-11	-2.23589	-1.45731	1.22176e-06	-2.22906	-1.4522
101601978	chr14:101601978:G:T	7.47903e-20	-4.44502e-10	-1.46867	2.16843e-10	-4.44502e-10	-1.46575	1.11774e-05	-4.44502e-10	-1.46766
101602060	chr14:101602060:A:G	7.92046e-21	-2.23611	-1.4778	2.30358e-11	-2.23628	-1.4716	1.20191e-06	-2.22963	-1.46802
101602254	chr14:101602254:G:A	7.78271e-20	-4.44502e-10	-1.42887	2.22587e-10	-4.44502e-10	-1.43961	1.14756e-05	-4.44502e-10	-1.44133
101603185	chr14:101603185:G:A	2.19976e-20	-1.84598	-0.846448	4.17069e-11	-2.03449	-1.07977	2.48345e-06	-1.94082	-1.03108
101603592	chr14:101603592:G:A	9.1679e-20	-4.44502e-10	-1.26507	2.57521e-10	-4.44502e-10	-1.29383	1.35414e-05	-4.44502e-10	-1.2758
101603611	chr14:101603611:G:A	1.07559e-19	-4.44502e-10	-1.10532	2.99042e-10	-4.44502e-10	-1.14435	1.59972e-05	-4.44502e-10	-1.10914
101603801	chr14:101603801:T:C	1.44304e-19	-4.44502e-10	-0.811436	4.26353e-10	-4.44502e-10	-0.789663	2.24971e-05	-4.44502e-10	-0.768168
101604026	chr14:101604026:A:T	8.71249e-21	-2.24113	-1.37747	2.49173e-11	-2.23982	-1.38955	1.34191e-06	-2.2325	-1.35496
101604047	chr14:101604047:G:A	8.76115e-21	-2.24071	-1.37232	2.50349e-11	-2.24028	-1.38438	1.35116e-06	-2.23163	-1.34896
101604693	chr14:101604693:C:T	7.92231e-21	-2.2373	-1.47638	2.27299e-11	-2.24243	-1.47882	1.20515e-06	-2.22544	-1.46951
101604695	chr14:101604695:C:A	7.92853e-21	-2.2373	-1.47559	2.27448e-11	-2.24243	-1.47816	1.20644e-06	-2.22544	-1.46844
101604783	chr14:101604783:G:A	7.51159e-20	-4.44502e-10	-1.46433	2.14372e-10	-4.44502e-10	-1.47722	1.12486e-05	-4.44502e-10	-1.46131
101605044	chr14:101605044:T:TCA	1.71695e-19	-4.44502e-10	-0.637637	5.08819e-10	-4.44502e-10	-0.612837	2.68697e-05	-4.44502e-10	-0.590553
101605235	chr14:101605235:G:A	7.83381e-21	-2.24088	-1.48403	2.26744e-11	-2.24	-1.48369	1.18556e-06	-2.23197	-1.47937
101605326	chr14:101605326:C:T	1.26753e-20	-2.1435	-1.10021	3.04765e-11	-2.21077	-1.2172	1.66943e-06	-2.19102	-1.17805
101605655	chr14:101605655:C:T	7.56751e-20	-4.44502e-10	-1.45691	2.14065e-10	-4.44502e-10	-1.47865	1.10764e-05	-4.44502e-10	-1.47674
101606071	chr14:101606071:T:C	3.82466e-19	-4.44502e-10	0.16328	1.09054e-09	-4.44502e-10	0.1495	6.18545e-05	-4.44502e-10	0.243231
101606550	chr14:101606550:G:A	1.71515e-19	-4.44502e-10	-0.638689	5.08281e-10	-4.44502e-10	-0.613895	2.6841e-05	-4.44502e-10	-0.591623
101606588	chr14:101606588:G:A	3.56645e-20	-2.2092	-4.62281e-10	1.01889e-10	-2.22104	-4.62281e-10	5.36385e-06	-2.20187	-4.62281e-10
101606590	chr14:101606590:T:C	7.87485e-21	-2.23901	-1.48067	2.27549e-11	-2.24165	-1.4785	1.18492e-06	-2.2284	-1.48348
101606629	chr14:101606629:G:A	7.39951e-20	-4.44502e-10	-1.47936	2.13198e-10	-4.44502e-10	-1.48271	1.10015e-05	-4.44502e-10	-1.48352
101606804	chr14:101606804:A:G	9.32212e-20	-4.44502e-10	-1.24838	2.99295e-10	-4.44502e-10	-1.1435	1.50939e-05	-4.44502e-10	-1.16726
101607129	chr14:101607129:A:AAAG	1.57327e-20	-1.5497	-1.47792	6.78514e-11	-1.15183	-1.47578	3.08031e-06	-1.28818	-1.46834
101607418	chr14:101607418:G:A	1.09752e-20	-1.97228	-1.41544	4.14549e-11	-1.72003	-1.40029	2.03064e-06	-1.79725	-1.37595
101608387	chr14:101608387:T:G	3.44725e-20	-2.2432	-4.62281e-10	1.03649e-10	-2.20392	-4.62281e-10	5.2296e-06	-2.22722	-4.62281e-10
101608811	chr14:101608811:A:G	1.71296e-19	-4.44502e-10	-0.639965	5.07592e-10	-4.44502e-10	-0.615252	2.6805e-05	-4.44502e-10	-0.592967
101609303	chr14:101609303:C:T	5.25973e-20	-1.82069	-4.62281e-10	1.26235e-10	-2.00679	-4.62281e-10	6.97454e-06	-1.93929	-4.62281e-10
101609913	chr14:101609913:C:T	7.61222e-20	-4.44502e-10	-1.45102	2.14616e-10	-4.44502e-10	-1.47608	1.11105e-05	-4.44502e-10	-1.47367
101610066	chr14:101610066:T:C	3.94928e-20	-0.828296	-1.27895	2.8305e-10	0.114766	-1.31407	8.24178e-06	-0.446749	-1.32559
101610225	chr14:101610225:TAAGA:T	2.25761e-20	-1.87227	-0.794201	4.72736e-11	-1.96894	-1.02004	2.88535e-06	-1.86891	-0.952998
101610450	chr14:101610450:G:A	1.15216e-20	-1.93172	-1.40741	4.29649e-11	-1.67207	-1.41247	2.02505e-06	-1.74458	-1.43138
101610508	chr14:101610508:G:A	3.86858e-20	-2.12789	-4.62281e-10	1.1812e-10	-2.07323	-4.62281e-10	5.40993e-06	-2.19332	-4.62281e-10
101610645	chr14:101610645:A:G	9.21364e-20	-4.44502e-10	-1.26009	2.60166e-10	-4.44502e-10	-1.28361	1.33272e-05	-4.44502e-10	-1.29175
101610760	chr14:101610760:T:C	4.11797e-20	-0.787362	-1.27805	1.35886e-10	-0.672648	-1.26047	6.46971e-06	-0.682915	-1.33151
101610822	chr14:101610822:AG:A	8.26491e-20	-4.44502e-10	-1.36875	2.58064e-10	-4.44502e-10	-1.29172	1.31119e-05	-4.44502e-10	-1.30803
101611599	chr14:101611599:A:G	9.21364e-20	-4.44502e-10	-1.26009	2.60166e-10	-4.44502e-10	-1.28361	1.33272e-05	-4.44502e-10	-1.29175
101611829	chr14:101611829:G:A	5.66134e-20	-1.74711	-4.62281e-10	1.93633e-10	-1.57897	-4.62281e-10	7.56684e-06	-1.85778	-4.62281e-10
101611997	chr14:101611997:C:T	2.80424e-18	-4.44502e-10	2.15553	6.62397e-09	-4.44502e-10	1.95352	0.000381441	-4.44502e-10	2.0624
101612044	chr14:101612044:A:G	1.7193e-19	-4.44502e-10	-0.636274	5.09464e-10	-4.44502e-10	-0.611571	2.6903e-05	-4.44502e-10	-0.589314
101612060	chr14:101612060:C:T	8.66019e-21	-2.18529	-1.43933	2.78024e-11	-2.10227	-1.41754	1.25656e-06	-2.2096	-1.44357
101612076	chr14:101612076:A:G	2.86741e-20	-1.86253	-0.564834	6.46836e-11	-1.95404	-0.72138	3.98816e-06	-1.84612	-0.652102
101612104	chr14:101612104:T:C	7.40239e-20	-4.44502e-10	-1.47897	2.12952e-10	-4.44502e-10	-1.48386	1.09942e-05	-4.44502e-10	-1.48419
101612133	chr14:101612133:G:T	7.41861e-20	-4.44502e-10	-1.47678	2.12883e-10	-4.44502e-10	-1.48419	1.0995e-05	-4.44502e-10	-1.48411
101612411	chr14:101612411:T:C	8.56798e-20	-4.44502e-10	-1.33274	2.41619e-10	-4.44502e-10	-1.35757	1.20735e-05	-4.44502e-10	-1.39054
101612448	chr14:101612448:C:T	3.10704e-20	-1.84141	-0.50569	6.66771e-11	-1.93672	-0.708347	4.14313e-06	-1.82696	-0.633148
101612862	chr14:101612862:G:A	3.46736e-20	-2.23738	-4.62281e-10	1.00677e-10	-2.23301	-4.62281e-10	5.14931e-06	-2.24269	-4.62281e-10
101613023	chr14:101613023:A:G	1.07918e-20	-1.9459	-1.45867	3.98991e-11	-1.69029	-1.46829	1.92978e-06	-1.76884	-1.45531
101613048	chr14:101613048:A:C	9.26536e-20	-4.44502e-10	-1.25449	2.9702e-10	-4.44502e-10	-1.15113	1.49843e-05	-4.44502e-10	-1.17455
101613098	chr14:101613098:A:G	2.44369e-20	-1.95859	-0.628681	5.73782e-11	-2.01488	-0.780382	3.37197e-06	-1.94922	-0.716841
101613150	chr14:101613150:A:G	9.20467e-20	-4.44502e-10	-1.26106	2.9471e-10	-4.44502e-10	-1.15894	1.48712e-05	-4.44502e-10	-1.18213
101613239	chr14:101613239:G:A	1.08466e-20	-1.9351	-1.46441	4.12407e-11	-1.67217	-1.45333	1.93094e-06	-1.75575	-1.4678
101613308	chr14:101613308:T:G	1.63452e-19	-4.44502e-10	-0.686838	4.84027e-10	-4.44502e-10	-0.662789	2.55441e-05	-4.44502e-10	-0.641147
101613344	chr14:101613344:C:T	7.76851e-20	-4.44502e-10	-1.4307	2.25368e-10	-4.44502e-10	-1.4272	1.20309e-05	-4.44502e-10	-1.39407
101613360	chr14:101613360:A:T	7.89645e-20	-4.44502e-10	-1.41436	2.29253e-10	-4.44502e-10	-1.4101	1.22804e-05	-4.44502e-10	-1.37355
101613386	chr14:101613386:A:G	1.09282e-20	-1.9379	-1.45411	4.04092e-11	-1.68113	-1.46475	1.9562e-06	-1.76007	-1.45048
101613857	chr14:101613857:C:T	1.10769e-18	-4.44502e-10	1.22668	2.87275e-09	-4.44502e-10	1.11809	0.000188015	-4.44502e-10	1.35497
101614378	chr14:101614378:C:T	8.93004e-20	-4.44502e-10	-1.29135	2.51073e-10	-4.44502e-10	-1.31919	1.24743e-05	-4.44502e-10	-1.35788
101614399	chr14:101614399:G:A	2.0959e-20	-1.91236	-0.828433	4.75607e-11	-1.97182	-1.0111	2.81535e-06	-1.90345	-0.943016
101614654	chr14:101614654:T:C	1.55716e-19	-4.44502e-10	-0.735325	4.59769e-10	-4.44502e-10	-0.714205	2.42745e-05	-4.44502e-10	-0.692128
101614924	chr14:101614924:G:A	3.56511e-20	-1.03578	-1.1738	2.29143e-10	-0.171501	-1.23908	7.58886e-06	-0.644019	-1.21085
101615147	chr14:101615147:G:C	1.18965e-19	-4.44502e-10	-1.00453	3.30348e-10	-4.44502e-10	-1.04478	1.67357e-05	-4.44502e-10	-1.06401
101615237	chr14:101615237:A:G	8.06607e-20	-4.44502e-10	-1.39311	2.32201e-10	-4.44502e-10	-1.39733	1.26937e-05	-4.44502e-10	-1.34045
101615405	chr14:101615405:G:A	2.4643e-20	-1.09807	-1.4808	9.50689e-11	-0.80612	-1.48421	6.42821e-06	-0.536757	-1.4841
101615545	chr14:101615545:A:G	9.02792e-21	-2.21738	-1.36566	2.79566e-11	-2.20803	-1.30625	1.47986e-06	-2.19631	-1.2933
101615563	chr14:101615563:A:G	7.24297e-19	-4.44502e-10	0.801842	2.1467e-09	-4.44502e-10	0.826756	0.000118229	-4.44502e-10	0.891068
101615658	chr14:101615658:C:CAG	7.58931e-20	-4.44502e-10	-1.45403	2.17162e-10	-4.44502e-10	-1.46429	1.10839e-05	-4.44502e-10	-1.47606
101615879	chr14:101615879:C:T	9.97045e-21	-1.99957	-1.48416	2.56349e-11	-2.11701	-1.48397	1.54298e-06	-1.96805	-1.47979
101616260	chr14:101616260:G:A	1.57987e-19	-4.44502e-10	-0.720849	4.18503e-10	-4.44502e-10	-0.808245	2.15866e-05	-4.44502e-10	-0.80948
101616262	chr14:101616262:GA:G	9.08611e-20	-4.44502e-10	-1.27403	2.51286e-10	-4.44502e-10	-1.31834	1.28662e-05	-4.44502e-10	-1.32695
101616380	chr14:101616380:C:T	7.37686e-20	-4.44502e-10	-1.48243	2.16877e-10	-4.44502e-10	-1.4656	1.11369e-05	-4.44502e-10	-1.47129
101616401	chr14:101616401:T:C	7.38272e-20	-4.44502e-10	-1.48163	2.12911e-10	-4.44502e-10	-1.48406	1.09955e-05	-4.44502e-10	-1.48407
101616619	chr14:101616619:G:A	1.29137e-19	-4.44502e-10	-0.922489	3.55707e-10	-4.44502e-10	-0.970822	1.77636e-05	-4.44502e-10	-1.0044
101616657	chr14:101616657:G:C	1.34721e-19	-4.44502e-10	-0.880156	3.70184e-10	-4.44502e-10	-0.93093	1.84975e-05	-4.44502e-10	-0.96392
101616738	chr14:101616738:C:T	8.49383e-20	-4.44502e-10	-1.34143	2.46444e-10	-4.44502e-10	-1.3378	1.29353e-05	-4.44502e-10	-1.32159
101617265	chr14:101617265:C:T	1.35086e-20	-1.9751	-1.20493	3.82825e-11	-1.98508	-1.21486	2.14454e-06	-1.90692	-1.21171
101617355	chr14:101617355:G:C	7.37633e-20	-4.44502e-10	-1.4825	2.1288e-10	-4.44502e-10	-1.4842	1.0994e-05	-4.44502e-10	-1.4842
101617401	chr14:101617401:A:G	1.15811e-20	-2.22304	-1.11094	3.26382e-11	-2.22594	-1.13351	1.73767e-06	-2.23255	-1.09646
101617425	chr14:101617425:C:T	3.78122e-19	-4.44502e-10	0.151859	9.78648e-10	-4.44502e-10	0.041242	5.10347e-05	-4.44502e-10	0.0509526
101617427	chr14:101617427:C:A	4.83638e-20	-1.90461	-4.62281e-10	1.64498e-10	-1.74203	-4.62281e-10	7.85167e-06	-1.82083	-4.62281e-10
101617428	chr14:101617428:C:T	5.07298e-20	-1.85685	-4.62281e-10	1.74303e-10	-1.68414	-4.62281e-10	8.28127e-06	-1.76756	-4.62281e-10
101617504	chr14:101617504:A:G	3.4556e-20	-2.24078	-4.62281e-10	1.03479e-10	-2.20556	-4.62281e-10	5.14623e-06	-2.24329	-4.62281e-10
101618444	chr14:101618444:C:A	8.88142e-20	-4.44502e-10	-1.29681	2.57817e-10	-4.44502e-10	-1.29268	1.35633e-05	-4.44502e-10	-1.27419
101618588	chr14:101618588:T:C	7.38891e-20	-4.44502e-10	-1.48079	2.12976e-10	-4.44502e-10	-1.48375	1.09943e-05	-4.44502e-10	-1.48418
101618799	chr14:101618799:G:T	7.85076e-21	-2.24124	-1.48151	2.2799e-11	-2.23402	-1.4842	1.17839e-06	-2.23844	-1.47896
101619119	chr14:101619119:T:A	1.30954e-19	-4.44502e-10	-0.908515	3.60314e-10	-4.44502e-10	-0.957954	1.80184e-05	-4.44502e-10	-0.990158
101619271	chr14:101619271:G:A	1.60852e-19	-4.44502e-10	-0.702875	4.24368e-10	-4.44502e-10	-0.794329	2.18847e-05	-4.44502e-10	-0.795766
101619403	chr14:101619403:C:A	8.60183e-20	-4.44502e-10	-1.3288	2.39649e-10	-4.44502e-10	-1.36576	1.22866e-05	-4.44502e-10	-1.37304
101619411	chr14:101619411:T:C	8.5859e-20	-4.44502e-10	-1.33065	2.71411e-10	-4.44502e-10	-1.2413	1.37035e-05	-4.44502e-10	-1.2639
101619473	chr14:101619473:A:G	1.17581e-20	-2.22314	-1.09568	3.07168e-11	-2.24327	-1.17685	1.76904e-06	-2.21923	-1.09189
101619753	chr14:101619753:C:T	1.34639e-19	-4.44502e-10	-0.880765	3.69992e-10	-4.44502e-10	-0.931449	1.84877e-05	-4.44502e-10	-0.964447
101620079	chr14:101620079:G:A	8.39822e-20	-4.44502e-10	-1.35275	2.75927e-10	-4.44502e-10	-1.22479	1.39732e-05	-4.44502e-10	-1.24441
101620222	chr14:101620222:T:G	8.66516e-20	-4.44502e-10	-1.32146	2.41181e-10	-4.44502e-10	-1.35938	1.23608e-05	-4.44502e-10	-1.36702
101620263	chr14:101620263:G:A	1.51214e-19	-4.44502e-10	-0.764661	4.00322e-10	-4.44502e-10	-0.85266	2.06425e-05	-4.44502e-10	-0.854203
101620338	chr14:101620338:C:T	7.62376e-20	-4.44502e-10	-1.4495	2.18306e-10	-4.44502e-10	-1.45903	1.13175e-05	-4.44502e-10	-1.4552
101620407	chr14:101620407:A:G	8.73739e-20	-4.44502e-10	-1.31316	2.43052e-10	-4.44502e-10	-1.35166	1.24541e-05	-4.44502e-10	-1.3595
101620670	chr14:101620670:G:A	4.15674e-20	-2.05604	-4.62281e-10	1.06534e-10	-2.17647	-4.62281e-10	5.86143e-06	-2.11316	-4.62281e-10
101620709	chr14:101620709:A:G	8.51355e-20	-4.44502e-10	-1.33912	2.37437e-10	-4.44502e-10	-1.37503	1.21755e-05	-4.44502e-10	-1.38213
101620899	chr14:101620899:C:G	1.12012e-20	-2.03361	-1.33373	3.22768e-11	-2.03771	-1.33287	1.82812e-06	-1.97612	-1.30215
101620951	chr14:101620951:T:C	1.29758e-19	-4.44502e-10	-0.917687	3.77676e-10	-4.44502e-10	-0.910893	1.92133e-05	-4.44502e-10	-0.925953
101621014	chr14:101621014:C:T	8.37159e-20	-4.44502e-10	-1.35593	2.48186e-10	-4.44502e-10	-1.33075	1.27083e-05	-4.44502e-10	-1.3393
101621079	chr14:101621079:T:G	7.37838e-20	-4.44502e-10	-1.48222	2.14542e-10	-4.44502e-10	-1.47642	1.10728e-05	-4.44502e-10	-1.47706
101621141	chr14:101621141:T:A	9.60513e-21	-2.07319	-1.44787	3.66104e-11	-1.78426	-1.46034	1.51125e-06	-2.02406	-1.44455
101621188	chr14:101621188:C:A	7.99743e-20	-4.44502e-10	-1.40165	2.37897e-10	-4.44502e-10	-1.37309	1.21668e-05	-4.44502e-10	-1.38284
101621277	chr14:101621277:A:G	8.63732e-21	-2.23425	-1.39302	2.43749e-11	-2.24165	-1.40973	1.29861e-06	-2.22835	-1.39191
101621560	chr14:101621560:G:A	7.41451e-20	-4.44502e-10	-1.47734	2.13641e-10	-4.44502e-10	-1.48063	1.11419e-05	-4.44502e-10	-1.47084
101621590	chr14:101621590:C:T	7.43971e-20	-4.44502e-10	-1.47394	2.13625e-10	-4.44502e-10	-1.48071	1.10366e-05	-4.44502e-10	-1.48034
101621660	chr14:101621660:G:C	8.56825e-20	-4.44502e-10	-1.33271	2.38267e-10	-4.44502e-10	-1.37154	1.22155e-05	-4.44502e-10	-1.37885
101621670	chr14:101621670:A:G	1.34639e-19	-4.44502e-10	-0.880765	3.69992e-10	-4.44502e-10	-0.931449	1.84877e-05	-4.44502e-10	-0.964447
101621785	chr14:101621785:C:T	7.36696e-20	-4.44502e-10	-1.48377	2.13264e-10	-4.44502e-10	-1.4824	1.09958e-05	-4.44502e-10	-1.48404
101622061	chr14:101622061:T:C	9.60023e-21	-2.08206	-1.43951	2.48891e-11	-2.16958	-1.46092	1.47142e-06	-2.03209	-1.46323
101622177	chr14:101622177:G:T	2.65479e-19	-4.44502e-10	-0.201825	7.53165e-10	-4.44502e-10	-0.220646	3.84154e-05	-4.44502e-10	-0.233096
101622257	chr14:101622257:T:C	5.02072e-19	-4.44502e-10	0.435383	1.36814e-09	-4.44502e-10	0.376277	7.16134e-05	-4.44502e-10	0.389728
101622279	chr14:101622279:T:C	3.51019e-20	-2.2251	-4.62281e-10	1.10741e-10	-2.13774	-4.62281e-10	5.37227e-06	-2.2003	-4.62281e-10
101622736	chr14:101622736:G:A	9.08381e-20	-1.27428	-4.62281e-10	2.11873e-10	-1.48894	-4.62281e-10	1.2797e-05	-1.33234	-4.62281e-10
101622776	chr14:101622776:T:C	7.36507e-20	-4.44502e-10	-1.48403	2.1288e-10	-4.44502e-10	-1.4842	1.10096e-05	-4.44502e-10	-1.48279
101622848	chr14:101622848:C:A	1.67985e-20	-1.81621	-1.14585	5.13078e-11	-1.7213	-1.18579	2.90549e-06	-1.6538	-1.16115
101622943	chr14:101622943:T:C	7.37013e-20	-4.44502e-10	-1.48334	2.1292e-10	-4.44502e-10	-1.48402	1.09991e-05	-4.44502e-10	-1.48374
101622945	chr14:101622945:A:C	7.36616e-20	-4.44502e-10	-1.48388	2.1288e-10	-4.44502e-10	-1.4842	1.10059e-05	-4.44502e-10	-1.48312
101623170	chr14:101623170:CTCAGGGCCAGGTGCGGGGAGTGGGGGAGGTT:C	7.55809e-20	-4.44502e-10	-1.45816	2.15935e-10	-4.44502e-10	-1.46995	1.10838e-05	-4.44502e-10	-1.47607
101623337	chr14:101623337:G:A	1.33029e-20	-1.947	-1.24838	3.76131e-11	-1.95912	-1.25846	2.12349e-06	-1.8785	-1.24999
101623424	chr14:101623424:G:A	7.13691e-19	-4.44502e-10	0.787091	1.73431e-09	-4.44502e-10	0.613435	8.79118e-05	-4.44502e-10	0.594781
101623627	chr14:101623627:T:G	7.37389e-20	-4.44502e-10	-1.48283	2.12878e-10	-4.44502e-10	-1.48421	1.0994e-05	-4.44502e-10	-1.48421
101623934	chr14:101623934:G:A	7.38108e-20	-4.44502e-10	-1.48185	2.12886e-10	-4.44502e-10	-1.48417	1.09949e-05	-4.44502e-10	-1.48413
101624241	chr14:101624241:G:A	7.36522e-20	-4.44502e-10	-1.484	2.13541e-10	-4.44502e-10	-1.4811	1.10731e-05	-4.44502e-10	-1.47704
101624258	chr14:101624258:T:C	9.3054e-20	-4.44502e-10	-1.25018	2.98756e-10	-4.44502e-10	-1.1453	1.50324e-05	-4.44502e-10	-1.17135
101624585	chr14:101624585:T:C	1.02714e-20	-1.98839	-1.46561	2.99175e-11	-1.99023	-1.45626	1.65678e-06	-1.93216	-1.44452
101624631	chr14:101624631:G:A	7.80776e-20	-4.44502e-10	-1.42566	2.39634e-10	-4.44502e-10	-1.36582	1.21695e-05	-4.44502e-10	-1.38262
101624686	chr14:101624686:A:G	7.5925e-19	-4.44502e-10	0.848972	1.84812e-09	-4.44502e-10	0.676993	9.32964e-05	-4.44502e-10	0.654228
101624841	chr14:101624841:G:A	1.49427e-19	-0.776551	-4.62281e-10	5.00314e-10	-0.629693	-4.62281e-10	1.57843e-05	-1.12254	-4.62281e-10
101624854	chr14:101624854:G:A	7.41877e-20	-4.44502e-10	-1.47676	2.1334e-10	-4.44502e-10	-1.48204	1.10164e-05	-4.44502e-10	-1.48217
101625009	chr14:101625009:G:A	7.39965e-20	-4.44502e-10	-1.47934	2.13078e-10	-4.44502e-10	-1.48327	1.10034e-05	-4.44502e-10	-1.48335
101625012	chr14:101625012:G:T	7.39965e-20	-4.44502e-10	-1.47934	2.13078e-10	-4.44502e-10	-1.48327	1.10034e-05	-4.44502e-10	-1.48335
101625238	chr14:101625238:A:G	7.40016e-20	-4.44502e-10	-1.47927	2.13082e-10	-4.44502e-10	-1.48325	1.10038e-05	-4.44502e-10	-1.48331
101625405	chr14:101625405:G:A	7.36397e-20	-4.44502e-10	-1.48418	2.12996e-10	-4.44502e-10	-1.48366	1.10098e-05	-4.44502e-10	-1.48276
101625517	chr14:101625517:T:C	7.55854e-20	-4.44502e-10	-1.4581	2.16123e-10	-4.44502e-10	-1.46908	1.10922e-05	-4.44502e-10	-1.47531
101625954	chr14:101625954:T:C	7.85695e-20	-0.0680345	-1.35134	3.01717e-10	0.247828	-1.38327	2.23926e-05	0.612879	-1.3857
101626044	chr14:101626044:C:T	4.40613e-20	-1.99778	-4.62281e-10	1.13961e-10	-2.10908	-4.62281e-10	6.52456e-06	-2.00598	-4.62281e-10
101626393	chr14:101626393:CCCT:C	9.84494e-21	-2.2414	-1.25501	2.95015e-11	-2.23578	-1.2247	1.46959e-06	-2.23559	-1.26099
101626430	chr14:101626430:G:T	7.58019e-20	-4.44502e-10	-1.45524	2.16465e-10	-4.44502e-10	-1.4675	1.11086e-05	-4.44502e-10	-1.47384
101626707	chr14:101626707:A:T	3.82957e-20	-2.13802	-4.62281e-10	1.17309e-10	-2.08012	-4.62281e-10	5.38775e-06	-2.19743	-4.62281e-10
101626934	chr14:101626934:T:C	8.73805e-21	-2.14657	-1.4691	2.34354e-11	-2.21071	-1.47997	1.34091e-06	-2.10728	-1.48092
101628225	chr14:101628225:G:C	1.75269e-20	-1.67267	-1.24695	3.71842e-11	-1.97096	-1.25809	2.72789e-06	-1.63483	-1.24319
101628241	chr14:101628241:T:C	7.61538e-20	-4.44502e-10	-1.4506	2.17221e-10	-4.44502e-10	-1.46401	1.11362e-05	-4.44502e-10	-1.47135
101628293	chr14:101628293:T:C	1.60007e-20	-1.87867	-1.13206	6.2177e-11	-1.48616	-1.22879	2.4378e-06	-1.79727	-1.19319
101628397	chr14:101628397:C:T	1.42632e-19	-4.44502e-10	-0.823093	3.84675e-10	-4.44502e-10	-0.892531	2.07684e-05	-4.44502e-10	-0.848122
101628489	chr14:101628489:G:A	2.97831e-19	-4.44502e-10	-0.0868333	7.5819e-10	-4.44502e-10	-0.213996	3.95461e-05	-4.44502e-10	-0.204086
101629128	chr14:101629128:G:A	8.05126e-20	-4.44502e-10	-1.39495	2.51745e-10	-4.44502e-10	-1.31651	1.275e-05	-4.44502e-10	-1.33602
101629345	chr14:101629345:T:A	7.3813e-20	-4.44502e-10	-1.48182	2.12994e-10	-4.44502e-10	-1.48367	1.10658e-05	-4.44502e-10	-1.47769
101629391	chr14:101629391:T:C	8.04729e-20	-4.44502e-10	-1.39544	2.25052e-10	-4.44502e-10	-1.4286	1.17879e-05	-4.44502e-10	-1.41448
101629446	chr14:101629446:A:G	9.03348e-21	-2.09848	-1.48394	3.43798e-11	-1.82694	-1.48052	1.40202e-06	-2.05955	-1.48409
101629499	chr14:101629499:A:G	1.09887e-20	-2.08172	-1.30477	3.1039e-11	-2.09571	-1.31398	1.71292e-06	-2.03558	-1.30777
101629725	chr14:101629725:AAAGTC:A	1.58985e-20	-1.72252	-1.29461	3.45672e-11	-1.99619	-1.30584	2.48171e-06	-1.6793	-1.29331
101629816	chr14:101629816:G:C	7.38145e-20	-4.44502e-10	-1.4818	2.12996e-10	-4.44502e-10	-1.48366	1.10661e-05	-4.44502e-10	-1.47766
101629923	chr14:101629923:A:G	7.63601e-20	-4.44502e-10	-1.4479	2.18536e-10	-4.44502e-10	-1.45798	1.14541e-05	-4.44502e-10	-1.44321
101630134	chr14:101630134:G:A	7.79485e-20	-4.44502e-10	-1.42731	2.22771e-10	-4.44502e-10	-1.43878	1.14754e-05	-4.44502e-10	-1.44135
101630215	chr14:101630215:G:A	7.36479e-20	-4.44502e-10	-1.48406	2.12911e-10	-4.44502e-10	-1.48406	1.10163e-05	-4.44502e-10	-1.48218
101630292	chr14:101630292:C:T	7.36847e-20	-4.44502e-10	-1.48356	2.15812e-10	-4.44502e-10	-1.47052	1.10771e-05	-4.44502e-10	-1.47667
101630434	chr14:101630434:G:A	1.54407e-19	-4.44502e-10	-0.74377	4.15086e-10	-4.44502e-10	-0.816445	2.24905e-05	-4.44502e-10	-0.768461
101630626	chr14:101630626:T:C	7.4722e-20	-4.44502e-10	-1.46958	2.13483e-10	-4.44502e-10	-1.48137	1.09999e-05	-4.44502e-10	-1.48367
101630854	chr14:101630854:T:C	3.93347e-20	-2.11125	-4.62281e-10	1.15204e-10	-2.09823	-4.62281e-10	6.09785e-06	-2.07362	-4.62281e-10
101630856	chr14:101630856:G:A	7.87643e-20	-1.4169	-4.62281e-10	3.67141e-10	-0.939183	-4.62281e-10	2.78757e-05	-0.5538	-4.62281e-10
101631885	chr14:101631885:C:G	5.02111e-20	-1.86712	-4.62281e-10	1.38154e-10	-1.91656	-4.62281e-10	8.0412e-06	-1.79698	-4.62281e-10
101631983	chr14:101631983:T:C	7.69741e-20	-4.44502e-10	-1.43989	2.38236e-10	-4.44502e-10	-1.37167	1.211e-05	-4.44502e-10	-1.38752
101632623	chr14:101632623:A:G	1.59298e-20	-1.54229	-1.47288	3.84742e-11	-1.73343	-1.46151	2.54274e-06	-1.46936	-1.47895
101633541	chr14:101633541:C:G	7.5412e-20	-4.44502e-10	-1.46039	2.19564e-10	-4.44502e-10	-1.45329	1.11468e-05	-4.44502e-10	-1.4704
101633789	chr14:101633789:T:C	3.47345e-20	-2.23563	-4.62281e-10	1.01271e-10	-2.22713	-4.62281e-10	5.15921e-06	-2.24077	-4.62281e-10
101633791	chr14:101633791:G:A	1.07753e-20	-2.0637	-1.3424	3.17147e-11	-2.10207	-1.28608	1.67762e-06	-2.04049	-1.32369
101633998	chr14:101633998:G:T	7.56498e-20	-4.44502e-10	-1.45724	2.20314e-10	-4.44502e-10	-1.44987	1.11735e-05	-4.44502e-10	-1.46801
101634286	chr14:101634286:TAC:T	7.56348e-20	-4.44502e-10	-1.45744	2.20263e-10	-4.44502e-10	-1.45011	1.11718e-05	-4.44502e-10	-1.46816
101634825	chr14:101634825:T:C	1.79085e-20	-1.43159	-1.46649	4.4911e-11	-1.5648	-1.47545	2.86896e-06	-1.3488	-1.47881
101635015	chr14:101635015:G:T	8.05417e-20	-4.44502e-10	-1.39458	2.31772e-10	-4.44502e-10	-1.39917	1.12581e-05	-4.44502e-10	-1.46047
101635154	chr14:101635154:C:T	9.0727e-20	-4.44502e-10	-1.2755	2.58221e-10	-4.44502e-10	-1.29111	1.31839e-05	-4.44502e-10	-1.30256
101635167	chr14:101635167:C:T	2.1622e-19	-0.407062	-4.62281e-10	5.38488e-10	-0.556164	-4.62281e-10	2.41694e-05	-0.696465	-4.62281e-10
101635268	chr14:101635268:C:G	1.85349e-19	-4.44502e-10	-0.561117	5.65312e-10	-4.44502e-10	-0.507551	2.89864e-05	-4.44502e-10	-0.514728
101635289	chr14:101635289:C:T	9.33252e-21	-2.08791	-1.46194	2.61214e-11	-2.14799	-1.43419	1.42643e-06	-2.07253	-1.45385
101635399	chr14:101635399:C:T	1.29952e-20	-2.04583	-1.17296	3.08993e-11	-2.11016	-1.30404	1.77529e-06	-2.04428	-1.26331
101636153	chr14:101636153:C:T	7.37082e-20	-4.44502e-10	-1.48325	2.14508e-10	-4.44502e-10	-1.47658	1.11176e-05	-4.44502e-10	-1.47302
101636271	chr14:101636271:C:A	7.4441e-20	-4.44502e-10	-1.47335	2.16165e-10	-4.44502e-10	-1.46889	1.10423e-05	-4.44502e-10	-1.47982
101636411	chr14:101636411:T:C	1.11882e-20	-2.24206	-1.12644	3.27868e-11	-2.22127	-1.13364	1.68191e-06	-2.24048	-1.12114
101636556	chr14:101636556:C:T	7.6808e-20	-4.44502e-10	-1.44205	2.23166e-10	-4.44502e-10	-1.43702	1.15225e-05	-4.44502e-10	-1.43726
101636659	chr14:101636659:G:A	2.10389e-20	-1.26873	-1.46826	4.77927e-11	-1.52292	-1.45513	3.32099e-06	-1.2055	-1.47579
101636843	chr14:101636843:C:T	8.21314e-21	-2.24312	-1.4345	2.37145e-11	-2.2305	-1.44834	1.20615e-06	-2.24258	-1.45154
101637842	chr14:101637842:G:A	7.85768e-20	-1.41928	-4.62281e-10	3.46976e-10	-0.995673	-4.62281e-10	2.62412e-05	-0.614224	-4.62281e-10
101637935	chr14:101637935:G:A	7.6708e-20	-4.44502e-10	-1.44335	2.18444e-10	-4.44502e-10	-1.4584	1.12335e-05	-4.44502e-10	-1.46266
101638669	chr14:101638669:A:G	1.49146e-20	-2.23073	-0.850287	3.88748e-11	-2.24317	-0.941415	2.00318e-06	-2.23768	-0.949135
101639110	chr14:101639110:G:A	4.08855e-20	-0.629429	-1.44315	6.66597e-11	-1.19549	-1.44984	6.33018e-06	-0.578842	-1.45738
101640092	chr14:101640092:A:G	7.71007e-20	-4.44502e-10	-1.43825	2.27584e-10	-4.44502e-10	-1.41741	1.17076e-05	-4.44502e-10	-1.42131
101640763	chr14:101640763:T:C	8.12e-20	-4.44502e-10	-1.38644	2.2617e-10	-4.44502e-10	-1.42364	1.15124e-05	-4.44502e-10	-1.43813
101642102	chr14:101642102:T:C	7.56693e-20	-4.44502e-10	-1.45699	2.16323e-10	-4.44502e-10	-1.46816	1.11538e-05	-4.44502e-10	-1.46977
101642164	chr14:101642164:T:G	2.68904e-19	-4.44502e-10	-0.189003	7.24369e-10	-4.44502e-10	-0.259628	3.64555e-05	-4.44502e-10	-0.285461
101642381	chr14:101642381:A:C	7.38378e-20	-4.44502e-10	-1.48149	2.13125e-10	-4.44502e-10	-1.48305	1.10977e-05	-4.44502e-10	-1.47482
101642526	chr14:101642526:G:A	8.15312e-20	-4.44502e-10	-1.38237	2.35933e-10	-4.44502e-10	-1.38138	1.26065e-05	-4.44502e-10	-1.34734
101642791	chr14:101642791:T:A	1.09021e-20	-1.93274	-1.46166	2.89817e-11	-1.99415	-1.48412	1.59743e-06	-1.93057	-1.48259
101642827	chr14:101642827:C:T	5.20659e-20	-1.83085	-4.62281e-10	1.24263e-10	-2.02253	-4.62281e-10	7.07952e-06	-1.92435	-4.62281e-10
101642857	chr14:101642857:T:G	1.11513e-20	-1.91923	-1.45258	2.93588e-11	-1.98145	-1.48389	1.62418e-06	-1.91692	-1.47963
101642968	chr14:101642968:A:G	3.66242e-19	-4.44502e-10	0.119935	1.17712e-09	-4.44502e-10	0.225894	6.67162e-05	-4.44502e-10	0.318894
101642998	chr14:101642998:C:G	1.23962e-20	-1.80346	-1.46251	3.36965e-11	-1.88846	-1.43908	1.89356e-06	-1.78044	-1.46265
101643023	chr14:101643023:T:C	1.07653e-20	-2.24238	-1.16465	3.15245e-11	-2.2221	-1.17206	1.61659e-06	-2.24093	-1.1603
101643025	chr14:101643025:G:A	9.90308e-20	-4.44502e-10	-1.18793	2.68454e-10	-4.44502e-10	-1.25225	1.37066e-05	-4.44502e-10	-1.26368
101643121	chr14:101643121:C:T	7.83415e-20	-4.44502e-10	-1.42228	2.20168e-10	-4.44502e-10	-1.45054	1.1249e-05	-4.44502e-10	-1.46127
101643129	chr14:101643129:T:G	1.16044e-20	-1.85927	-1.4727	3.16075e-11	-1.93309	-1.45845	1.78312e-06	-1.82668	-1.47651
101643133	chr14:101643133:T:C	1.1763e-20	-1.85277	-1.46563	3.21183e-11	-1.92726	-1.44824	1.80542e-06	-1.82019	-1.47057
101643178	chr14:101643178:C:T	7.38039e-20	-4.44502e-10	-1.48195	2.13498e-10	-4.44502e-10	-1.4813	1.11224e-05	-4.44502e-10	-1.47259
101643181	chr14:101643181:C:T	7.37801e-20	-4.44502e-10	-1.48227	2.13423e-10	-4.44502e-10	-1.48165	1.11153e-05	-4.44502e-10	-1.47323
101643182	chr14:101643182:G:A	7.57485e-20	-4.44502e-10	-1.45594	2.23903e-10	-4.44502e-10	-1.43372	1.15908e-05	-4.44502e-10	-1.43134
101643247	chr14:101643247:G:A	8.11896e-20	-4.44502e-10	-1.38657	2.37533e-10	-4.44502e-10	-1.37462	1.18526e-05	-4.44502e-10	-1.40901
101643423	chr14:101643423:A:G	1.78207e-20	-1.88176	-1.02124	3.86562e-11	-1.98694	-1.20328	2.42713e-06	-1.87959	-1.11526
101643606	chr14:101643606:T:C	1.05942e-20	-1.95476	-1.46829	2.76837e-11	-2.04538	-1.47871	1.62428e-06	-1.93006	-1.46643
101643932	chr14:101643932:T:C	1.27838e-19	-4.44502e-10	-0.932597	3.61336e-10	-4.44502e-10	-0.955122	1.83991e-05	-4.44502e-10	-0.969254
101643995	chr14:101643995:A:G	7.37213e-20	-4.44502e-10	-1.48307	2.12879e-10	-4.44502e-10	-1.48421	1.09941e-05	-4.44502e-10	-1.48419
101645193	chr14:101645193:T:C	7.48507e-20	-4.44502e-10	-1.46786	2.14348e-10	-4.44502e-10	-1.47733	1.10374e-05	-4.44502e-10	-1.48027
101645591	chr14:101645591:C:T	9.5587e-21	-2.22656	-1.29935	2.77083e-11	-2.19678	-1.32642	1.37825e-06	-2.1989	-1.36184
101646170	chr14:101646170:A:G	2.8196e-19	-4.44502e-10	-0.141594	7.59447e-10	-4.44502e-10	-0.212339	3.82116e-05	-4.44502e-10	-0.238414
101648087	chr14:101648087:A:G	7.36465e-20	-4.44502e-10	-1.48408	2.13001e-10	-4.44502e-10	-1.48363	1.10004e-05	-4.44502e-10	-1.48362
101648352	chr14:101648352:G:C	1.13316e-20	-1.87162	-1.48414	3.06682e-11	-1.94102	-1.48068	1.75724e-06	-1.83378	-1.48402
101648682	chr14:101648682:A:G	7.37556e-20	-4.44502e-10	-1.4826	2.12889e-10	-4.44502e-10	-1.48416	1.0995e-05	-4.44502e-10	-1.48411
101649050	chr14:101649050:C:A	7.38395e-20	-4.44502e-10	-1.48146	2.13211e-10	-4.44502e-10	-1.48265	1.10114e-05	-4.44502e-10	-1.48263
101649076	chr14:101649076:G:A	1.15995e-20	-1.85057	-1.48183	3.1514e-11	-1.92013	-1.47437	1.79911e-06	-1.81072	-1.48354
101649353	chr14:101649353:C:T	1.16979e-20	-1.84745	-1.4765	3.1896e-11	-1.91707	-1.46538	1.81137e-06	-1.80723	-1.48024
101650324	chr14:101650324:G:A	5.7369e-20	-1.73386	-4.62281e-10	1.51085e-10	-1.82709	-4.62281e-10	9.30778e-06	-1.6507	-4.62281e-10
101650366	chr14:101650366:C:T	1.17472e-20	-1.83561	-1.48414	3.17347e-11	-1.90672	-1.4808	1.82526e-06	-1.79583	-1.484
101650439	chr14:101650439:C:T	7.68154e-20	-4.44502e-10	-1.44195	2.27525e-10	-4.44502e-10	-1.41767	1.18132e-05	-4.44502e-10	-1.41234
101650610	chr14:101650610:G:A	1.34708e-20	-1.89108	-1.29176	3.12719e-11	-1.99462	-1.40759	1.85848e-06	-1.89154	-1.37026
101650745	chr14:101650745:G:A	1.13026e-20	-1.87478	-1.48355	3.06872e-11	-1.94259	-1.47849	1.75084e-06	-1.83726	-1.4842
101650997	chr14:101650997:T:C	1.27957e-19	-4.44502e-10	-0.931662	3.61672e-10	-4.44502e-10	-0.954192	1.84157e-05	-4.44502e-10	-0.968349
101651046	chr14:101651046:C:T	1.11312e-20	-1.88973	-1.48387	3.02747e-11	-1.95511	-1.4795	1.72431e-06	-1.85254	-1.48419
101651142	chr14:101651142:T:C	1.11943e-20	-1.88374	-1.48421	3.03803e-11	-1.94934	-1.48179	1.73598e-06	-1.84631	-1.48367
101651935	chr14:101651935:A:AC	1.07583e-20	-1.92348	-1.4842	2.92959e-11	-1.98557	-1.48192	1.66655e-06	-1.8872	-1.48359
101652282	chr14:101652282:G:A	1.12008e-20	-1.88319	-1.48419	3.04289e-11	-1.94836	-1.48118	1.73904e-06	-1.84433	-1.48389
101652866	chr14:101652866:T:C	1.12614e-20	-1.88191	-1.48007	3.07416e-11	-1.94802	-1.47129	1.74318e-06	-1.84321	-1.48263
101653068	chr14:101653068:T:G	7.54793e-20	-4.44502e-10	-1.4595	2.17128e-10	-4.44502e-10	-1.46444	1.14231e-05	-4.44502e-10	-1.44592
101653251	chr14:101653251:C:T	1.13126e-20	-1.87901	-1.47844	3.0911e-11	-1.94536	-1.46846	1.74998e-06	-1.8404	-1.48155
101653308	chr14:101653308:T:C	1.35253e-20	-1.9335	-1.24529	3.11835e-11	-2.0276	-1.37744	1.8517e-06	-1.9314	-1.33405
101653968	chr14:101653968:G:A	1.19101e-20	-1.82602	-1.47996	3.2364e-11	-1.89683	-1.47106	1.8493e-06	-1.78419	-1.48255
101654344	chr14:101654344:A:G	7.53631e-20	-4.44502e-10	-1.46104	2.15805e-10	-4.44502e-10	-1.47055	1.11094e-05	-4.44502e-10	-1.47376
101655197	chr14:101655197:A:G	1.19182e-19	-4.44502e-10	-1.00271	3.37085e-10	-4.44502e-10	-1.02459	1.71888e-05	-4.44502e-10	-1.0373
101655403	chr14:101655403:G:A	3.84404e-20	-2.13425	-4.62281e-10	1.13794e-10	-2.11054	-4.62281e-10	5.41958e-06	-2.19153	-4.62281e-10
101655660	chr14:101655660:T:C	7.58418e-20	-4.44502e-10	-1.45471	2.17817e-10	-4.44502e-10	-1.46128	1.14867e-05	-4.44502e-10	-1.44036
101655734	chr14:101655734:C:T	1.13389e-19	-4.44502e-10	-1.05254	3.21072e-10	-4.44502e-10	-1.07327	1.63837e-05	-4.44502e-10	-1.08527
101655785	chr14:101655785:C:T	7.40889e-20	-4.44502e-10	-1.47809	2.19967e-10	-4.44502e-10	-1.45145	1.12321e-05	-4.44502e-10	-1.46277
101656235	chr14:101656235:G:A	7.57587e-20	-4.44502e-10	-1.45581	2.1761e-10	-4.44502e-10	-1.46223	1.14716e-05	-4.44502e-10	-1.44168
101656261	chr14:101656261:T:C	8.52516e-21	-2.15649	-1.48385	2.42039e-11	-2.17772	-1.4807	1.31485e-06	-2.12379	-1.48404
101656264	chr14:101656264:G:A	3.9664e-19	-4.44502e-10	0.199669	1.27558e-09	-4.44502e-10	0.306226	7.28587e-05	-4.44502e-10	0.406969
101656374	chr14:101656374:A:G	9.1128e-21	-2.11336	-1.46032	2.49333e-11	-2.15715	-1.47158	1.47798e-06	-2.03952	-1.45136
101656416	chr14:101656416:G:A	8.22453e-21	-2.19618	-1.48006	2.35509e-11	-2.21148	-1.47429	1.25431e-06	-2.17291	-1.48206
101656477	chr14:101656477:G:A	1.07967e-20	-2.24129	-1.16284	3.16144e-11	-2.21652	-1.1748	1.61797e-06	-2.23913	-1.16125
101657232	chr14:101657232:G:A	7.39652e-20	-4.44502e-10	-1.47976	2.13495e-10	-4.44502e-10	-1.48132	1.10261e-05	-4.44502e-10	-1.48129
101657801	chr14:101657801:A:T	1.20722e-20	-2.18088	-1.11158	2.96559e-11	-2.21226	-1.24301	1.66668e-06	-2.17091	-1.19981
101657828	chr14:101657828:ACTTT:A	7.57752e-20	-4.44502e-10	-1.45559	2.17995e-10	-4.44502e-10	-1.46046	1.1489e-05	-4.44502e-10	-1.44017
101658216	chr14:101658216:T:C	1.39823e-19	-4.44502e-10	-0.84298	3.77127e-10	-4.44502e-10	-0.912347	2.03466e-05	-4.44502e-10	-0.868639
101658812	chr14:101658812:G:T	7.42425e-20	-4.44502e-10	-1.47602	2.21191e-10	-4.44502e-10	-1.4459	1.12717e-05	-4.44502e-10	-1.45926
101659175	chr14:101659175:A:T	3.55224e-20	-2.21319	-4.62281e-10	9.97055e-11	-2.24271	-4.62281e-10	5.18743e-06	-2.23531	-4.62281e-10
101659905	chr14:101659905:G:A	7.09482e-20	-1.52141	-4.62281e-10	2.42655e-10	-1.35329	-4.62281e-10	1.01712e-05	-1.56199	-4.62281e-10
101659985	chr14:101659985:ATGT:A	1.15327e-19	-1.03559	-4.62281e-10	2.02518e-10	-1.5341	-4.62281e-10	1.79582e-05	-0.993507	-4.62281e-10
101660233	chr14:101660233:G:A	8.81006e-21	-2.16067	-1.4468	2.375e-11	-2.19938	-1.47796	1.32432e-06	-2.14248	-1.45817
101660331	chr14:101660331:C:A	9.2372e-21	-2.15346	-1.40666	2.43746e-11	-2.19405	-1.45733	1.38039e-06	-2.13448	-1.42471
101660759	chr14:101660759:G:A	8.44524e-21	-2.19111	-1.45864	2.31648e-11	-2.22046	-1.48184	1.26002e-06	-2.17845	-1.47197
101661385	chr14:101661385:G:C	7.66928e-20	-4.44502e-10	-1.44355	2.20298e-10	-4.44502e-10	-1.44995	1.16413e-05	-4.44502e-10	-1.427
101661410	chr14:101661410:T:C	2.40328e-19	-4.44502e-10	-0.301356	6.55603e-10	-4.44502e-10	-0.359374	3.29734e-05	-4.44502e-10	-0.385852
101661724	chr14:101661724:T:C	7.60526e-20	-4.44502e-10	-1.45193	2.21261e-10	-4.44502e-10	-1.44559	1.12136e-05	-4.44502e-10	-1.46443
101661849	chr14:101661849:A:C	1.09949e-20	-2.24303	-1.1429	3.19783e-11	-2.22522	-1.15465	1.6458e-06	-2.24206	-1.14127
101661924	chr14:101661924:A:C	8.10429e-21	-2.24012	-1.45085	2.29781e-11	-2.24085	-1.46954	1.18432e-06	-2.24329	-1.46909
101661941	chr14:101661941:A:G	8.26222e-20	-4.44502e-10	-1.36908	2.32763e-10	-4.44502e-10	-1.39491	1.20143e-05	-4.44502e-10	-1.39545
101662013	chr14:101662013:A:C	8.56679e-20	-4.44502e-10	-1.33288	2.44292e-10	-4.44502e-10	-1.34656	1.30967e-05	-4.44502e-10	-1.30919
101662191	chr14:101662191:G:A	1.20552e-20	-2.16892	-1.12494	2.92461e-11	-2.20415	-1.26503	1.68536e-06	-2.1552	-1.20437
101662515	chr14:101662515:G:A	8.53653e-20	-4.44502e-10	-1.33642	2.72554e-10	-4.44502e-10	-1.23709	1.37219e-05	-4.44502e-10	-1.26256
101662849	chr14:101662849:A:G	1.27918e-20	-2.13575	-1.09881	3.18252e-11	-2.15127	-1.2334	1.72273e-06	-2.13681	-1.20083
101663191	chr14:101663191:A:G	7.56546e-20	-4.44502e-10	-1.45718	2.19989e-10	-4.44502e-10	-1.45135	1.11683e-05	-4.44502e-10	-1.46848
101663424	chr14:101663424:C:T	7.93274e-20	-4.44502e-10	-1.40978	2.35409e-10	-4.44502e-10	-1.3836	1.20893e-05	-4.44502e-10	-1.38923
101664001	chr14:101664001:C:A	7.65729e-20	-4.44502e-10	-1.44512	2.18619e-10	-4.44502e-10	-1.4576	1.12391e-05	-4.44502e-10	-1.46215
101664570	chr14:101664570:C:T	4.33406e-19	-4.44502e-10	0.288316	1.39663e-09	-4.44502e-10	0.396889	8.00245e-05	-4.44502e-10	0.500779
101664899	chr14:101664899:A:C	1.27553e-19	-4.44502e-10	-0.934826	3.60551e-10	-4.44502e-10	-0.957296	1.83603e-05	-4.44502e-10	-0.971364
101665062	chr14:101665062:G:C	7.59756e-20	-4.44502e-10	-1.45295	2.18432e-10	-4.44502e-10	-1.45845	1.15143e-05	-4.44502e-10	-1.43797
101665208	chr14:101665208:T:C	1.38205e-20	-2.12893	-1.02828	3.31349e-11	-2.17253	-1.17181	2.01162e-06	-2.10741	-1.0752
101665412	chr14:101665412:T:A	7.55685e-20	-4.44502e-10	-1.45832	2.22785e-10	-4.44502e-10	-1.43872	1.15443e-05	-4.44502e-10	-1.43536
101665520	chr14:101665520:G:C	7.69682e-20	-4.44502e-10	-1.43997	2.20201e-10	-4.44502e-10	-1.45039	1.12818e-05	-4.44502e-10	-1.45837
101665722	chr14:101665722:T:C	8.16203e-19	-4.44502e-10	0.921303	2.17015e-09	-4.44502e-10	0.837623	0.000113271	-4.44502e-10	0.848232
101666156	chr14:101666156:G:A	7.37269e-20	-4.44502e-10	-1.48299	2.12978e-10	-4.44502e-10	-1.48374	1.09996e-05	-4.44502e-10	-1.48369
101666302	chr14:101666302:G:A	7.36594e-20	-4.44502e-10	-1.48391	2.15976e-10	-4.44502e-10	-1.46976	1.10749e-05	-4.44502e-10	-1.47687
101666359	chr14:101666359:A:G	1.22484e-20	-2.12376	-1.1542	3.8954e-11	-2.01634	-1.16621	1.81284e-06	-2.16127	-1.12539
101666548	chr14:101666548:C:T	7.45273e-20	-4.44502e-10	-1.47219	2.14856e-10	-4.44502e-10	-1.47496	1.11115e-05	-4.44502e-10	-1.47357
101666624	chr14:101666624:AT:A	7.51266e-20	-4.44502e-10	-1.46418	2.21066e-10	-4.44502e-10	-1.44647	1.14532e-05	-4.44502e-10	-1.44328
101666983	chr14:101666983:G:A	7.43569e-20	-4.44502e-10	-1.47448	2.13714e-10	-4.44502e-10	-1.48029	1.1019e-05	-4.44502e-10	-1.48193
101667091	chr14:101667091:T:C	1.13416e-20	-2.23504	-1.11984	2.99976e-11	-2.24328	-1.20053	1.54204e-06	-2.24234	-1.2061
101667979	chr14:101667979:T:C	1.09684e-20	-2.22933	-1.15901	2.89959e-11	-2.24271	-1.23506	1.4935e-06	-2.23995	-1.24048
101668270	chr14:101668270:C:CA	7.46789e-20	-4.44502e-10	-1.47016	2.16746e-10	-4.44502e-10	-1.4662	1.10628e-05	-4.44502e-10	-1.47797
101668667	chr14:101668667:G:A	7.43165e-20	-4.44502e-10	-1.47503	2.13641e-10	-4.44502e-10	-1.48063	1.10166e-05	-4.44502e-10	-1.48215
101668685	chr14:101668685:T:C	7.43108e-20	-4.44502e-10	-1.4751	2.13631e-10	-4.44502e-10	-1.48068	1.10162e-05	-4.44502e-10	-1.48219
101668824	chr14:101668824:G:A	2.25171e-19	-4.44502e-10	-0.3665	6.11808e-10	-4.44502e-10	-0.428511	3.0915e-05	-4.44502e-10	-0.450314
101668969	chr14:101668969:C:T	7.38461e-20	-4.44502e-10	-1.48138	2.12934e-10	-4.44502e-10	-1.48395	1.0994e-05	-4.44502e-10	-1.48421
101669269	chr14:101669269:A:T	8.27242e-21	-2.22046	-1.44998	2.29836e-11	-2.24094	-1.46921	1.19479e-06	-2.23401	-1.46958
101669338	chr14:101669338:C:A	9.97089e-21	-2.14047	-1.34322	3.12187e-11	-2.03892	-1.36499	1.43685e-06	-2.17352	-1.34558
101669706	chr14:101669706:A:G	9.28335e-21	-2.18382	-1.37132	2.68019e-11	-2.17102	-1.38543	1.26996e-06	-2.22326	-1.41931
101670095	chr14:101670095:A:ATTAC	8.89274e-21	-2.19361	-1.40451	2.57302e-11	-2.1822	-1.41507	1.23356e-06	-2.22887	-1.44278
101670212	chr14:101670212:T:G	7.41273e-20	-4.44502e-10	-1.47757	2.16744e-10	-4.44502e-10	-1.46621	1.12178e-05	-4.44502e-10	-1.46405
101670233	chr14:101670233:G:A	1.0831e-19	-4.44502e-10	-1.09837	3.04961e-10	-4.44502e-10	-1.12475	1.37758e-05	-4.44502e-10	-1.25864
101671388	chr14:101671388:C:T	1.20864e-20	-2.07395	-1.21732	3.91291e-11	-1.95037	-1.2277	1.76894e-06	-2.12036	-1.19082
101671690	chr14:101671690:T:C	9.89461e-21	-2.20362	-1.28775	2.91557e-11	-2.19246	-1.27982	1.37767e-06	-2.23146	-1.3297
101671765	chr14:101671765:G:A	6.16905e-19	-4.44502e-10	0.641357	1.64059e-09	-4.44502e-10	0.557881	8.58491e-05	-4.44502e-10	0.571037
101671840	chr14:101671840:C:A	7.64018e-20	-4.44502e-10	-1.44735	2.33867e-10	-4.44502e-10	-1.39018	1.18661e-05	-4.44502e-10	-1.40786
101671931	chr14:101671931:C:T	7.49465e-20	-4.44502e-10	-1.46658	2.20553e-10	-4.44502e-10	-1.44879	1.14274e-05	-4.44502e-10	-1.44554
101672108	chr14:101672108:T:C	2.25632e-19	-4.44502e-10	-0.364452	6.17317e-10	-4.44502e-10	-0.419547	3.10993e-05	-4.44502e-10	-0.444369
101672223	chr14:101672223:C:T	1.10388e-19	-4.44502e-10	-1.07936	3.14138e-10	-4.44502e-10	-1.0951	1.67354e-05	-4.44502e-10	-1.06403
101673166	chr14:101673166:A:G	7.62172e-20	-4.44502e-10	-1.44977	2.19112e-10	-4.44502e-10	-1.45535	1.15635e-05	-4.44502e-10	-1.4337
101673252	chr14:101673252:A:G	7.38304e-20	-4.44502e-10	-1.48159	2.13182e-10	-4.44502e-10	-1.48278	1.10103e-05	-4.44502e-10	-1.48272
101673478	chr14:101673478:C:T	1.41358e-20	-2.21919	-0.91546	4.25857e-11	-2.17142	-0.921994	2.14654e-06	-2.21277	-0.904931
101673581	chr14:101673581:A:G	7.36492e-20	-4.44502e-10	-1.48405	2.14e-10	-4.44502e-10	-1.47896	1.1066e-05	-4.44502e-10	-1.47768
101673740	chr14:101673740:G:A	7.38689e-20	-4.44502e-10	-1.48107	2.13013e-10	-4.44502e-10	-1.48358	1.09989e-05	-4.44502e-10	-1.48376
101673833	chr14:101673833:A:G	7.43108e-20	-4.44502e-10	-1.4751	2.13631e-10	-4.44502e-10	-1.48068	1.10162e-05	-4.44502e-10	-1.48219
101673930	chr14:101673930:A:G	9.61044e-21	-2.15226	-1.36825	2.78689e-11	-2.13642	-1.381	1.30127e-06	-2.20238	-1.41584
101674177	chr14:101674177:C:T	9.99302e-21	-2.09775	-1.38372	3.18622e-11	-1.9818	-1.40171	1.4308e-06	-2.13787	-1.38545
101674267	chr14:101674267:A:G	7.38325e-20	-4.44502e-10	-1.48156	2.13186e-10	-4.44502e-10	-1.48276	1.10105e-05	-4.44502e-10	-1.4827
101675627	chr14:101675627:C:A	1.50965e-20	-2.10376	-0.965139	3.74238e-11	-2.16199	-1.06063	1.9482e-06	-2.14366	-1.07099
101675971	chr14:101675971:G:A	3.60704e-19	-4.44502e-10	0.104697	1.15428e-09	-4.44502e-10	0.206302	6.57096e-05	-4.44502e-10	0.303691
101676266	chr14:101676266:A:G	7.40942e-20	-4.44502e-10	-1.47802	2.13234e-10	-4.44502e-10	-1.48254	1.10011e-05	-4.44502e-10	-1.48356
101676683	chr14:101676683:T:G	9.64601e-21	-2.10321	-1.41361	3.01249e-11	-1.9915	-1.44807	1.35919e-06	-2.14781	-1.42686
101677213	chr14:101677213:T:C	9.76777e-21	-2.10795	-1.39632	3.10652e-11	-1.99574	-1.4131	1.40072e-06	-2.14662	-1.39795
101677306	chr14:101677306:A:T	1.5228e-19	-4.44502e-10	-0.757638	4.1145e-10	-4.44502e-10	-0.825242	2.10015e-05	-4.44502e-10	-0.836961
101677373	chr14:101677373:C:CA	1.24743e-20	-2.20672	-1.05297	3.22248e-11	-2.23399	-1.1382	1.66275e-06	-2.2261	-1.14698
101677596	chr14:101677596:CA:C	1.05643e-19	-4.44502e-10	-1.12329	2.98639e-10	-4.44502e-10	-1.14569	1.60842e-05	-4.44502e-10	-1.10371
101677605	chr14:101677605:G:A	7.59766e-20	-4.44502e-10	-1.45293	2.3145e-10	-4.44502e-10	-1.40057	1.17447e-05	-4.44502e-10	-1.41815
101677642	chr14:101677642:A:G	9.5518e-21	-2.14919	-1.37744	2.77283e-11	-2.13309	-1.38938	1.29492e-06	-2.20027	-1.42283
101677870	chr14:101677870:A:G	9.52031e-21	-2.14729	-1.38264	2.76304e-11	-2.13119	-1.39483	1.29095e-06	-2.19906	-1.42711
101677920	chr14:101677920:G:A	1.21538e-20	-2.20249	-1.08323	3.1452e-11	-2.23152	-1.16495	1.62492e-06	-2.2228	-1.17329
101678015	chr14:101678015:A:G	7.4843e-20	-4.44502e-10	-1.46797	2.14667e-10	-4.44502e-10	-1.47584	1.10591e-05	-4.44502e-10	-1.4783
101678018	chr14:101678018:C:T	7.63208e-20	-4.44502e-10	-1.44841	2.19381e-10	-4.44502e-10	-1.45412	1.15823e-05	-4.44502e-10	-1.43208
101678231	chr14:101678231:G:A	7.74955e-20	-4.44502e-10	-1.43314	2.3523e-10	-4.44502e-10	-1.38437	1.19067e-05	-4.44502e-10	-1.40446
101678237	chr14:101678237:G:A	1.18856e-20	-2.09689	-1.21115	3.32893e-11	-2.07517	-1.26452	1.56179e-06	-2.1549	-1.28082
101678307	chr14:101678307:A:G	1.43106e-20	-2.02802	-1.09434	3.95762e-11	-2.00052	-1.16618	1.81036e-06	-2.09862	-1.18941
101678521	chr14:101678521:T:C	7.46127e-20	-4.44502e-10	-1.47105	2.14197e-10	-4.44502e-10	-1.47803	1.10395e-05	-4.44502e-10	-1.48007
101678808	chr14:101678808:A:G	9.74088e-21	-2.13567	-1.37136	2.83039e-11	-2.11813	-1.3838	1.31321e-06	-2.19091	-1.41817
101679161	chr14:101679161:T:C	1.48957e-20	-2.23958	-0.842709	4.39057e-11	-2.21169	-0.851194	2.25057e-06	-2.23706	-0.833309
101679276	chr14:101679276:A:G	7.43122e-20	-4.44502e-10	-1.47508	2.13729e-10	-4.44502e-10	-1.48022	1.10283e-05	-4.44502e-10	-1.48109
101679579	chr14:101679579:G:A	1.21957e-20	-2.08133	-1.20094	3.41854e-11	-2.05849	-1.25465	1.59715e-06	-2.14195	-1.27139
101679583	chr14:101679583:G:A	2.12479e-19	-4.44502e-10	-0.424515	5.762e-10	-4.44502e-10	-0.488475	2.89594e-05	-4.44502e-10	-0.515659
101679591	chr14:101679591:A:G	9.25859e-21	-2.18993	-1.36788	2.66921e-11	-2.17818	-1.38239	1.26898e-06	-2.22668	-1.41665
101679854	chr14:101679854:A:T	4.33353e-20	-2.01439	-4.62281e-10	1.82306e-10	-1.63924	-4.62281e-10	6.71444e-06	-1.97729	-4.62281e-10
101680022	chr14:101680022:A:G	1.44181e-19	-4.44502e-10	-0.812287	3.90495e-10	-4.44502e-10	-0.877513	1.99611e-05	-4.44502e-10	-0.88777
101680084	chr14:101680084:T:C	1.20564e-20	-2.08344	-1.21031	3.38366e-11	-2.06009	-1.2633	1.58125e-06	-2.14364	-1.2797
101680170	chr14:101680170:A:G	7.5499e-20	-4.44502e-10	-1.45924	2.22825e-10	-4.44502e-10	-1.43854	1.15483e-05	-4.44502e-10	-1.43502
101680249	chr14:101680249:T:C	1.59126e-20	-2.17706	-0.83919	4.63902e-11	-2.16205	-0.845791	2.23678e-06	-2.20388	-0.872636
101681014	chr14:101681014:T:C	5.26819e-20	-1.81909	-4.62281e-10	1.40223e-10	-1.90169	-4.62281e-10	6.49876e-06	-2.00994	-4.62281e-10
101681061	chr14:101681061:T:C	1.36246e-19	-4.44502e-10	-0.868896	3.70203e-10	-4.44502e-10	-0.930879	1.89063e-05	-4.44502e-10	-0.942057
101681088	chr14:101681088:TG:T	1.09493e-19	-4.44502e-10	-1.0875	3.26524e-10	-4.44502e-10	-1.05643	1.83423e-05	-4.44502e-10	-0.972344
101681142	chr14:101681142:T:C	1.94057e-19	-4.44502e-10	-0.51521	5.3225e-10	-4.44502e-10	-0.567816	2.74488e-05	-4.44502e-10	-0.569232
101681221	chr14:101681221:A:G	1.25576e-20	-1.85174	-1.40129	3.71965e-11	-1.80142	-1.4273	1.6438e-06	-1.94543	-1.43911
101681227	chr14:101681227:T:G	7.78109e-20	-4.44502e-10	-1.42908	2.23025e-10	-4.44502e-10	-1.43765	1.12622e-05	-4.44502e-10	-1.4601
101681300	chr14:101681300:G:T	8.93143e-20	-1.2912	-4.62281e-10	3.11851e-10	-1.1024	-4.62281e-10	1.25872e-05	-1.34887	-4.62281e-10
101681343	chr14:101681343:G:A	1.26708e-20	-2.0615	-1.18256	3.55166e-11	-2.03647	-1.23846	1.64837e-06	-2.12612	-1.25565
101681383	chr14:101681383:G:A	7.6572e-20	-4.44502e-10	-1.44513	2.3479e-10	-4.44502e-10	-1.38624	1.19094e-05	-4.44502e-10	-1.40422
101681510	chr14:101681510:T:G	7.44889e-20	-4.44502e-10	-1.47271	2.1457e-10	-4.44502e-10	-1.47629	1.12522e-05	-4.44502e-10	-1.46099
101681533	chr14:101681533:C:T	7.48583e-20	-4.44502e-10	-1.46776	2.15491e-10	-4.44502e-10	-1.47201	1.13319e-05	-4.44502e-10	-1.45393
101681548	chr14:101681548:C:G	7.44425e-20	-4.44502e-10	-1.47333	2.13858e-10	-4.44502e-10	-1.47962	1.10253e-05	-4.44502e-10	-1.48136
101681912	chr14:101681912:G:A	8.48393e-20	-1.3426	-4.62281e-10	1.79575e-10	-1.65434	-4.62281e-10	1.12953e-05	-1.45717	-4.62281e-10
101682276	chr14:101682276:C:T	7.70448e-20	-4.44502e-10	-1.43897	2.19531e-10	-4.44502e-10	-1.45344	1.12856e-05	-4.44502e-10	-1.45803
101682406	chr14:101682406:C:G	1.39816e-20	-2.06207	-1.08355	3.89667e-11	-2.03586	-1.14637	1.81153e-06	-2.12198	-1.16541
101682486	chr14:101682486:G:T	8.24739e-20	-4.44502e-10	-1.37088	2.28208e-10	-4.44502e-10	-1.41467	1.22773e-05	-4.44502e-10	-1.3738
101682493	chr14:101682493:TATTTG:T	8.2346e-20	-4.44502e-10	-1.37243	2.2793e-10	-4.44502e-10	-1.41589	1.22584e-05	-4.44502e-10	-1.37534
101682725	chr14:101682725:G:A	8.16439e-20	-4.44502e-10	-1.38099	2.26419e-10	-4.44502e-10	-1.42254	1.21555e-05	-4.44502e-10	-1.38377
101682799	chr14:101682799:A:G	1.15082e-20	-2.08085	-1.25945	3.36713e-11	-2.05551	-1.27278	1.51171e-06	-2.14505	-1.32326
101682923	chr14:101682923:A:G	1.11696e-20	-2.10698	-1.26319	3.26494e-11	-2.08264	-1.27647	1.47842e-06	-2.16423	-1.32634
101682996	chr14:101682996:G:A	1.07337e-20	-2.09546	-1.31451	3.17443e-11	-2.06882	-1.3184	1.44306e-06	-2.1541	-1.36068
101683282	chr14:101683282:A:G	1.10826e-20	-2.02473	-1.35326	3.28303e-11	-1.99127	-1.36231	1.47496e-06	-2.09632	-1.39661
101683459	chr14:101683459:CACACAT:C	7.37117e-20	-4.44502e-10	-1.4832	2.13366e-10	-4.44502e-10	-1.48192	1.09953e-05	-4.44502e-10	-1.48409
101683507	chr14:101683507:G:T	1.00216e-20	-2.11002	-1.3686	2.93029e-11	-2.08439	-1.38285	1.34848e-06	-2.16672	-1.41585
101684278	chr14:101684278:A:G	8.20977e-20	-4.44502e-10	-1.37545	2.27364e-10	-4.44502e-10	-1.41838	1.222e-05	-4.44502e-10	-1.37848
101684382	chr14:101684382:A:G	3.54028e-20	-2.21657	-4.62281e-10	1.13157e-10	-2.11615	-4.62281e-10	5.44769e-06	-2.18636	-4.62281e-10
101684705	chr14:101684705:T:C	1.96903e-20	-2.15344	-0.649789	5.61321e-11	-2.13403	-0.683195	2.70362e-06	-2.18061	-0.706352
101684942	chr14:101684942:T:C	7.94888e-20	-4.44502e-10	-1.40774	2.21985e-10	-4.44502e-10	-1.44232	1.1844e-05	-4.44502e-10	-1.40973
101684959	chr14:101684959:T:C	1.12207e-20	-2.02604	-1.33956	3.29229e-11	-1.99486	-1.35591	1.47392e-06	-2.10013	-1.39349
101685085	chr14:101685085:C:T	7.36453e-20	-4.44502e-10	-1.4841	2.12898e-10	-4.44502e-10	-1.48412	1.10202e-05	-4.44502e-10	-1.48182
101685147	chr14:101685147:C:T	1.11409e-20	-2.03825	-1.33449	3.26479e-11	-2.00772	-1.35143	1.46538e-06	-2.11002	-1.38942
101685305	chr14:101685305:A:G	1.06196e-20	-2.13011	-1.29055	3.0461e-11	-2.10999	-1.31849	1.40034e-06	-2.18447	-1.36037
101685518	chr14:101685518:T:C	8.22783e-20	-4.44502e-10	-1.37325	2.2774e-10	-4.44502e-10	-1.41673	1.22466e-05	-4.44502e-10	-1.3763
101685540	chr14:101685540:C:G	8.23388e-20	-4.44502e-10	-1.37252	2.27893e-10	-4.44502e-10	-1.41605	1.22559e-05	-4.44502e-10	-1.37554
101685570	chr14:101685570:C:T	8.4973e-20	-4.44502e-10	-1.34103	2.432e-10	-4.44502e-10	-1.35105	1.31572e-05	-4.44502e-10	-1.30458
101685613	chr14:101685613:C:T	8.28292e-20	-4.44502e-10	-1.36658	2.6343e-10	-4.44502e-10	-1.27114	1.3241e-05	-4.44502e-10	-1.29824
101686046	chr14:101686046:C:T	8.21047e-20	-4.44502e-10	-1.37536	2.27391e-10	-4.44502e-10	-1.41826	1.22216e-05	-4.44502e-10	-1.37835
101686231	chr14:101686231:G:A	1.33564e-20	-2.11208	-1.07928	3.60345e-11	-2.09143	-1.16902	1.69517e-06	-2.16543	-1.18834
101686485	chr14:101686485:ATG:A	7.75815e-20	-4.44502e-10	-1.43203	2.22448e-10	-4.44502e-10	-1.44024	1.18079e-05	-4.44502e-10	-1.41278
101686657	chr14:101686657:T:C	8.22175e-20	-4.44502e-10	-1.37399	2.27668e-10	-4.44502e-10	-1.41704	1.22408e-05	-4.44502e-10	-1.37678
101686803	chr14:101686803:A:T	7.37339e-20	-4.44502e-10	-1.4829	2.12882e-10	-4.44502e-10	-1.48419	1.09944e-05	-4.44502e-10	-1.48417
101686837	chr14:101686837:A:T	1.13814e-20	-2.02623	-1.32515	3.33635e-11	-1.99433	-1.34313	1.49098e-06	-2.0998	-1.38232
101686988	chr14:101686988:AAAT:A	1.47375e-20	-2.02582	-1.06715	4.06411e-11	-1.99557	-1.14458	1.87668e-06	-2.09113	-1.16092
101687061	chr14:101687061:A:G	1.44297e-20	-2.04795	-1.06612	3.92129e-11	-2.02138	-1.15455	1.8125e-06	-2.11193	-1.17492
101687330	chr14:101687330:C:T	8.12175e-20	-4.44502e-10	-1.38623	2.25488e-10	-4.44502e-10	-1.42666	1.20913e-05	-4.44502e-10	-1.38907
101687388	chr14:101687388:C:T	1.42684e-20	-2.0637	-1.06161	3.87155e-11	-2.03807	-1.15062	1.79624e-06	-2.12475	-1.17111
101687404	chr14:101687404:AAC:A	1.44322e-20	-2.04797	-1.06593	3.92312e-11	-2.021	-1.15446	1.81275e-06	-2.11188	-1.17483
101687430	chr14:101687430:A:G	9.73829e-20	-4.44502e-10	-1.20471	3.229e-10	-4.44502e-10	-1.06759	1.61376e-05	-4.44502e-10	-1.1004
101687509	chr14:101687509:C:T	1.41667e-20	-2.05037	-1.08209	3.85728e-11	-2.02355	-1.16883	1.78455e-06	-2.11377	-1.18862
101687542	chr14:101687542:A:G	7.67123e-20	-4.44502e-10	-1.4433	2.2017e-10	-4.44502e-10	-1.45053	1.16515e-05	-4.44502e-10	-1.42612
101687550	chr14:101687550:A:G	1.4665e-20	-2.04177	-1.05612	3.98496e-11	-2.0143	-1.14551	1.83817e-06	-2.10663	-1.16615
101687608	chr14:101687608:G:A	1.39273e-20	-2.06382	-1.08569	3.79511e-11	-2.03722	-1.17141	1.75967e-06	-2.12501	-1.19141
101687725	chr14:101687725:G:C	8.11502e-20	-4.44502e-10	-1.38706	2.25344e-10	-4.44502e-10	-1.4273	1.20812e-05	-4.44502e-10	-1.3899
101687818	chr14:101687818:A:G	7.46838e-20	-4.44502e-10	-1.4701	2.18489e-10	-4.44502e-10	-1.45819	1.12555e-05	-4.44502e-10	-1.4607
101687827	chr14:101687827:T:G	7.54583e-20	-4.44502e-10	-1.45978	2.14128e-10	-4.44502e-10	-1.47836	1.11402e-05	-4.44502e-10	-1.47099
101687912	chr14:101687912:C:T	2.51513e-19	-4.44502e-10	-0.255863	7.78119e-10	-4.44502e-10	-0.188051	4.09534e-05	-4.44502e-10	-0.169118
101687982	chr14:101687982:A:G	2.01919e-19	-4.44502e-10	-0.475495	5.49035e-10	-4.44502e-10	-0.536767	2.76256e-05	-4.44502e-10	-0.562812
101688401	chr14:101688401:G:C	1.3223e-20	-2.05612	-1.14528	3.6299e-11	-2.02901	-1.22413	1.68455e-06	-2.11797	-1.24209
101688963	chr14:101688963:C:T	8.10741e-20	-4.44502e-10	-1.388	2.25186e-10	-4.44502e-10	-1.428	1.20703e-05	-4.44502e-10	-1.39081
101689003	chr14:101689003:G:A	1.20865e-20	-2.11739	-1.17388	3.34494e-11	-2.09543	-1.23946	1.54325e-06	-2.17044	-1.27722
101689025	chr14:101689025:T:G	1.49298e-19	-4.44502e-10	-0.777417	4.03098e-10	-4.44502e-10	-0.845751	2.1803e-05	-4.44502e-10	-0.799507
101689175	chr14:101689175:T:C	7.75617e-20	-4.44502e-10	-1.43229	2.18067e-10	-4.44502e-10	-1.46013	1.15587e-05	-4.44502e-10	-1.43412
101689185	chr14:101689185:A:G	8.09236e-20	-4.44502e-10	-1.38985	2.24897e-10	-4.44502e-10	-1.42929	1.20507e-05	-4.44502e-10	-1.39243
101689244	chr14:101689244:A:G	1.1788e-20	-2.07972	-1.23656	3.44954e-11	-2.04425	-1.25985	1.5444e-06	-2.13715	-1.30977
101689307	chr14:101689307:G:A	7.60099e-20	-4.44502e-10	-1.4525	2.17156e-10	-4.44502e-10	-1.46432	1.11722e-05	-4.44502e-10	-1.46813
101689418	chr14:101689418:C:T	3.44783e-20	-2.24303	-4.62281e-10	1.00244e-10	-2.23733	-4.62281e-10	5.21092e-06	-2.2308	-4.62281e-10
101689514	chr14:101689514:G:A	1.57989e-19	-4.44502e-10	-0.720835	4.2455e-10	-4.44502e-10	-0.793899	2.17003e-05	-4.44502e-10	-0.804226
101689780	chr14:101689780:T:C	2.18085e-19	-4.44502e-10	-0.398475	5.90856e-10	-4.44502e-10	-0.463358	2.96947e-05	-4.44502e-10	-0.490586
101689781	chr14:101689781:C:T	7.77567e-20	-4.44502e-10	-1.42977	2.22917e-10	-4.44502e-10	-1.43813	1.18392e-05	-4.44502e-10	-1.41014
101689988	chr14:101689988:G:C	7.38015e-20	-4.44502e-10	-1.48198	2.13095e-10	-4.44502e-10	-1.48319	1.09944e-05	-4.44502e-10	-1.48416
101690026	chr14:101690026:G:T	7.64909e-20	-4.44502e-10	-1.44619	2.19597e-10	-4.44502e-10	-1.45314	1.16115e-05	-4.44502e-10	-1.42956
101690202	chr14:101690202:C:T	1.31492e-20	-2.05135	-1.15565	3.61888e-11	-2.02434	-1.23184	1.67784e-06	-2.11422	-1.24982
101690283	chr14:101690283:A:C	7.98996e-20	-4.44502e-10	-1.40259	2.41638e-10	-4.44502e-10	-1.35749	1.23395e-05	-4.44502e-10	-1.36875
101690460	chr14:101690460:G:T	1.34571e-20	-2.01872	-1.16513	3.71657e-11	-1.98932	-1.24023	1.71013e-06	-2.08707	-1.25792
101690479	chr14:101690479:A:G	7.38276e-20	-4.44502e-10	-1.48163	2.1383e-10	-4.44502e-10	-1.47975	1.09948e-05	-4.44502e-10	-1.48413
101690642	chr14:101690642:TC:T	7.72217e-20	-4.44502e-10	-1.43668	2.21504e-10	-4.44502e-10	-1.44449	1.17434e-05	-4.44502e-10	-1.41826
101690699	chr14:101690699:C:T	7.76729e-20	-4.44502e-10	-1.43085	2.18297e-10	-4.44502e-10	-1.45908	1.15754e-05	-4.44502e-10	-1.43267
101690740	chr14:101690740:T:A	1.29644e-20	-2.05597	-1.16519	3.58355e-11	-2.03109	-1.2349	1.66638e-06	-2.11874	-1.25216
101690741	chr14:101690741:T:C	4.09111e-20	-2.07196	-4.62281e-10	1.34105e-10	-1.9463	-4.62281e-10	5.8472e-06	-2.11559	-4.62281e-10
101690837	chr14:101690837:G:A	1.27201e-20	-2.05728	-1.18289	3.51509e-11	-2.02976	-1.25552	1.63327e-06	-2.11838	-1.27259
101690854	chr14:101690854:A:G	1.98112e-20	-2.13599	-0.661123	5.662e-11	-2.11564	-0.692922	2.71238e-06	-2.16654	-0.717182
101690873	chr14:101690873:A:G	7.39006e-20	-4.44502e-10	-1.48064	2.14091e-10	-4.44502e-10	-1.47853	1.09972e-05	-4.44502e-10	-1.48391
101690932	chr14:101690932:G:A	8.56867e-20	-4.44502e-10	-1.33266	2.34272e-10	-4.44502e-10	-1.38845	1.23245e-05	-4.44502e-10	-1.36997
101691088	chr14:101691088:A:G	1.29374e-20	-2.02374	-1.1995	3.58523e-11	-1.99553	-1.27	1.65333e-06	-2.09197	-1.2868
101691260	chr14:101691260:G:A	7.62241e-20	-4.44502e-10	-1.44968	2.3114e-10	-4.44502e-10	-1.4019	1.17346e-05	-4.44502e-10	-1.41902
101691436	chr14:101691436:A:C	1.08768e-20	-2.08758	-1.30915	3.13816e-11	-2.06425	-1.33446	1.42479e-06	-2.1532	-1.37432
101691696	chr14:101691696:C:T	1.38529e-20	-2.04291	-1.11196	3.82351e-11	-2.01381	-1.18736	1.76761e-06	-2.10543	-1.20649
101691927	chr14:101691927:C:A	7.38106e-20	-4.44502e-10	-1.48186	2.12951e-10	-4.44502e-10	-1.48387	1.09941e-05	-4.44502e-10	-1.4842
101691938	chr14:101691938:T:C	7.68107e-20	-4.44502e-10	-1.44202	2.20433e-10	-4.44502e-10	-1.44934	1.16696e-05	-4.44502e-10	-1.42456
101692038	chr14:101692038:G:A	7.62241e-20	-4.44502e-10	-1.44968	2.3114e-10	-4.44502e-10	-1.4019	1.17346e-05	-4.44502e-10	-1.41902
101692389	chr14:101692389:G:A	1.35716e-20	-1.9965	-1.17888	3.75301e-11	-1.96844	-1.25134	1.72209e-06	-2.06868	-1.26933
101692735	chr14:101692735:G:A	1.25502e-20	-2.0522	-1.20143	3.47129e-11	-2.026	-1.27182	1.61231e-06	-2.11526	-1.28863
101692877	chr14:101692877:A:G	1.08523e-20	-2.04264	-1.35634	3.18574e-11	-2.01263	-1.37103	1.43566e-06	-2.11364	-1.40629
101693016	chr14:101693016:C:T	7.62518e-20	-4.44502e-10	-1.44932	2.31272e-10	-4.44502e-10	-1.40133	1.17406e-05	-4.44502e-10	-1.4185
101693178	chr14:101693178:C:T	7.38095e-20	-4.44502e-10	-1.48187	2.13762e-10	-4.44502e-10	-1.48007	1.09944e-05	-4.44502e-10	-1.48417
101693392	chr14:101693392:G:A	8.05103e-20	-4.44502e-10	-1.39497	2.34699e-10	-4.44502e-10	-1.38663	1.21189e-05	-4.44502e-10	-1.38679
101693399	chr14:101693399:A:C	2.75586e-20	-1.01143	-1.45561	2.25363e-10	0.0316818	-1.4589	6.40123e-06	-0.569661	-1.4554
101693561	chr14:101693561:G:A	8.11265e-20	-4.44502e-10	-1.38735	2.25331e-10	-4.44502e-10	-1.42736	1.2078e-05	-4.44502e-10	-1.39017
101693569	chr14:101693569:G:A	4.31732e-19	-4.44502e-10	0.284445	1.14601e-09	-4.44502e-10	0.199116	5.81019e-05	-4.44502e-10	0.180645
101693596	chr14:101693596:A:G	8.05141e-20	-4.44502e-10	-1.39493	2.39887e-10	-4.44502e-10	-1.36476	1.25369e-05	-4.44502e-10	-1.35288
101693767	chr14:101693767:CGG:TGG	7.45361e-20	-4.44502e-10	-1.47208	2.16065e-10	-4.44502e-10	-1.46935	1.11583e-05	-4.44502e-10	-1.46937
101693791	chr14:101693791:C:T	4.24176e-20	-2.0358	-4.62281e-10	1.41768e-10	-1.89074	-4.62281e-10	6.06565e-06	-2.07891	-4.62281e-10
101693871	chr14:101693871:A:G	1.08537e-20	-2.03911	-1.35974	3.18769e-11	-2.0091	-1.37395	1.4365e-06	-2.11065	-1.40869
101694060	chr14:101694060:A:G	1.06335e-20	-2.04842	-1.37092	3.12177e-11	-2.01914	-1.38481	1.41323e-06	-2.11815	-1.41752
101694117	chr14:101694117:G:A	1.23152e-20	-2.07355	-1.19898	3.40223e-11	-2.04872	-1.26919	1.58882e-06	-2.13238	-1.28618
101694157	chr14:101694157:A:G	7.67614e-20	-4.44502e-10	-1.44266	2.20303e-10	-4.44502e-10	-1.44993	1.16607e-05	-4.44502e-10	-1.42533
101694182	chr14:101694182:T:C	1.22949e-20	-2.06055	-1.21363	3.40677e-11	-2.03456	-1.28202	1.58626e-06	-2.12169	-1.29849
101694347	chr14:101694347:G:A	7.46583e-20	-4.44502e-10	-1.47044	2.23205e-10	-4.44502e-10	-1.43684	1.13833e-05	-4.44502e-10	-1.4494
101694985	chr14:101694985:A:G	1.3344e-20	-2.02222	-1.17007	3.73808e-11	-1.98775	-1.23602	1.72389e-06	-2.0864	-1.25057
101695260	chr14:101695260:T:C	1.07799e-20	-2.04516	-1.36052	3.16483e-11	-2.01538	-1.37486	1.4285e-06	-2.11558	-1.40935
101695311	chr14:101695311:T:C	7.67534e-20	-4.44502e-10	-1.44276	2.20281e-10	-4.44502e-10	-1.45002	1.16592e-05	-4.44502e-10	-1.42546
101695355	chr14:101695355:T:G	7.6796e-20	-4.44502e-10	-1.44221	2.20391e-10	-4.44502e-10	-1.44953	1.16668e-05	-4.44502e-10	-1.4248
101695575	chr14:101695575:A:G	7.44534e-20	-4.44502e-10	-1.47319	2.16002e-10	-4.44502e-10	-1.46964	1.10379e-05	-4.44502e-10	-1.48022
101695690	chr14:101695690:A:G	1.1163e-20	-2.06447	-1.30629	3.19878e-11	-2.0381	-1.34147	1.50772e-06	-2.11527	-1.35568
101695879	chr14:101695879:G:T	8.14524e-20	-4.44502e-10	-1.38334	2.42775e-10	-4.44502e-10	-1.3528	1.27191e-05	-4.44502e-10	-1.33845
101696455	chr14:101696455:A:G	7.40077e-20	-4.44502e-10	-1.47919	2.13198e-10	-4.44502e-10	-1.48271	1.10004e-05	-4.44502e-10	-1.48362
101697477	chr14:101697477:C:T	1.20559e-20	-2.0626	-1.23121	3.3749e-11	-2.03576	-1.29022	1.57818e-06	-2.12238	-1.3029
101697484	chr14:101697484:G:T	1.60443e-19	-4.44502e-10	-0.70542	4.44268e-10	-4.44502e-10	-0.748502	2.29097e-05	-4.44502e-10	-0.749995
101697635	chr14:101697635:C:T	1.12715e-19	-4.44502e-10	-1.05849	3.0954e-10	-4.44502e-10	-1.10984	1.59205e-05	-4.44502e-10	-1.11395
101698061	chr14:101698061:C:T	7.85778e-20	-4.44502e-10	-1.41927	2.20159e-10	-4.44502e-10	-1.45058	1.17117e-05	-4.44502e-10	-1.42096
101698181	chr14:101698181:C:A	7.79116e-20	-4.44502e-10	-1.42778	2.23306e-10	-4.44502e-10	-1.43638	1.18657e-05	-4.44502e-10	-1.4079
101698189	chr14:101698189:A:G	2.03417e-19	-4.44502e-10	-0.468102	6.2376e-10	-4.44502e-10	-0.409164	3.36606e-05	-4.44502e-10	-0.365226
101698203	chr14:101698203:A:T	7.83328e-20	-4.44502e-10	-1.42239	2.25641e-10	-4.44502e-10	-1.42599	1.11199e-05	-4.44502e-10	-1.47282
101698342	chr14:101698342:C:T	1.21564e-20	-2.03373	-1.25177	3.42006e-11	-2.00497	-1.30772	1.58924e-06	-2.09835	-1.31994
101698520	chr14:101698520:G:GA	7.48184e-20	-4.44502e-10	-1.4683	2.14778e-10	-4.44502e-10	-1.47532	1.10634e-05	-4.44502e-10	-1.47791
101699194	chr14:101699194:A:G	7.38238e-20	-4.44502e-10	-1.48168	2.12966e-10	-4.44502e-10	-1.4838	1.09943e-05	-4.44502e-10	-1.48418
101699764	chr14:101699764:C:T	1.55154e-19	-4.44502e-10	-0.73894	4.28489e-10	-4.44502e-10	-0.784665	2.48704e-05	-4.44502e-10	-0.667875
101699807	chr14:101699807:C:T	1.0839e-20	-2.03695	-1.36326	3.1835e-11	-2.00695	-1.37741	1.43483e-06	-2.10905	-1.41146
101700166	chr14:101700166:C:T	7.81949e-20	-4.44502e-10	-1.42415	2.19328e-10	-4.44502e-10	-1.45436	1.16519e-05	-4.44502e-10	-1.42608
101700530	chr14:101700530:G:A	1.09505e-20	-2.03567	-1.3543	3.21548e-11	-2.00549	-1.36888	1.44658e-06	-2.10796	-1.4044
101700681	chr14:101700681:G:A	2.20853e-20	-1.25582	-1.43263	7.39961e-11	-1.08217	-1.45874	2.49318e-06	-1.51645	-1.45155
101700716	chr14:101700716:C:T	5.08663e-19	-4.44502e-10	0.448427	1.33879e-09	-4.44502e-10	0.354592	6.77792e-05	-4.44502e-10	0.334702
101700980	chr14:101700980:G:A	7.44569e-20	-4.44502e-10	-1.47314	2.14031e-10	-4.44502e-10	-1.47881	1.10314e-05	-4.44502e-10	-1.4808
101701100	chr14:101701100:T:C	7.6593e-20	-4.44502e-10	-1.44485	2.33391e-10	-4.44502e-10	-1.39221	1.18453e-05	-4.44502e-10	-1.40962
101701372	chr14:101701372:C:T	8.01979e-20	-4.44502e-10	-1.39886	2.26445e-10	-4.44502e-10	-1.42243	1.17216e-05	-4.44502e-10	-1.42012
101701393	chr14:101701393:CAAT:C	7.39441e-20	-4.44502e-10	-1.48005	2.1292e-10	-4.44502e-10	-1.48401	1.10003e-05	-4.44502e-10	-1.48363
101702121	chr14:101702121:A:G	7.38606e-20	-4.44502e-10	-1.48118	2.1288e-10	-4.44502e-10	-1.4842	1.09958e-05	-4.44502e-10	-1.48404
101702396	chr14:101702396:C:T	7.36403e-20	-4.44502e-10	-1.48417	2.1292e-10	-4.44502e-10	-1.48401	1.10223e-05	-4.44502e-10	-1.48163
101702614	chr14:101702614:GCT:G	8.99092e-20	-4.44502e-10	-1.28456	2.592e-10	-4.44502e-10	-1.28733	1.40126e-05	-4.44502e-10	-1.2416
101702630	chr14:101702630:A:C	8.48328e-21	-2.17315	-1.47211	2.48224e-11	-2.15678	-1.47641	1.20363e-06	-2.21295	-1.48326
101702719	chr14:101702719:T:C	1.84557e-20	-2.21134	-0.65664	5.2074e-11	-2.20375	-0.688519	2.56317e-06	-2.2277	-0.712606
101702771	chr14:101702771:A:G	1.89939e-20	-2.20772	-0.631516	5.12852e-11	-2.20209	-0.705437	2.48257e-06	-2.2274	-0.744857
101702994	chr14:101702994:A:AT	8.31484e-21	-2.19376	-1.47156	2.42026e-11	-2.18442	-1.47404	1.21503e-06	-2.21488	-1.4719
101703042	chr14:101703042:ATCTC:A	1.7765e-20	-2.1894	-0.716726	4.92215e-11	-2.18048	-0.768116	2.36246e-06	-2.21292	-0.808928
101703333	chr14:101703333:T:C	1.7617e-19	-4.44502e-10	-0.61191	4.86336e-10	-4.44502e-10	-0.658029	2.50397e-05	-4.44502e-10	-0.661092
101703595	chr14:101703595:T:A	2.94895e-19	-4.44502e-10	-0.0967388	9.03216e-10	-4.44502e-10	-0.0389675	5.083e-05	-4.44502e-10	0.0469332
101704365	chr14:101704365:G:T	7.45218e-20	-4.44502e-10	-1.47227	2.14287e-10	-4.44502e-10	-1.47761	1.10295e-05	-4.44502e-10	-1.48098
101704756	chr14:101704756:TTTTCTG:T	1.43397e-19	-4.44502e-10	-0.817745	4.01682e-10	-4.44502e-10	-0.849269	2.04304e-05	-4.44502e-10	-0.864532
101704883	chr14:101704883:T:C	8.50017e-21	-2.17789	-1.46538	2.48363e-11	-2.16201	-1.47062	1.20299e-06	-2.21593	-1.48082
101705036	chr14:101705036:G:T	1.76277e-20	-2.19786	-0.716028	4.98647e-11	-2.1884	-0.747216	2.44386e-06	-2.21783	-0.770148
101705044	chr14:101705044:C:G	8.23358e-21	-2.19958	-1.47556	2.3976e-11	-2.18987	-1.478	1.20474e-06	-2.21928	-1.47601
101705111	chr14:101705111:G:A	1.79523e-20	-2.18146	-0.714181	5.07596e-11	-2.17035	-0.747474	2.47524e-06	-2.20527	-0.76995
101705207	chr14:101705207:C:T	1.90575e-20	-2.16287	-0.673031	5.40333e-11	-2.15024	-0.705088	2.6184e-06	-2.19032	-0.728672
101705705	chr14:101705705:C:A	8.44452e-21	-2.18716	-1.46269	2.46851e-11	-2.17246	-1.46627	1.20056e-06	-2.22123	-1.47753
101705745	chr14:101705745:A:G	1.82976e-20	-2.19266	-0.683929	5.17324e-11	-2.183	-0.715846	2.52959e-06	-2.21401	-0.739481
101705792	chr14:101705792:T:G	2.072e-20	-2.20425	-0.548009	5.84166e-11	-2.1957	-0.581631	2.86178e-06	-2.22247	-0.607646
101706216	chr14:101706216:G:C	1.91508e-20	-2.18135	-0.649668	5.42346e-11	-2.16976	-0.681847	2.64031e-06	-2.20457	-0.706083
101706549	chr14:101706549:G:A	1.28377e-19	-4.44502e-10	-0.92839	3.5122e-10	-4.44502e-10	-0.983516	1.88668e-05	-4.44502e-10	-0.944151
101706652	chr14:101706652:A:G	1.78191e-20	-2.18248	-0.720604	5.04939e-11	-2.17056	-0.752515	2.46108e-06	-2.20545	-0.775501
101707542	chr14:101707542:A:G	3.64236e-19	-4.44502e-10	0.114442	1.16787e-09	-4.44502e-10	0.218011	6.61722e-05	-4.44502e-10	0.310707
101707582	chr14:101707582:A:G	1.851e-20	-2.1136	-0.751446	5.97569e-11	-2.10034	-0.654304	2.78116e-06	-2.15211	-0.70658
101708162	chr14:101708162:C:T	2.15135e-19	-0.215404	-0.19669	4.27479e-10	-0.384773	-0.402251	3.11582e-05	-0.108388	-0.334087
101708260	chr14:101708260:G:C	1.184e-19	-4.44502e-10	-1.00929	3.32201e-10	-4.44502e-10	-1.03919	1.68796e-05	-4.44502e-10	-1.05545
101708443	chr14:101708443:A:G	4.08296e-20	-2.07395	-4.62281e-10	1.33579e-10	-1.95024	-4.62281e-10	5.83402e-06	-2.11785	-4.62281e-10
101708742	chr14:101708742:T:C	7.37683e-20	-4.44502e-10	-1.48243	2.12911e-10	-4.44502e-10	-1.48405	1.09941e-05	-4.44502e-10	-1.4842
101708877	chr14:101708877:A:C	7.39254e-20	-4.44502e-10	-1.4803	2.15738e-10	-4.44502e-10	-1.47086	1.12424e-05	-4.44502e-10	-1.46186
101708973	chr14:101708973:C:T	7.36496e-20	-4.44502e-10	-1.48404	2.13746e-10	-4.44502e-10	-1.48014	1.1058e-05	-4.44502e-10	-1.4784
101709394	chr14:101709394:CT:C	7.52677e-20	-4.44502e-10	-1.46231	2.17929e-10	-4.44502e-10	-1.46076	1.11137e-05	-4.44502e-10	-1.47337
101709422	chr14:101709422:C:T	2.05169e-20	-2.18164	-0.58047	5.77919e-11	-2.17259	-0.61549	2.81579e-06	-2.20607	-0.640239
101709518	chr14:101709518:G:A	9.23883e-21	-2.12313	-1.43681	2.70165e-11	-2.10241	-1.44608	1.27021e-06	-2.17669	-1.46568
101710522	chr14:101710522:A:G	9.71644e-21	-2.02951	-1.48003	2.84445e-11	-2.01277	-1.4842	1.35551e-06	-2.09391	-1.48347
101711726	chr14:101711726:C:T	1.18381e-19	-4.44502e-10	-1.00945	3.32156e-10	-4.44502e-10	-1.03933	1.68774e-05	-4.44502e-10	-1.05558
101713727	chr14:101713727:CCACT:C	7.38709e-20	-4.44502e-10	-1.48104	2.13908e-10	-4.44502e-10	-1.47938	1.09963e-05	-4.44502e-10	-1.48399
101713859	chr14:101713859:G:C	1.66264e-20	-2.16556	-0.806811	4.66693e-11	-2.15508	-0.846767	2.26691e-06	-2.19368	-0.869456
101714183	chr14:101714183:C:G	8.31186e-20	-4.44502e-10	-1.36309	2.64753e-10	-4.44502e-10	-1.26613	1.33087e-05	-4.44502e-10	-1.29314
101716101	chr14:101716101:G:A	4.50903e-19	-4.44502e-10	0.327893	1.19071e-09	-4.44502e-10	0.237372	6.03478e-05	-4.44502e-10	0.218571
101716144	chr14:101716144:T:C	7.40103e-20	-4.44502e-10	-1.47916	2.14872e-10	-4.44502e-10	-1.47489	1.11199e-05	-4.44502e-10	-1.47282
101716425	chr14:101716425:T:C	1.71434e-20	-2.18115	-0.760594	4.80044e-11	-2.17198	-0.801653	2.34004e-06	-2.20613	-0.825258
101716437	chr14:101716437:G:A	1.02478e-19	-4.44502e-10	-1.15371	3.43824e-10	-4.44502e-10	-1.0048	1.71491e-05	-4.44502e-10	-1.03961
101716656	chr14:101716656:T:C	9.8479e-21	-2.04656	-1.44954	2.82674e-11	-2.03206	-1.47116	1.34205e-06	-2.11037	-1.47699
101716933	chr14:101716933:T:C	1.16707e-20	-2.14499	-1.18129	3.21692e-11	-2.13194	-1.24198	1.54695e-06	-2.18475	-1.26052
101717022	chr14:101717022:T:C	3.98865e-20	-1.88667	-0.210651	9.12276e-11	-1.81503	-0.516543	4.51951e-06	-1.81872	-0.554428
101717796	chr14:101717796:G:C	2.13108e-20	-2.18566	-0.538488	5.99707e-11	-2.17674	-0.574331	2.92225e-06	-2.20918	-0.600015
101718077	chr14:101718077:T:G	2.54906e-19	-4.44502e-10	-0.242466	6.22158e-10	-4.44502e-10	-0.411736	3.44914e-05	-4.44502e-10	-0.340844
101718094	chr14:101718094:G:A	4.52143e-20	-1.97195	-4.62281e-10	1.10836e-10	-2.13688	-4.62281e-10	5.87479e-06	-2.11088	-4.62281e-10
101718228	chr14:101718228:G:A	1.32571e-19	-4.44502e-10	-0.896239	3.59468e-10	-4.44502e-10	-0.960304	1.8763e-05	-4.44502e-10	-0.949669
101718803	chr14:101718803:G:A	3.93747e-20	-2.11024	-4.62281e-10	1.2735e-10	-1.99799	-4.62281e-10	5.6578e-06	-2.14852	-4.62281e-10
101718844	chr14:101718844:G:A	1.29218e-19	-4.44502e-10	-0.921857	3.61774e-10	-4.44502e-10	-0.953911	1.84263e-05	-4.44502e-10	-0.967773
101719301	chr14:101719301:T:C	5.11239e-19	-4.44502e-10	0.453478	1.34522e-09	-4.44502e-10	0.359387	6.81846e-05	-4.44502e-10	0.340665
101719822	chr14:101719822:G:A	7.44913e-20	-4.44502e-10	-1.47268	2.18638e-10	-4.44502e-10	-1.45751	1.13217e-05	-4.44502e-10	-1.45483
101720203	chr14:101720203:G:A	1.48644e-20	-1.62925	-1.45514	5.57622e-11	-1.36434	-1.45949	2.56136e-06	-1.46819	-1.47283
101720533	chr14:101720533:C:T	7.39812e-20	-4.44502e-10	-1.47955	2.14757e-10	-4.44502e-10	-1.47542	1.11133e-05	-4.44502e-10	-1.47341
101720857	chr14:101720857:G:C	9.94972e-21	-2.16059	-1.32522	2.82722e-11	-2.155	-1.34805	1.38504e-06	-2.19237	-1.36346
101721238	chr14:101721238:C:G	3.08873e-20	-1.79188	-0.561134	1.39399e-10	-1.30432	-0.603264	5.56915e-06	-1.60022	-0.564092
101721296	chr14:101721296:A:G	1.41825e-20	-2.17091	-0.960441	3.9995e-11	-2.16183	-0.99434	1.95186e-06	-2.19839	-1.01438
101722131	chr14:101722131:G:C	8.40942e-20	-4.44502e-10	-1.35142	2.36674e-10	-4.44502e-10	-1.37824	1.2518e-05	-4.44502e-10	-1.35439
101722164	chr14:101722164:G:T	1.29224e-19	-4.44502e-10	-0.921816	3.64684e-10	-4.44502e-10	-0.945897	1.85909e-05	-4.44502e-10	-0.95888
101722376	chr14:101722376:G:A	8.15315e-21	-2.20091	-1.48405	2.37479e-11	-2.19391	-1.48353	1.19266e-06	-2.22135	-1.48401
101722792	chr14:101722792:G:A	7.64259e-19	-4.44502e-10	0.855547	2.03492e-09	-4.44502e-10	0.773284	0.000106586	-4.44502e-10	0.787399
101723246	chr14:101723246:T:TG	9.66069e-21	-2.17759	-1.3377	2.76614e-11	-2.16659	-1.3583	1.35574e-06	-2.20381	-1.37339
101725328	chr14:101725328:CCTGA:C	1.46527e-20	-2.24037	-0.858363	4.06924e-11	-2.23681	-0.902081	2.04274e-06	-2.24315	-0.924114
101725435	chr14:101725435:CAA:C	7.96652e-20	-4.44502e-10	-1.40553	2.25905e-10	-4.44502e-10	-1.42481	1.16407e-05	-4.44502e-10	-1.42705
101725445	chr14:101725445:T:C	3.61653e-20	-2.19526	-4.62281e-10	1.08552e-10	-2.1577	-4.62281e-10	5.3673e-06	-2.20123	-4.62281e-10
101725678	chr14:101725678:G:A	7.45088e-20	-4.44502e-10	-1.47244	2.1422e-10	-4.44502e-10	-1.47793	1.10385e-05	-4.44502e-10	-1.48016
101725719	chr14:101725719:G:A	7.55327e-20	-4.44502e-10	-1.45879	2.14726e-10	-4.44502e-10	-1.47557	1.10624e-05	-4.44502e-10	-1.478
101726328	chr14:101726328:CA:C	9.42589e-20	-4.44502e-10	-1.23731	2.71486e-10	-4.44502e-10	-1.24102	1.43514e-05	-4.44502e-10	-1.2177
101726994	chr14:101726994:C:T	3.56988e-20	-2.20824	-4.62281e-10	1.0933e-10	-2.15056	-4.62281e-10	5.37713e-06	-2.1994	-4.62281e-10
101727209	chr14:101727209:C:T	2.02453e-20	-2.18948	-0.585952	5.70269e-11	-2.18192	-0.619491	2.78732e-06	-2.2127	-0.64377
101727385	chr14:101727385:T:A	1.87523e-19	-4.44502e-10	-0.549459	5.12077e-10	-4.44502e-10	-0.606454	2.57753e-05	-4.44502e-10	-0.632135
101727725	chr14:101727725:T:C	8.42098e-21	-2.17345	-1.47919	2.45339e-11	-2.16236	-1.48252	1.21492e-06	-2.20303	-1.48385
101728008	chr14:101728008:TA:T	4.88994e-19	-4.44502e-10	0.408991	1.39492e-09	-4.44502e-10	0.395665	7.38185e-05	-4.44502e-10	0.420055
101728185	chr14:101728185:C:T	4.45489e-19	-4.44502e-10	0.315813	1.26347e-09	-4.44502e-10	0.296688	6.67535e-05	-4.44502e-10	0.319453
101728377	chr14:101728377:C:T	4.91326e-19	-4.44502e-10	0.413748	1.40167e-09	-4.44502e-10	0.40049	7.41767e-05	-4.44502e-10	0.424896
101728526	chr14:101728526:A:G	1.41121e-20	-2.19775	-0.938578	3.90114e-11	-2.19157	-0.989502	1.90402e-06	-2.22009	-1.0175
101728591	chr14:101728591:C:T	1.58011e-19	-4.44502e-10	-0.720696	4.41766e-10	-4.44502e-10	-0.754149	2.24569e-05	-4.44502e-10	-0.769955
101728998	chr14:101728998:T:C	5.65531e-19	-4.44502e-10	0.554406	1.61467e-09	-4.44502e-10	0.541953	8.55155e-05	-4.44502e-10	0.567144
101729252	chr14:101729252:C:T	1.39159e-20	-2.19444	-0.955886	3.85154e-11	-2.18806	-1.00582	1.87847e-06	-2.21768	-1.03342
101729561	chr14:101729561:G:A	1.3423e-19	-4.44502e-10	-0.883805	3.76755e-10	-4.44502e-10	-0.913335	1.96625e-05	-4.44502e-10	-0.902839
101729992	chr14:101729992:T:A	3.01107e-19	-4.44502e-10	-0.0758949	8.55358e-10	-4.44502e-10	-0.0934092	4.6114e-05	-4.44502e-10	-0.0504365
101729993	chr14:101729993:A:G	3.45783e-20	-2.24013	-4.62281e-10	1.06189e-10	-2.17971	-4.62281e-10	5.2318e-06	-2.2268	-4.62281e-10
101730593	chr14:101730593:T:C	8.17582e-21	-2.1997	-1.48247	2.38252e-11	-2.19011	-1.48407	1.19174e-06	-2.22209	-1.48405
101730678	chr14:101730678:G:A	1.41967e-20	-2.19678	-0.933566	3.92416e-11	-2.19053	-0.984665	1.91452e-06	-2.21932	-1.01277
101730872	chr14:101730872:A:G	7.36605e-20	-4.44502e-10	-1.48389	2.1313e-10	-4.44502e-10	-1.48303	1.09994e-05	-4.44502e-10	-1.48371
101731034	chr14:101731034:AC:A	1.76779e-19	-4.44502e-10	-0.608456	4.92936e-10	-4.44502e-10	-0.644551	2.51128e-05	-4.44502e-10	-0.658175
101731037	chr14:101731037:AC:A	9.76662e-20	-4.44502e-10	-1.2018	2.84683e-10	-4.44502e-10	-1.19355	1.45622e-05	-4.44502e-10	-1.20313
101731040	chr14:101731040:AC:A	1.11502e-19	-4.44502e-10	-1.06931	3.13785e-10	-4.44502e-10	-1.09622	1.60173e-05	-4.44502e-10	-1.10788
101731112	chr14:101731112:A:G	3.93118e-20	-2.11183	-4.62281e-10	1.27106e-10	-1.99991	-4.62281e-10	5.65072e-06	-2.14977	-4.62281e-10
101731313	chr14:101731313:G:A	8.50716e-20	-4.44502e-10	-1.33987	2.72533e-10	-4.44502e-10	-1.23717	1.36542e-05	-4.44502e-10	-1.26751
101731357	chr14:101731357:G:A	8.25476e-21	-2.18946	-1.48311	2.4098e-11	-2.17861	-1.48419	1.2009e-06	-2.21463	-1.48385
101731407	chr14:101731407:G:T	7.47505e-20	-4.44502e-10	-1.4692	2.14975e-10	-4.44502e-10	-1.47441	1.11255e-05	-4.44502e-10	-1.47232
101731586	chr14:101731586:C:G	1.65879e-19	-4.44502e-10	-0.672104	4.58212e-10	-4.44502e-10	-0.717598	2.60714e-05	-4.44502e-10	-0.620714
101732639	chr14:101732639:C:T	4.92281e-20	-1.88689	-4.62281e-10	1.19337e-10	-2.06298	-4.62281e-10	6.74535e-06	-1.9727	-4.62281e-10
101732817	chr14:101732817:G:A	1.43047e-20	-2.18292	-0.939855	3.9622e-11	-2.17391	-0.991637	1.92158e-06	-2.20852	-1.01988
101732939	chr14:101732939:G:A	1.29926e-20	-2.17714	-1.04184	3.61986e-11	-2.16827	-1.08764	1.75742e-06	-2.20449	-1.11322
101733292	chr14:101733292:C:T	9.95154e-20	-4.44502e-10	-1.18305	3.31356e-10	-4.44502e-10	-1.04174	1.65325e-05	-4.44502e-10	-1.07623
101733389	chr14:101733389:A:T	1.31282e-20	-2.21784	-0.990751	3.66023e-11	-2.20495	-1.03987	1.7933e-06	-2.23085	-1.06665
101733437	chr14:101733437:G:A	3.44755e-20	-2.24311	-4.62281e-10	1.00525e-10	-2.23452	-4.62281e-10	5.14749e-06	-2.24304	-4.62281e-10
101733895	chr14:101733895:T:C	1.26173e-19	-4.44502e-10	-0.945703	3.538e-10	-4.44502e-10	-0.976199	1.80916e-05	-4.44502e-10	-0.986107
101734272	chr14:101734272:T:C	1.38405e-20	-2.18937	-0.966396	3.8385e-11	-2.18076	-1.0165	1.86705e-06	-2.21327	-1.04392
101734813	chr14:101734813:G:C	1.46718e-19	-4.44502e-10	-0.794845	4.11317e-10	-4.44502e-10	-0.825564	2.09581e-05	-4.44502e-10	-0.83903
101735235	chr14:101735235:A:G	2.15513e-20	-1.24677	-1.46615	1.26598e-10	-0.567371	-1.43655	4.48867e-06	-0.933881	-1.44612
101735335	chr14:101735335:C:T	1.38411e-19	-4.44502e-10	-0.853131	3.86015e-10	-4.44502e-10	-0.889054	1.96142e-05	-4.44502e-10	-0.905298
101735457	chr14:101735457:C:T	1.48775e-19	-4.44502e-10	-0.780924	4.16694e-10	-4.44502e-10	-0.812578	2.12268e-05	-4.44502e-10	-0.82629
101735887	chr14:101735887:T:A	8.08615e-21	-2.21384	-1.47937	2.35854e-11	-2.2023	-1.482	1.18404e-06	-2.22915	-1.48348
101736297	chr14:101736297:T:C	1.4214e-20	-2.01076	-1.11837	4.03756e-11	-1.99108	-1.15563	1.77547e-06	-2.09369	-1.2138
101736300	chr14:101736300:C:T	7.43521e-20	-4.44502e-10	-1.47455	2.13898e-10	-4.44502e-10	-1.47943	1.10254e-05	-4.44502e-10	-1.48135
101736500	chr14:101736500:A:T	7.43383e-20	-4.44502e-10	-1.47473	2.13871e-10	-4.44502e-10	-1.47956	1.10243e-05	-4.44502e-10	-1.48145
101736548	chr14:101736548:T:C	4.85411e-19	-4.44502e-10	0.401638	1.28601e-09	-4.44502e-10	0.31437	6.52703e-05	-4.44502e-10	0.296984
101736734	chr14:101736734:A:G	1.40862e-20	-2.19063	-0.947533	3.90069e-11	-2.18225	-0.998946	1.8975e-06	-2.21421	-1.02681
101737075	chr14:101737075:G:A	4.04699e-20	-2.0828	-4.62281e-10	1.32078e-10	-1.96154	-4.62281e-10	5.7953e-06	-2.12451	-4.62281e-10
101737418	chr14:101737418:C:G	1.26012e-19	-4.44502e-10	-0.946983	3.53347e-10	-4.44502e-10	-0.977479	1.8068e-05	-4.44502e-10	-0.987409
101737498	chr14:101737498:C:T	2.05998e-19	-4.44502e-10	-0.455492	5.60553e-10	-4.44502e-10	-0.516006	2.81775e-05	-4.44502e-10	-0.543031
101738143	chr14:101738143:T:C	1.37449e-20	-2.18282	-0.979877	3.81381e-11	-2.17389	-1.02982	1.85225e-06	-2.20838	-1.05677
101738194	chr14:101738194:C:T	1.3882e-20	-2.18555	-0.967222	3.84619e-11	-2.17665	-1.01861	1.86836e-06	-2.21038	-1.04611
101738235	chr14:101738235:A:G	1.38551e-20	-2.19475	-0.959957	3.83556e-11	-2.18666	-1.01137	1.86891e-06	-2.21728	-1.03892
101738459	chr14:101738459:C:T	4.39125e-19	-4.44502e-10	0.301425	1.16475e-09	-4.44502e-10	0.215335	5.91027e-05	-4.44502e-10	0.197723
101738640	chr14:101738640:G:A	1.37916e-20	-2.19027	-0.969034	3.82606e-11	-2.18184	-1.01867	1.86177e-06	-2.21398	-1.04604
101738934	chr14:101738934:A:G	1.475e-20	-2.19344	-0.898675	4.0776e-11	-2.18559	-0.951244	1.98243e-06	-2.2165	-0.980731
101738935	chr14:101738935:C:A	1.44179e-20	-2.17949	-0.935404	3.99484e-11	-2.1702	-0.98714	1.93535e-06	-2.20575	-1.01552
101738996	chr14:101738996:A:G	1.35918e-20	-2.18854	-0.985351	3.77135e-11	-2.18005	-1.03486	1.83514e-06	-2.21273	-1.0617
101739980	chr14:101739980:T:C	1.52324e-20	-2.16556	-0.894372	4.22873e-11	-2.15277	-0.947673	2.03661e-06	-2.19325	-0.977014
101740975	chr14:101740975:G:C	1.40104e-20	-1.87768	-1.26588	3.24086e-11	-2.04416	-1.32235	2.07477e-06	-1.86196	-1.28975
101741592	chr14:101741592:C:T	1.39381e-20	-2.18997	-0.958759	3.86442e-11	-2.18145	-1.00908	1.87964e-06	-2.21376	-1.03671
101742237	chr14:101742237:G:A	2.73911e-19	-4.44502e-10	-0.170556	7.30645e-10	-4.44502e-10	-0.251002	3.92783e-05	-4.44502e-10	-0.210882
101742430	chr14:101742430:C:T	7.43549e-20	-4.44502e-10	-1.47451	2.13904e-10	-4.44502e-10	-1.4794	1.10256e-05	-4.44502e-10	-1.48133
101742856	chr14:101742856:C:G	1.40598e-20	-2.20904	-0.930995	3.88379e-11	-2.20205	-0.983477	1.90124e-06	-2.22729	-1.01176
101743017	chr14:101743017:G:T	1.39346e-20	-2.18924	-0.959745	3.86053e-11	-2.18073	-1.01081	1.8777e-06	-2.21321	-1.0383
101743226	chr14:101743226:G:A	3.98757e-20	-2.09759	-4.62281e-10	1.2614e-10	-2.00754	-4.62281e-10	5.5217e-06	-2.17287	-4.62281e-10
101743704	chr14:101743704:G:A	1.46277e-20	-2.1859	-0.914547	4.05341e-11	-2.17695	-0.965832	1.96445e-06	-2.21119	-0.995148
101743833	chr14:101743833:T:C	1.07154e-20	-2.03849	-1.37318	3.10306e-11	-2.0222	-1.38776	1.41368e-06	-2.11669	-1.41866
101743849	chr14:101743849:C:T	8.3666e-20	-4.44502e-10	-1.35653	2.42058e-10	-4.44502e-10	-1.35575	1.28136e-05	-4.44502e-10	-1.33105
101744007	chr14:101744007:T:C	1.46055e-20	-2.19027	-0.91169	4.03851e-11	-2.1818	-0.964669	1.96237e-06	-2.21396	-0.993439
101744061	chr14:101744061:G:A	2.3014e-20	-2.19173	-0.45553	6.47624e-11	-2.18248	-0.491725	3.15752e-06	-2.21361	-0.51816
101744609	chr14:101744609:C:A	1.40746e-20	-2.19117	-0.947814	3.89827e-11	-2.18281	-0.999003	1.89665e-06	-2.21464	-1.02682
101744663	chr14:101744663:G:A	1.44296e-20	-2.1964	-0.917677	3.98974e-11	-2.18831	-0.970307	1.9428e-06	-2.21848	-0.99895
101744984	chr14:101744984:C:T	2.02194e-20	-2.15905	-0.617668	5.71835e-11	-2.14642	-0.652245	2.76388e-06	-2.18811	-0.676814
101745138	chr14:101745138:A:G	9.64825e-21	-2.16877	-1.34781	2.73927e-11	-2.15877	-1.37589	1.33658e-06	-2.19875	-1.39269
101745495	chr14:101745495:T:G	1.46508e-19	-4.44502e-10	-0.796278	4.1075e-10	-4.44502e-10	-0.826945	2.09294e-05	-4.44502e-10	-0.8404
101745616	chr14:101745616:G:C	8.77256e-21	-2.13253	-1.4792	2.73757e-11	-2.0518	-1.48348	1.55741e-06	-1.95452	-1.48402
101745655	chr14:101745655:G:A	1.55151e-19	-4.44502e-10	-0.738961	4.30358e-10	-4.44502e-10	-0.780313	2.19006e-05	-4.44502e-10	-0.795042
101745896	chr14:101745896:C:G	9.35629e-21	-2.24286	-1.30445	2.66066e-11	-2.24326	-1.32051	1.362e-06	-2.23864	-1.33396
101745900	chr14:101745900:A:G	8.69832e-21	-2.22462	-1.39561	2.50157e-11	-2.21664	-1.40879	1.2559e-06	-2.23536	-1.41834
101746155	chr14:101746155:C:G	7.43857e-20	-4.44502e-10	-1.47409	2.13966e-10	-4.44502e-10	-1.47911	1.10281e-05	-4.44502e-10	-1.48111
101746314	chr14:101746314:G:A	8.65334e-20	-4.44502e-10	-1.32283	2.45293e-10	-4.44502e-10	-1.34248	1.2487e-05	-4.44502e-10	-1.35687
101746353	chr14:101746353:C:T	1.36822e-20	-2.19434	-0.972924	3.79388e-11	-2.1861	-1.02286	1.84899e-06	-2.21694	-1.04997
101746420	chr14:101746420:G:A	3.7433e-20	-2.16081	-4.62281e-10	1.09229e-10	-2.15148	-4.62281e-10	5.74659e-06	-2.13295	-4.62281e-10
101746427	chr14:101746427:G:A	8.53784e-20	-4.44502e-10	-1.33627	2.73925e-10	-4.44502e-10	-1.23208	1.37215e-05	-4.44502e-10	-1.26259
101746584	chr14:101746584:G:A	3.5317e-20	-2.219	-4.62281e-10	1.06853e-10	-2.17348	-4.62281e-10	5.27525e-06	-2.21853	-4.62281e-10
101746799	chr14:101746799:T:C	1.4695e-20	-2.17646	-0.919393	4.06878e-11	-2.167	-0.971999	1.96903e-06	-2.20343	-1.00058
101746891	chr14:101746891:C:T	3.62899e-20	-2.19182	-4.62281e-10	1.09053e-10	-2.1531	-4.62281e-10	5.38467e-06	-2.198	-4.62281e-10
101746944	chr14:101746944:G:T	2.20852e-19	-4.44502e-10	-0.385865	6.01144e-10	-4.44502e-10	-0.446095	3.01919e-05	-4.44502e-10	-0.473981
101746979	chr14:101746979:C:T	7.43887e-20	-4.44502e-10	-1.47405	2.13973e-10	-4.44502e-10	-1.47908	1.10284e-05	-4.44502e-10	-1.48108
101747466	chr14:101747466:T:C	7.37316e-20	-4.44502e-10	-1.48293	2.1347e-10	-4.44502e-10	-1.48144	1.09942e-05	-4.44502e-10	-1.48419
101747526	chr14:101747526:C:T	8.07306e-20	-4.44502e-10	-1.39224	2.28537e-10	-4.44502e-10	-1.41323	1.17719e-05	-4.44502e-10	-1.41584
101747580	chr14:101747580:A:G	1.42303e-20	-2.19214	-0.935844	3.93809e-11	-2.18397	-0.987677	1.91616e-06	-2.21546	-1.01577
101747988	chr14:101747988:T:C	1.36219e-18	-4.44502e-10	1.43349	3.38959e-09	-4.44502e-10	1.28353	0.000266928	-4.44502e-10	1.70543
101748048	chr14:101748048:T:C	1.39538e-20	-2.18582	-0.961788	3.86892e-11	-2.17707	-1.0123	1.87974e-06	-2.21069	-1.03973
101748080	chr14:101748080:T:A	1.25905e-19	-4.44502e-10	-0.947828	3.53072e-10	-4.44502e-10	-0.978257	1.80541e-05	-4.44502e-10	-0.988183
101748112	chr14:101748112:C:G	1.51229e-20	-2.18728	-0.87987	4.17587e-11	-2.17877	-0.934255	2.02563e-06	-2.21181	-0.963861
101748538	chr14:101748538:C:T	7.39792e-20	-4.44502e-10	-1.47958	2.13201e-10	-4.44502e-10	-1.48269	1.09999e-05	-4.44502e-10	-1.48367
101748670	chr14:101748670:A:G	8.23552e-20	-4.44502e-10	-1.37232	2.38106e-10	-4.44502e-10	-1.37221	1.25742e-05	-4.44502e-10	-1.3499
101749031	chr14:101749031:T:C	1.4312e-20	-2.18924	-0.933025	3.96519e-11	-2.18066	-0.98413	1.92693e-06	-2.21316	-1.01247
101749131	chr14:101749131:T:A	7.37086e-20	-4.44502e-10	-1.48324	2.13085e-10	-4.44502e-10	-1.48324	1.11201e-05	-4.44502e-10	-1.4728
101749210	chr14:101749210:C:T	7.43552e-20	-4.44502e-10	-1.47451	2.13904e-10	-4.44502e-10	-1.4794	1.10256e-05	-4.44502e-10	-1.48133
101749668	chr14:101749668:C:T	3.49849e-20	-2.22844	-4.62281e-10	1.05257e-10	-2.18853	-4.62281e-10	5.24914e-06	-2.22349	-4.62281e-10
101750442	chr14:101750442:A:G	1.40293e-20	-2.19935	-0.942862	3.8859e-11	-2.19151	-0.993476	1.8955e-06	-2.22053	-1.02155
101750580	chr14:101750580:C:T	1.46718e-19	-4.44502e-10	-0.794845	4.11317e-10	-4.44502e-10	-0.825564	2.09581e-05	-4.44502e-10	-0.83903
101750814	chr14:101750814:T:C	1.4236e-20	-2.18341	-0.944178	3.94934e-11	-2.17405	-0.994746	1.91574e-06	-2.20866	-1.02278
101750857	chr14:101750857:G:C	7.402e-20	-4.44502e-10	-1.47902	2.1491e-10	-4.44502e-10	-1.47471	1.11221e-05	-4.44502e-10	-1.47262
101751002	chr14:101751002:G:A	1.42607e-20	-2.1971	-0.928753	3.94645e-11	-2.18914	-0.980384	1.92293e-06	-2.21894	-1.00876
101751033	chr14:101751033:T:C	8.53784e-20	-4.44502e-10	-1.33627	2.73925e-10	-4.44502e-10	-1.23208	1.37215e-05	-4.44502e-10	-1.26259
101751055	chr14:101751055:C:T	7.85067e-20	-4.44502e-10	-1.42018	2.28627e-10	-4.44502e-10	-1.41284	1.20468e-05	-4.44502e-10	-1.39275
101751135	chr14:101751135:G:A	5.16587e-19	-4.44502e-10	0.463884	1.36844e-09	-4.44502e-10	0.376497	6.94004e-05	-4.44502e-10	0.358338
101751595	chr14:101751595:T:C	8.3468e-20	-4.44502e-10	-1.3589	2.65874e-10	-4.44502e-10	-1.26191	1.33439e-05	-4.44502e-10	-1.2905
101751701	chr14:101751701:A:T	1.26476e-19	-4.44502e-10	-0.943304	3.54618e-10	-4.44502e-10	-0.973887	1.81329e-05	-4.44502e-10	-0.983826
101751703	chr14:101751703:C:T	7.43536e-20	-4.44502e-10	-1.47453	2.13901e-10	-4.44502e-10	-1.47942	1.10255e-05	-4.44502e-10	-1.48134
101751754	chr14:101751754:A:T	1.41073e-20	-2.15322	-0.983449	3.90016e-11	-2.14821	-1.03312	1.88564e-06	-2.18663	-1.06066
101751787	chr14:101751787:A:G	1.41758e-20	-2.18923	-0.94259	3.93075e-11	-2.18077	-0.992744	1.91093e-06	-2.21318	-1.02078
101752449	chr14:101752449:G:A	1.42898e-20	-2.20691	-0.916906	3.95089e-11	-2.1997	-0.968709	1.93134e-06	-2.22582	-0.997518
101752506	chr14:101752506:G:A	1.45112e-20	-2.19096	-0.917476	4.01728e-11	-2.18244	-0.969302	1.95236e-06	-2.21441	-0.99811
101752633	chr14:101752633:A:C	1.4552e-20	-2.18916	-0.916465	4.02882e-11	-2.18048	-0.968389	1.9569e-06	-2.21303	-0.997156
101752768	chr14:101752768:T:C	7.40886e-20	-4.44502e-10	-1.4781	2.1339e-10	-4.44502e-10	-1.48181	1.10061e-05	-4.44502e-10	-1.4831
101752860	chr14:101752860:C:T	1.38549e-19	-4.44502e-10	-0.852135	3.88936e-10	-4.44502e-10	-0.881515	1.98291e-05	-4.44502e-10	-0.894402
101752968	chr14:101752968:A:G	1.45261e-20	-2.19074	-0.916673	4.02136e-11	-2.1822	-0.968527	1.95428e-06	-2.21422	-0.997314
101753002	chr14:101753002:A:C	1.45325e-20	-2.19274	-0.914226	4.02221e-11	-2.1843	-0.966212	1.95568e-06	-2.21573	-0.995089
101753035	chr14:101753035:C:G	7.41737e-20	-4.44502e-10	-1.47695	2.14546e-10	-4.44502e-10	-1.47641	1.10329e-05	-4.44502e-10	-1.48067
101753172	chr14:101753172:A:G	8.32626e-21	-2.18944	-1.4745	2.42598e-11	-2.17667	-1.47944	1.20404e-06	-2.21382	-1.48205
101753490	chr14:101753490:A:G	7.40103e-20	-4.44502e-10	-1.47916	2.14872e-10	-4.44502e-10	-1.47489	1.11199e-05	-4.44502e-10	-1.47282
101753653	chr14:101753653:AC:A	7.82828e-20	-4.44502e-10	-1.42303	2.24197e-10	-4.44502e-10	-1.43241	1.15003e-05	-4.44502e-10	-1.43918
101753715	chr14:101753715:T:C	1.40968e-20	-2.20485	-0.932559	3.90186e-11	-2.19718	-0.983715	1.90652e-06	-2.22422	-1.01205
101753755	chr14:101753755:A:C	1.26301e-19	-4.44502e-10	-0.944695	3.54162e-10	-4.44502e-10	-0.975175	1.81107e-05	-4.44502e-10	-0.98505
101753971	chr14:101753971:G:A	1.39886e-20	-2.19463	-0.950485	3.87657e-11	-2.18666	-1.00073	1.88845e-06	-2.2172	-1.02859
101754251	chr14:101754251:T:G	1.00089e-20	-2.19729	-1.28259	2.86498e-11	-2.18535	-1.30443	1.41164e-06	-2.21871	-1.31809
101754453	chr14:101754453:G:A	1.40456e-20	-2.19182	-0.949227	3.89739e-11	-2.18297	-0.999065	1.8962e-06	-2.21478	-1.02692
101754717	chr14:101754717:G:A	9.65856e-20	-4.44502e-10	-1.21293	2.85708e-10	-4.44502e-10	-1.18996	1.47303e-05	-4.44502e-10	-1.19165
101754836	chr14:101754836:A:G	1.41256e-20	-2.18688	-0.948492	3.91753e-11	-2.17799	-0.998891	1.903e-06	-2.21132	-1.0268
101755247	chr14:101755247:T:C	1.44283e-20	-2.19743	-0.916732	3.99245e-11	-2.18936	-0.968582	1.94455e-06	-2.21916	-0.997368
101755464	chr14:101755464:C:T	1.49787e-19	-4.44502e-10	-0.774146	4.19726e-10	-4.44502e-10	-0.805329	2.13821e-05	-4.44502e-10	-0.819
101755488	chr14:101755488:A:G	1.42224e-20	-2.18027	-0.948273	3.94553e-11	-2.17092	-0.998842	1.91269e-06	-2.20631	-1.02673
101756468	chr14:101756468:C:T	2.91912e-19	-4.44502e-10	-0.106908	8.40418e-10	-4.44502e-10	-0.11103	4.32318e-05	-4.44502e-10	-0.114978
101756901	chr14:101756901:C:T	1.26137e-19	-4.44502e-10	-0.945987	3.53714e-10	-4.44502e-10	-0.976441	1.80866e-05	-4.44502e-10	-0.98638
101757006	chr14:101757006:G:A	1.4368e-20	-2.20175	-0.916609	3.97429e-11	-2.19398	-0.968517	1.93887e-06	-2.22214	-0.997301
101757103	chr14:101757103:CTG:C	7.43549e-20	-4.44502e-10	-1.47451	2.13904e-10	-4.44502e-10	-1.4794	1.10256e-05	-4.44502e-10	-1.48133
101757246	chr14:101757246:C:A	4.6259e-19	-4.44502e-10	0.353481	1.31788e-09	-4.44502e-10	0.338849	6.97918e-05	-4.44502e-10	0.363964
101757589	chr14:101757589:C:A	1.26063e-19	-4.44502e-10	-0.946576	3.53505e-10	-4.44502e-10	-0.977031	1.80761e-05	-4.44502e-10	-0.986961
101757741	chr14:101757741:G:A	8.67696e-20	-4.44502e-10	-1.3201	2.79505e-10	-4.44502e-10	-1.21191	1.39842e-05	-4.44502e-10	-1.24362
101757819	chr14:101757819:G:A	7.43549e-20	-4.44502e-10	-1.47451	2.13904e-10	-4.44502e-10	-1.4794	1.10256e-05	-4.44502e-10	-1.48133
101758062	chr14:101758062:A:AG	1.02357e-19	-4.44502e-10	-1.1549	2.84229e-10	-4.44502e-10	-1.19515	1.47726e-05	-4.44502e-10	-1.18878
101758080	chr14:101758080:G:A	7.37286e-20	-4.44502e-10	-1.48297	2.13479e-10	-4.44502e-10	-1.48139	1.09941e-05	-4.44502e-10	-1.48419
101758159	chr14:101758159:T:C	1.42475e-20	-2.18106	-0.945718	3.95326e-11	-2.17161	-0.996195	1.9167e-06	-2.20676	-1.02419
101758181	chr14:101758181:C:G	4.35443e-19	-4.44502e-10	0.293005	1.15797e-09	-4.44502e-10	0.209495	5.88303e-05	-4.44502e-10	0.193104
101758361	chr14:101758361:G:A	1.44269e-20	-2.20021	-0.914055	3.99125e-11	-2.19227	-0.965967	1.94587e-06	-2.22102	-0.994824
101758470	chr14:101758470:A:C	2.76564e-19	-4.44502e-10	-0.160918	8.51067e-10	-4.44502e-10	-0.0984395	4.78671e-05	-4.44502e-10	-0.0131244
101758549	chr14:101758549:A:G	1.41089e-19	-4.44502e-10	-0.833971	3.95496e-10	-4.44502e-10	-0.86479	2.06495e-05	-4.44502e-10	-0.853863
101758612	chr14:101758612:C:T	7.37873e-20	-4.44502e-10	-1.48217	2.13951e-10	-4.44502e-10	-1.47918	1.10942e-05	-4.44502e-10	-1.47513
101758680	chr14:101758680:T:C	9.72176e-20	-4.44502e-10	-1.20641	3.21987e-10	-4.44502e-10	-1.07042	1.60922e-05	-4.44502e-10	-1.10322
101758862	chr14:101758862:T:C	7.54536e-20	-4.44502e-10	-1.45984	2.16635e-10	-4.44502e-10	-1.46671	1.12216e-05	-4.44502e-10	-1.46371
101758992	chr14:101758992:T:C	1.46604e-19	-4.44502e-10	-0.795627	4.10078e-10	-4.44502e-10	-0.828583	2.09698e-05	-4.44502e-10	-0.838469
101759237	chr14:101759237:G:A	1.2079e-20	-2.22492	-1.06697	3.72051e-11	-2.17756	-1.05093	1.87211e-06	-2.2197	-1.03479
101759608	chr14:101759608:G:T	1.12345e-20	-2.00637	-1.358	3.21405e-11	-1.99709	-1.37772	1.47541e-06	-2.0936	-1.39901
101759857	chr14:101759857:G:GTTGT	1.44439e-20	-2.19711	-0.915976	3.99868e-11	-2.18896	-0.96742	1.9476e-06	-2.21876	-0.996197
101760038	chr14:101760038:C:T	4.93251e-19	-4.44502e-10	0.417659	1.31093e-09	-4.44502e-10	0.333561	6.65464e-05	-4.44502e-10	0.316345
101760671	chr14:101760671:G:A	1.22094e-19	-4.44502e-10	-0.978567	3.41606e-10	-4.44502e-10	-1.01127	1.74165e-05	-4.44502e-10	-1.02414
101760676	chr14:101760676:G:GT	1.17051e-20	-2.23269	-1.09065	3.26176e-11	-2.22851	-1.13157	1.62326e-06	-2.24123	-1.15589
101760891	chr14:101760891:G:A	9.45105e-20	-4.44502e-10	-1.23465	3.13303e-10	-4.44502e-10	-1.09776	1.55717e-05	-4.44502e-10	-1.1361
101761177	chr14:101761177:G:C	3.95254e-20	-2.10641	-4.62281e-10	1.28189e-10	-1.99142	-4.62281e-10	5.68164e-06	-2.14431	-4.62281e-10
101761419	chr14:101761419:G:A	8.81809e-20	-4.44502e-10	-1.30397	2.88016e-10	-4.44502e-10	-1.18191	1.44742e-05	-4.44502e-10	-1.20919
101761522	chr14:101761522:T:C	1.24809e-20	-1.99746	-1.2617	3.57649e-11	-1.98553	-1.28243	1.622e-06	-2.08515	-1.31274
101762124	chr14:101762124:G:T	4.12359e-20	-2.06405	-4.62281e-10	1.36261e-10	-1.93036	-4.62281e-10	5.90145e-06	-2.10636	-4.62281e-10
101762125	chr14:101762125:C:A	4.35792e-20	-2.00878	-4.62281e-10	1.46486e-10	-1.858	-4.62281e-10	6.19592e-06	-2.05766	-4.62281e-10
101762133	chr14:101762133:C:T	2.77077e-19	-4.44502e-10	-0.159062	7.37539e-10	-4.44502e-10	-0.241611	3.96801e-05	-4.44502e-10	-0.200703
101762348	chr14:101762348:G:T	3.04759e-19	-4.44502e-10	-0.0638394	8.09973e-10	-4.44502e-10	-0.147929	4.35629e-05	-4.44502e-10	-0.107348
101763103	chr14:101763103:T:C	1.42574e-20	-2.20577	-0.920308	3.95087e-11	-2.19766	-0.97075	1.93034e-06	-2.22464	-0.999223
101763198	chr14:101763198:T:C	1.50928e-20	-2.20624	-0.862905	4.17118e-11	-2.19821	-0.91594	2.03531e-06	-2.22496	-0.945939
101763383	chr14:101763383:A:G	1.5008e-20	-2.21815	-0.856627	4.14146e-11	-2.2113	-0.909999	2.02351e-06	-2.23306	-0.943663
101763422	chr14:101763422:A:G	8.59304e-21	-2.14944	-1.48296	2.51947e-11	-2.13521	-1.48309	1.23414e-06	-2.19214	-1.47904
101763429	chr14:101763429:C:G	2.17829e-19	-4.44502e-10	-0.39965	5.9304e-10	-4.44502e-10	-0.459667	3.06143e-05	-4.44502e-10	-0.460087
101763552	chr14:101763552:T:C	4.99902e-19	-4.44502e-10	0.431052	1.33215e-09	-4.44502e-10	0.34962	6.76611e-05	-4.44502e-10	0.332957
101763659	chr14:101763659:G:A	4.98986e-19	-4.44502e-10	0.429219	1.62434e-09	-4.44502e-10	0.547927	9.27235e-05	-4.44502e-10	0.648069
101763743	chr14:101763743:T:G	7.43458e-20	-4.44502e-10	-1.47463	2.13885e-10	-4.44502e-10	-1.47949	1.10249e-05	-4.44502e-10	-1.4814
101763796	chr14:101763796:T:C	1.4913e-20	-2.2057	-0.875422	4.1234e-11	-2.19737	-0.928293	2.01139e-06	-2.22447	-0.958262
101763856	chr14:101763856:C:T	2.3563e-20	-2.21005	-0.413633	6.63247e-11	-2.20126	-0.449108	3.25027e-06	-2.22638	-0.47643
101764077	chr14:101764077:G:A	3.4521e-20	-1.84701	-0.394787	8.14239e-11	-1.76366	-0.681602	4.02811e-06	-1.77147	-0.716784
101764575	chr14:101764575:G:A	1.56657e-20	-2.21525	-0.816631	4.31344e-11	-2.20798	-0.872629	2.11039e-06	-2.23098	-0.903698
101764755	chr14:101764755:G:A	1.41948e-19	-4.44502e-10	-0.8279	3.98343e-10	-4.44502e-10	-0.857616	2.03026e-05	-4.44502e-10	-0.870805
101764786	chr14:101764786:G:C	7.43008e-20	-4.44502e-10	-1.47524	2.13782e-10	-4.44502e-10	-1.47997	1.1019e-05	-4.44502e-10	-1.48193
101765522	chr14:101765522:C:A	5.38806e-19	-4.44502e-10	0.505997	1.43189e-09	-4.44502e-10	0.421824	7.26812e-05	-4.44502e-10	0.404529
101765546	chr14:101765546:C:T	1.27464e-19	-4.44502e-10	-0.935528	3.57206e-10	-4.44502e-10	-0.966618	1.82648e-05	-4.44502e-10	-0.976578
101765548	chr14:101765548:T:G	1.26387e-19	-4.44502e-10	-0.944011	3.54396e-10	-4.44502e-10	-0.974515	1.81213e-05	-4.44502e-10	-0.984468
101765611	chr14:101765611:T:A	1.66735e-20	-2.17028	-0.79926	4.83412e-11	-2.18166	-0.78498	2.39591e-06	-2.19106	-0.816728
101765624	chr14:101765624:A:G	7.37179e-20	-4.44502e-10	-1.48311	2.13051e-10	-4.44502e-10	-1.4834	1.10314e-05	-4.44502e-10	-1.4808
101765629	chr14:101765629:A:G	1.29442e-20	-2.07138	-1.15133	3.69781e-11	-2.08805	-1.14655	1.83273e-06	-2.10465	-1.17109
101765631	chr14:101765631:A:G	1.79169e-20	-2.11177	-0.785847	5.15717e-11	-2.12871	-0.773244	2.5586e-06	-2.14148	-0.800614
101765954	chr14:101765954:C:T	1.60088e-19	-4.44502e-10	-0.707635	4.47953e-10	-4.44502e-10	-0.740241	2.28054e-05	-4.44502e-10	-0.754558
101766081	chr14:101766081:T:C	1.27345e-19	-4.44502e-10	-0.936461	3.56995e-10	-4.44502e-10	-0.967207	1.82529e-05	-4.44502e-10	-0.977228
101766188	chr14:101766188:C:T	4.09684e-20	-2.07056	-4.62281e-10	1.34585e-10	-1.94273	-4.62281e-10	5.86391e-06	-2.11274	-4.62281e-10
101766358	chr14:101766358:T:C	1.46718e-19	-4.44502e-10	-0.794845	4.11317e-10	-4.44502e-10	-0.825564	2.09581e-05	-4.44502e-10	-0.83903
101766625	chr14:101766625:G:A	1.25191e-19	-4.44502e-10	-0.953516	3.50507e-10	-4.44502e-10	-0.985548	1.78161e-05	-4.44502e-10	-1.00145
101766636	chr14:101766636:C:G	7.40624e-20	-4.44502e-10	-1.47845	2.12921e-10	-4.44502e-10	-1.48401	1.09967e-05	-4.44502e-10	-1.48396
101767423	chr14:101767423:T:C	2.06836e-20	-1.83733	-0.916686	5.69924e-11	-1.87698	-0.92503	2.65835e-06	-1.92726	-0.976586
101767870	chr14:101767870:T:A	2.18055e-20	-1.92484	-0.776356	6.33905e-11	-1.96124	-0.734377	3.06947e-06	-1.99243	-0.767615
101768131	chr14:101768131:A:G	4.67404e-19	-4.44502e-10	0.363836	1.24401e-09	-4.44502e-10	0.281163	6.31513e-05	-4.44502e-10	0.26398
101768313	chr14:101768313:G:C	7.38902e-20	-4.44502e-10	-1.48078	2.13092e-10	-4.44502e-10	-1.48321	1.09964e-05	-4.44502e-10	-1.48398
101768535	chr14:101768535:G:A	8.83077e-20	-4.44502e-10	-1.30253	2.86144e-10	-4.44502e-10	-1.18844	1.42924e-05	-4.44502e-10	-1.22183
101768725	chr14:101768725:C:T	7.44046e-20	-4.44502e-10	-1.47384	2.13106e-10	-4.44502e-10	-1.48314	1.0994e-05	-4.44502e-10	-1.48421
101768950	chr14:101768950:G:A	7.45047e-20	-4.44502e-10	-1.4725	2.14209e-10	-4.44502e-10	-1.47798	1.10376e-05	-4.44502e-10	-1.48025
101768986	chr14:101768986:G:A	1.25911e-19	-4.44502e-10	-0.947784	3.53083e-10	-4.44502e-10	-0.978226	1.80549e-05	-4.44502e-10	-0.988138
101769015	chr14:101769015:A:G	1.25949e-19	-4.44502e-10	-0.947479	3.53178e-10	-4.44502e-10	-0.977956	1.80596e-05	-4.44502e-10	-0.987874
101769045	chr14:101769045:C:T	8.6419e-20	-4.44502e-10	-1.32415	2.78784e-10	-4.44502e-10	-1.21449	1.39674e-05	-4.44502e-10	-1.24483
101769067	chr14:101769067:A:G	2.30677e-19	-4.44502e-10	-0.342342	6.46832e-10	-4.44502e-10	-0.372843	3.26363e-05	-4.44502e-10	-0.396129
101769076	chr14:101769076:G:A	1.35686e-20	-2.06769	-1.10791	4.03025e-11	-2.08911	-1.0594	2.03239e-06	-2.09768	-1.07466
101770094	chr14:101770094:C:T	1.21866e-19	-4.44502e-10	-0.980434	3.51679e-10	-4.44502e-10	-0.982211	1.79767e-05	-4.44502e-10	-0.992477
101770347	chr14:101770347:A:AGT	6.33367e-20	-1.63489	-4.62281e-10	2.54818e-10	-1.30438	-4.62281e-10	1.8752e-05	-0.950253	-4.62281e-10
101770708	chr14:101770708:A:G	3.59386e-20	-2.20155	-4.62281e-10	1.09886e-10	-2.14548	-4.62281e-10	5.36719e-06	-2.20125	-4.62281e-10
101771202	chr14:101771202:A:G	8.00702e-20	-1.40046	-4.62281e-10	1.70995e-10	-1.7033	-4.62281e-10	1.3766e-05	-1.25935	-4.62281e-10
101772113	chr14:101772113:T:C	8.74075e-20	-4.44502e-10	-1.31278	2.82285e-10	-4.44502e-10	-1.20201	1.41209e-05	-4.44502e-10	-1.2339
101772293	chr14:101772293:A:G	2.04925e-20	-1.82701	-0.93629	5.62429e-11	-1.86845	-0.946803	2.62756e-06	-1.91874	-0.996758
101772593	chr14:101772593:G:A	8.78328e-20	-4.44502e-10	-1.30792	2.83995e-10	-4.44502e-10	-1.19597	1.42034e-05	-4.44502e-10	-1.22807
101772659	chr14:101772659:G:A	9.88661e-20	-4.44502e-10	-1.18959	2.72832e-10	-4.44502e-10	-1.23607	1.43764e-05	-4.44502e-10	-1.21597
101772976	chr14:101772976:C:G	7.98241e-20	-4.44502e-10	-1.40353	2.27817e-10	-4.44502e-10	-1.41639	1.17021e-05	-4.44502e-10	-1.42179
101773521	chr14:101773521:A:T	4.67429e-19	-4.44502e-10	0.363889	1.24418e-09	-4.44502e-10	0.281299	6.31232e-05	-4.44502e-10	0.263535
101773635	chr14:101773635:G:T	3.65686e-20	-2.18417	-4.62281e-10	1.14591e-10	-2.10356	-4.62281e-10	5.33003e-06	-2.2082	-4.62281e-10
101773941	chr14:101773941:T:C	8.43993e-20	-4.44502e-10	-1.3478	2.37479e-10	-4.44502e-10	-1.37485	1.25789e-05	-4.44502e-10	-1.34954
101774573	chr14:101774573:C:T	7.38114e-20	-4.44502e-10	-1.48185	2.12954e-10	-4.44502e-10	-1.48385	1.0994e-05	-4.44502e-10	-1.4842
101774576	chr14:101774576:G:A	7.41137e-20	-4.44502e-10	-1.47776	2.15902e-10	-4.44502e-10	-1.47011	1.11955e-05	-4.44502e-10	-1.46604
101774864	chr14:101774864:T:C	7.47e-20	-4.44502e-10	-1.46988	2.14611e-10	-4.44502e-10	-1.4761	1.1055e-05	-4.44502e-10	-1.47867
101775198	chr14:101775198:A:G	1.0614e-19	-4.44502e-10	-1.1186	2.94064e-10	-4.44502e-10	-1.16113	1.46281e-05	-4.44502e-10	-1.19861
101775288	chr14:101775288:T:C	1.08112e-19	-4.44502e-10	-1.10019	3.00547e-10	-4.44502e-10	-1.13933	1.49317e-05	-4.44502e-10	-1.17807
101775421	chr14:101775421:G:A	7.47e-20	-4.44502e-10	-1.46988	2.14611e-10	-4.44502e-10	-1.4761	1.1055e-05	-4.44502e-10	-1.47867
101775454	chr14:101775454:G:A	1.02337e-19	-4.44502e-10	-1.15509	2.84305e-10	-4.44502e-10	-1.19488	1.41663e-05	-4.44502e-10	-1.23069
101775502	chr14:101775502:G:A	3.45666e-20	-2.24047	-4.62281e-10	1.01324e-10	-2.22661	-4.62281e-10	5.14723e-06	-2.24309	-4.62281e-10
101775735	chr14:101775735:A:G	2.38671e-20	-1.69643	-0.914426	6.47905e-11	-1.74823	-0.925545	2.98735e-06	-1.80985	-0.977312
101776225	chr14:101776225:C:T	9.73187e-20	-1.20537	-4.62281e-10	2.49224e-10	-1.32658	-4.62281e-10	1.65958e-05	-1.0724	-4.62281e-10
101776367	chr14:101776367:A:G	2.36675e-20	-1.82694	-0.792319	6.43839e-11	-1.86882	-0.811242	2.9705e-06	-1.92109	-0.871731
101776708	chr14:101776708:C:T	7.70476e-20	-4.44502e-10	-1.43894	2.18427e-10	-4.44502e-10	-1.45848	1.12388e-05	-4.44502e-10	-1.46218
101776843	chr14:101776843:G:A	9.50895e-20	-4.44502e-10	-1.22854	2.7996e-10	-4.44502e-10	-1.21028	1.4046e-05	-4.44502e-10	-1.23922
101776872	chr14:101776872:C:T	7.47738e-20	-4.44502e-10	-1.46889	2.14774e-10	-4.44502e-10	-1.47534	1.10619e-05	-4.44502e-10	-1.47805
101777310	chr14:101777310:A:G	1.45879e-19	-4.44502e-10	-0.80058	4.09153e-10	-4.44502e-10	-0.83084	2.084e-05	-4.44502e-10	-0.844678
101777381	chr14:101777381:G:A	1.65755e-19	-4.44502e-10	-0.672848	4.55257e-10	-4.44502e-10	-0.724068	2.44701e-05	-4.44502e-10	-0.6841
101777885	chr14:101777885:G:A	7.42983e-20	-4.44502e-10	-1.47527	2.18227e-10	-4.44502e-10	-1.45939	1.13701e-05	-4.44502e-10	-1.45057
101777887	chr14:101777887:C:T	1.00097e-19	-4.44502e-10	-1.17722	2.75578e-10	-4.44502e-10	-1.22606	1.45283e-05	-4.44502e-10	-1.20546
101778139	chr14:101778139:G:A	3.75698e-20	-2.15716	-4.62281e-10	1.05072e-10	-2.19028	-4.62281e-10	5.93603e-06	-2.10051	-4.62281e-10
101778751	chr14:101778751:G:A	2.26847e-20	-1.66056	-1.00111	6.14223e-11	-1.71403	-1.01313	2.83946e-06	-1.77796	-1.05998
101780100	chr14:101780100:C:T	1.05366e-19	-4.44502e-10	-1.12592	2.90523e-10	-4.44502e-10	-1.17325	1.5351e-05	-4.44502e-10	-1.15037
101781060	chr14:101781060:T:C	2.14868e-20	-2.10501	-0.610913	6.16417e-11	-2.18267	-0.540923	3.39435e-06	-2.11699	-0.54245
101781802	chr14:101781802:C:G	1.47962e-20	-1.7403	-1.34868	4.8688e-11	-1.57652	-1.38297	2.27745e-06	-1.68416	-1.37433
101781903	chr14:101781903:T:C	1.77145e-19	-4.44502e-10	-0.60639	5.57374e-10	-4.44502e-10	-0.521693	2.92565e-05	-4.44502e-10	-0.505451
101783926	chr14:101783926:C:T	1.14145e-19	-4.44502e-10	-1.04589	3.11798e-10	-4.44502e-10	-1.10257	1.6242e-05	-4.44502e-10	-1.09395
101785202	chr14:101785202:T:C	4.09858e-20	-2.07013	-4.62281e-10	1.05694e-10	-2.18438	-4.62281e-10	5.90331e-06	-2.10604	-4.62281e-10
101785418	chr14:101785418:A:G	7.90379e-20	-4.44502e-10	-1.41343	2.25571e-10	-4.44502e-10	-1.4263	1.16829e-05	-4.44502e-10	-1.42343
101785993	chr14:101785993:T:C	2.17283e-20	-2.10733	-0.597414	6.22726e-11	-2.18843	-0.524974	3.43404e-06	-2.12193	-0.525888
101786910	chr14:101786910:A:G	4.73607e-20	-1.92557	-4.62281e-10	1.51845e-10	-1.82207	-4.62281e-10	6.46754e-06	-2.01476	-4.62281e-10
101787241	chr14:101787241:T:G	7.47e-20	-4.44502e-10	-1.46988	2.18337e-10	-4.44502e-10	-1.45889	1.12426e-05	-4.44502e-10	-1.46184
101787253	chr14:101787253:G:A	1.00136e-18	-4.44502e-10	1.12575	2.63885e-09	-4.44502e-10	1.03317	0.000138925	-4.44502e-10	1.05238
101787586	chr14:101787586:AC:A	2.50734e-20	-1.67088	-0.890673	7.62983e-11	-1.5142	-0.996079	2.67718e-06	-1.86769	-1.02909
101787590	chr14:101787590:C:T	1.1546e-19	-4.44502e-10	-1.03444	3.73762e-10	-4.44502e-10	-0.921311	1.86639e-05	-4.44502e-10	-0.954962
101787594	chr14:101787594:T:C	2.09405e-20	-1.83157	-0.910105	7.46854e-11	-1.6196	-0.912048	2.98558e-06	-1.83105	-0.956706
101787600	chr14:101787600:A:G	9.5652e-21	-2.22721	-1.29801	2.7772e-11	-2.1935	-1.3274	1.50553e-06	-2.14452	-1.32788
101787847	chr14:101787847:G:A	2.77732e-19	-4.44502e-10	-0.156704	7.32949e-10	-4.44502e-10	-0.247854	3.96162e-05	-4.44502e-10	-0.202316
101788672	chr14:101788672:T:C	7.4541e-20	-4.44502e-10	-1.47201	2.17327e-10	-4.44502e-10	-1.46352	1.12881e-05	-4.44502e-10	-1.45781
101789130	chr14:101789130:G:A	8.95603e-20	-4.44502e-10	-1.28845	2.51316e-10	-4.44502e-10	-1.31822	1.38411e-05	-4.44502e-10	-1.25391
101789491	chr14:101789491:C:T	2.90246e-20	-1.3563	-1.05891	9.95846e-11	-1.23207	-1.01185	3.35252e-06	-1.64249	-1.02935
101789505	chr14:101789505:G:A	2.31721e-20	-2.08687	-0.55354	6.59488e-11	-2.17581	-0.480237	3.65786e-06	-2.10342	-0.481255
101789564	chr14:101789564:G:A	9.57643e-20	-4.44502e-10	-1.22147	3.2041e-10	-4.44502e-10	-1.07533	1.59141e-05	-4.44502e-10	-1.11435
101789684	chr14:101789684:T:C	1.09561e-19	-4.44502e-10	-1.08688	3.34028e-10	-4.44502e-10	-1.0337	1.69465e-05	-4.44502e-10	-1.05149
101789725	chr14:101789725:G:C	1.23705e-19	-0.614055	-0.351402	3.95085e-10	-0.522582	-0.343248	1.23376e-05	-0.952976	-0.415922
101789728	chr14:101789728:C:T	4.1621e-20	-1.19983	-0.854926	2.18344e-10	-0.604901	-0.853955	4.39261e-06	-1.60669	-0.79494
101790856	chr14:101790856:G:A	7.42293e-20	-4.44502e-10	-1.4762	2.15815e-10	-4.44502e-10	-1.47051	1.12077e-05	-4.44502e-10	-1.46496
101790951	chr14:101790951:T:A	8.5753e-20	-4.44502e-10	-1.33189	2.39013e-10	-4.44502e-10	-1.36841	1.22134e-05	-4.44502e-10	-1.37902
101790953	chr14:101790953:G:A	1.04306e-19	-4.44502e-10	-1.13603	2.86069e-10	-4.44502e-10	-1.1887	1.4567e-05	-4.44502e-10	-1.20279
101790962	chr14:101790962:C:T	3.92989e-20	-1.25644	-0.855722	2.03732e-10	-0.673361	-0.854761	4.2014e-06	-1.65036	-0.795779
101791007	chr14:101791007:G:A	9.39937e-20	-4.44502e-10	-1.24013	2.60139e-10	-4.44502e-10	-1.28371	1.36875e-05	-4.44502e-10	-1.26507
101791262	chr14:101791262:T:G	4.76958e-20	-1.91852	-4.62281e-10	1.14647e-10	-2.10307	-4.62281e-10	7.79048e-06	-1.82865	-4.62281e-10
101791438	chr14:101791438:A:T	3.83562e-20	-2.13644	-4.62281e-10	1.20123e-10	-2.05642	-4.62281e-10	5.38875e-06	-2.19724	-4.62281e-10
101791447	chr14:101791447:A:G	2.80969e-19	-0.145115	-4.62281e-10	3.85553e-10	-0.890251	-4.62281e-10	3.79318e-05	-0.245763	-4.62281e-10
101792188	chr14:101792188:T:C	7.99993e-20	-4.44502e-10	-1.40134	2.30198e-10	-4.44502e-10	-1.40599	1.20144e-05	-4.44502e-10	-1.39545
101792325	chr14:101792325:G:A	3.31113e-20	-1.15325	-1.13024	1.10166e-10	-1.01967	-1.12327	3.51805e-06	-1.48004	-1.14361
101793022	chr14:101793022:C:T	4.34592e-20	-2.01154	-4.62281e-10	1.40587e-10	-1.8991	-4.62281e-10	6.40074e-06	-2.02514	-4.62281e-10
101793023	chr14:101793023:G:A	9.00473e-20	-4.44502e-10	-1.28302	2.96244e-10	-4.44502e-10	-1.15375	1.48522e-05	-4.44502e-10	-1.18341
101793130	chr14:101793130:G:A	2.45505e-20	-2.10371	-0.478914	7.02878e-11	-2.18649	-0.405842	3.87933e-06	-2.11888	-0.407015
101793423	chr14:101793423:C:G	2.58644e-20	-1.37072	-1.15977	8.51045e-11	-1.24787	-1.15317	2.854e-06	-1.66006	-1.17277
101793692	chr14:101793692:A:G	7.99993e-20	-4.44502e-10	-1.40134	2.30198e-10	-4.44502e-10	-1.40599	1.20144e-05	-4.44502e-10	-1.39545
101794189	chr14:101794189:C:T	7.374e-20	-4.44502e-10	-1.48281	2.16776e-10	-4.44502e-10	-1.46606	1.16933e-05	-4.44502e-10	-1.42254
101794324	chr14:101794324:A:T	2.49781e-18	-4.44502e-10	2.03981	6.40184e-09	-4.44502e-10	1.91941	0.000346967	-4.44502e-10	1.96768
101794986	chr14:101794986:G:A	9.5264e-20	-4.44502e-10	-1.22671	2.63448e-10	-4.44502e-10	-1.27108	1.38632e-05	-4.44502e-10	-1.25232
101795223	chr14:101795223:A:G	3.07304e-20	-1.52356	-0.834547	1.48767e-10	-1.0095	-0.833043	3.5224e-06	-1.84965	-0.77276
101795755	chr14:101795755:A:G	7.43819e-20	-4.44502e-10	-1.47415	2.15959e-10	-4.44502e-10	-1.46984	1.12205e-05	-4.44502e-10	-1.46381
101796305	chr14:101796305:G:A	7.53335e-20	-4.44502e-10	-1.46143	2.20224e-10	-4.44502e-10	-1.45029	1.14543e-05	-4.44502e-10	-1.44319
101796566	chr14:101796566:T:G	2.85789e-20	-1.27837	-1.15232	9.43285e-11	-1.15392	-1.14423	3.10542e-06	-1.58456	-1.16385
101796618	chr14:101796618:A:G	3.06615e-18	-4.44502e-10	2.24482	7.87604e-09	-4.44502e-10	2.12665	0.000426581	-4.44502e-10	2.17425
101796927	chr14:101796927:G:A	2.9225e-20	-1.20117	-1.20716	9.66546e-11	-1.07353	-1.20025	3.13072e-06	-1.52204	-1.21826
101796976	chr14:101796976:T:C	1.09202e-20	-2.20535	-1.1874	3.40424e-11	-2.13448	-1.18284	1.67767e-06	-2.19416	-1.16999
101797127	chr14:101797127:A:C	1.11977e-20	-2.23102	-1.13663	3.15101e-11	-2.19142	-1.2032	1.6942e-06	-2.13991	-1.21443
101797870	chr14:101797870:C:G	1.23922e-18	-4.44502e-10	1.33888	3.27968e-09	-4.44502e-10	1.25057	0.000173042	-4.44502e-10	1.27198
101797935	chr14:101797935:C:T	8.88873e-20	-4.44502e-10	-1.29599	2.47645e-10	-4.44502e-10	-1.33293	1.26424e-05	-4.44502e-10	-1.34449
101798288	chr14:101798288:T:A	7.3705e-20	-4.44502e-10	-1.48329	2.13564e-10	-4.44502e-10	-1.48099	1.10421e-05	-4.44502e-10	-1.47984
101798422	chr14:101798422:G:T	2.36706e-20	-2.11744	-0.501683	6.8011e-11	-2.19554	-0.42972	3.73704e-06	-2.13252	-0.430744
101798692	chr14:101798692:T:G	3.2262e-20	-1.14925	-1.16021	1.07194e-10	-1.01702	-1.15327	3.4247e-06	-1.47811	-1.17243
101798898	chr14:101798898:A:G	8.49143e-20	-1.10873	-0.232988	2.64178e-10	-0.986457	-0.281851	7.7044e-06	-1.4825	-0.357265
101799224	chr14:101799224:C:T	2.05441e-20	-1.35466	-1.40612	6.80075e-11	-1.23852	-1.38679	2.31909e-06	-1.64759	-1.39279
101799394	chr14:101799394:G:A	1.52223e-19	-4.44502e-10	-0.75801	4.17998e-10	-4.44502e-10	-0.809453	2.147e-05	-4.44502e-10	-0.814896
101799719	chr14:101799719:G:A	2.10639e-20	-1.30146	-1.43434	6.96212e-11	-1.18367	-1.41819	2.3502e-06	-1.60406	-1.42299
101799977	chr14:101799977:T:G	9.10563e-20	-4.44502e-10	-1.27188	2.52901e-10	-4.44502e-10	-1.31193	1.28994e-05	-4.44502e-10	-1.32437
101799996	chr14:101799996:C:T	3.46373e-20	-2.23843	-4.62281e-10	1.02029e-10	-2.21967	-4.62281e-10	5.1783e-06	-2.23708	-4.62281e-10
101800068	chr14:101800068:G:A	1.44992e-19	-4.44502e-10	-0.806683	3.98795e-10	-4.44502e-10	-0.856483	2.05024e-05	-4.44502e-10	-0.86101
101800157	chr14:101800157:G:A	2.07519e-20	-1.47993	-1.27079	6.97129e-11	-1.35957	-1.24097	2.42593e-06	-1.74021	-1.25513
101800270	chr14:101800270:C:T	2.02001e-20	-1.38454	-1.39313	6.70006e-11	-1.26877	-1.37146	2.2996e-06	-1.67061	-1.37821
101800406	chr14:101800406:T:A	2.70428e-20	-1.30658	-1.17936	8.93124e-11	-1.18033	-1.17246	2.95477e-06	-1.60649	-1.19164
101800461	chr14:101800461:G:C	7.68245e-20	-4.44502e-10	-1.44184	2.19399e-10	-4.44502e-10	-1.45404	1.13889e-05	-4.44502e-10	-1.44891
101800790	chr14:101800790:C:T	4.24223e-20	-1.29746	-0.738228	2.17468e-10	-0.724466	-0.738414	4.60112e-06	-1.6807	-0.674557
101800865	chr14:101800865:T:C	2.08223e-20	-1.46121	-1.28612	6.982e-11	-1.34107	-1.25794	2.42257e-06	-1.7253	-1.27143
101801631	chr14:101801631:A:G	7.53068e-20	-4.44502e-10	-1.46179	2.18985e-10	-4.44502e-10	-1.45593	1.14037e-05	-4.44502e-10	-1.44762
101801911	chr14:101801911:G:A	6.51457e-20	-1.60673	-4.62281e-10	4.28901e-10	-0.783703	-4.62281e-10	1.36979e-05	-1.26431	-4.62281e-10
101802316	chr14:101802316:G:A	9.06041e-20	-4.44502e-10	-1.27686	2.51734e-10	-4.44502e-10	-1.31656	1.32261e-05	-4.44502e-10	-1.29937
101802980	chr14:101802980:A:G	4.42271e-20	-1.26888	-0.725141	1.37632e-10	-1.14606	-0.774294	4.27071e-06	-1.61255	-0.817228
101803009	chr14:101803009:G:A	1.42329e-19	-4.44502e-10	-0.825219	3.91448e-10	-4.44502e-10	-0.875078	2.01354e-05	-4.44502e-10	-0.879075
101803079	chr14:101803079:T:C	2.58074e-20	-1.21965	-1.31305	8.46998e-11	-1.0895	-1.31631	2.79436e-06	-1.53553	-1.31842
101803450	chr14:101803450:C:T	1.87397e-20	-1.49871	-1.354	6.18908e-11	-1.38161	-1.33794	2.19708e-06	-1.75725	-1.33718
101803875	chr14:101803875:G:A	2.76892e-20	-1.25655	-1.20577	9.21454e-11	-1.12829	-1.19327	3.09241e-06	-1.56276	-1.18984
101805206	chr14:101805206:C:T	2.20122e-20	-1.48087	-1.21089	7.40363e-11	-1.36266	-1.17771	2.57616e-06	-1.74205	-1.1932
101807950	chr14:101807950:G:A	7.52296e-20	-4.44502e-10	-1.46281	2.19869e-10	-4.44502e-10	-1.4519	1.14362e-05	-4.44502e-10	-1.44477
101808234	chr14:101808234:A:T	4.50296e-20	-1.97604	-4.62281e-10	1.94323e-10	-1.57541	-4.62281e-10	6.94117e-06	-1.94408	-4.62281e-10
101808343	chr14:101808343:G:A	9.18039e-20	-4.44502e-10	-1.2637	2.77678e-10	-4.44502e-10	-1.21847	1.42963e-05	-4.44502e-10	-1.22156
101808405	chr14:101808405:G:A	2.84301e-20	-1.28114	-1.15477	9.3787e-11	-1.15705	-1.14686	3.087e-06	-1.58772	-1.16663
101808561	chr14:101808561:T:C	2.58363e-20	-1.40607	-1.12551	8.47832e-11	-1.28716	-1.11767	2.86844e-06	-1.68941	-1.13838
101808816	chr14:101808816:G:A	9.46365e-20	-4.44502e-10	-1.23332	2.61722e-10	-4.44502e-10	-1.27765	1.33221e-05	-4.44502e-10	-1.29213
101809219	chr14:101809219:G:A	8.60281e-20	-4.44502e-10	-1.32868	2.77048e-10	-4.44502e-10	-1.22074	1.38732e-05	-4.44502e-10	-1.25159
101810380	chr14:101810380:T:C	2.37175e-20	-1.47481	-1.14234	7.76932e-11	-1.35702	-1.13514	2.67396e-06	-1.74401	-1.15398
101810391	chr14:101810391:G:T	1.83732e-20	-1.64241	-1.23005	6.1089e-11	-1.53492	-1.19768	2.22452e-06	-1.87071	-1.2113
101810822	chr14:101810822:T:C	8.68263e-20	-4.44502e-10	-1.31945	2.80141e-10	-4.44502e-10	-1.20964	1.40131e-05	-4.44502e-10	-1.24156
101811129	chr14:101811129:A:C	5.08404e-20	-1.85467	-4.62281e-10	1.64581e-10	-1.74153	-4.62281e-10	6.20271e-06	-2.05657	-4.62281e-10
101811535	chr14:101811535:G:A	9.12012e-20	-4.44502e-10	-1.27029	2.72445e-10	-4.44502e-10	-1.23749	1.43517e-05	-4.44502e-10	-1.21769
101811872	chr14:101811872:A:T	4.15636e-20	-1.71867	-0.337466	1.41783e-10	-1.48943	-0.401205	6.11909e-06	-1.63526	-0.434881
101811962	chr14:101811962:C:T	7.45002e-20	-4.44502e-10	-1.47256	2.17174e-10	-4.44502e-10	-1.46423	1.12812e-05	-4.44502e-10	-1.45842
101813506	chr14:101813506:C:T	8.58585e-20	-4.44502e-10	-1.33066	2.76313e-10	-4.44502e-10	-1.22339	1.38387e-05	-4.44502e-10	-1.25409
101813578	chr14:101813578:C:T	9.21803e-20	-4.44502e-10	-1.25961	2.75629e-10	-4.44502e-10	-1.22587	1.45251e-05	-4.44502e-10	-1.20568
101814112	chr14:101814112:A:G	9.79414e-20	-4.44502e-10	-1.19899	2.70228e-10	-4.44502e-10	-1.24566	1.37434e-05	-4.44502e-10	-1.26099
101814315	chr14:101814315:C:A	8.81906e-20	-4.44502e-10	-1.30386	2.60279e-10	-4.44502e-10	-1.28317	1.35122e-05	-4.44502e-10	-1.27796
101814392	chr14:101814392:G:A	4.67219e-20	-1.93915	-4.62281e-10	1.4914e-10	-1.84004	-4.62281e-10	6.38623e-06	-2.02741	-4.62281e-10
101814678	chr14:101814678:G:A	1.02627e-19	-4.44502e-10	-1.15225	3.44894e-10	-4.44502e-10	-1.00169	1.71683e-05	-4.44502e-10	-1.03849
101814778	chr14:101814778:T:A	8.75383e-20	-4.44502e-10	-1.31128	2.58272e-10	-4.44502e-10	-1.29092	1.34091e-05	-4.44502e-10	-1.28562
101814788	chr14:101814788:T:C	7.41254e-20	-4.44502e-10	-1.4776	2.13445e-10	-4.44502e-10	-1.48155	1.10088e-05	-4.44502e-10	-1.48286
101815126	chr14:101815126:C:T	4.00832e-20	-1.43305	-0.659351	1.4614e-10	-1.30619	-0.554172	4.77679e-06	-1.70404	-0.613745
101815149	chr14:101815149:C:T	1.92321e-20	-2.16231	-0.664468	5.58093e-11	-2.22083	-0.602163	3.02976e-06	-2.17285	-0.600223
101815273	chr14:101815273:A:C	7.54111e-20	-4.44502e-10	-1.4604	2.20992e-10	-4.44502e-10	-1.44681	1.13736e-05	-4.44502e-10	-1.45026
101815461	chr14:101815461:T:C	7.86396e-20	-4.44502e-10	-1.41848	2.303e-10	-4.44502e-10	-1.40555	1.19519e-05	-4.44502e-10	-1.40066
101815741	chr14:101815741:C:T	6.19609e-20	-1.65686	-4.62281e-10	1.26569e-10	-2.00414	-4.62281e-10	8.22639e-06	-1.77421	-4.62281e-10
101815794	chr14:101815794:C:T	3.84051e-20	-2.13517	-4.62281e-10	1.08272e-10	-2.16028	-4.62281e-10	5.62581e-06	-2.15419	-4.62281e-10
101816140	chr14:101816140:T:C	1.22293e-19	-4.44502e-10	-0.976936	4.26645e-10	-4.44502e-10	-0.788978	2.10885e-05	-4.44502e-10	-0.832825
101816299	chr14:101816299:G:A	9.0109e-21	-2.1629	-1.42203	2.57494e-11	-2.20017	-1.39635	1.2768e-06	-2.23115	-1.40604
101816508	chr14:101816508:C:A	1.21727e-19	-4.44502e-10	-0.98158	3.37164e-10	-4.44502e-10	-1.02436	1.70202e-05	-4.44502e-10	-1.04715
101817208	chr14:101817208:G:A	1.53543e-19	-4.44502e-10	-0.749381	4.14145e-10	-4.44502e-10	-0.818713	2.20449e-05	-4.44502e-10	-0.788472
101817305	chr14:101817305:A:G	1.31493e-19	-4.44502e-10	-0.904409	4.65503e-10	-4.44502e-10	-0.701811	2.28557e-05	-4.44502e-10	-0.752355
101817521	chr14:101817521:C:T	1.58295e-20	-2.21913	-0.802357	4.29055e-11	-2.24212	-0.843807	2.30662e-06	-2.22439	-0.821378
101818115	chr14:101818115:C:T	8.70664e-20	-4.44502e-10	-1.31669	2.79803e-10	-4.44502e-10	-1.21084	1.40707e-05	-4.44502e-10	-1.23746
101818156	chr14:101818156:C:T	1.09798e-19	-4.44502e-10	-1.08472	3.00511e-10	-4.44502e-10	-1.13945	1.59107e-05	-4.44502e-10	-1.11456
101818742	chr14:101818742:T:C	1.99475e-19	-1.86221	1.37454	5.79025e-10	-1.80856	1.32498	2.88638e-05	-1.87483	1.35586
101818942	chr14:101818942:A:C	2.41555e-19	-0.249645	-0.0466191	1.19666e-09	0.192502	0.0498605	2.45938e-05	-0.750128	0.0710675
101819008	chr14:101819008:A:G	1.00317e-19	-4.44502e-10	-1.17502	3.04328e-10	-4.44502e-10	-1.12682	1.55579e-05	-4.44502e-10	-1.13699
101819209	chr14:101819209:TC:T	7.51387e-20	-4.44502e-10	-1.46402	2.16002e-10	-4.44502e-10	-1.46964	1.11147e-05	-4.44502e-10	-1.47328
101819470	chr14:101819470:A:G	7.36806e-20	-4.44502e-10	-1.48362	2.13423e-10	-4.44502e-10	-1.48165	1.10431e-05	-4.44502e-10	-1.47975
101819963	chr14:101819963:G:A	2.39812e-19	-1.53734	1.23384	6.91838e-10	-1.51373	1.20815	2.76935e-05	-1.75837	1.19802
101820391	chr14:101820391:G:A	1.1184e-19	-4.44502e-10	-1.06629	3.13893e-10	-4.44502e-10	-1.09588	1.61537e-05	-4.44502e-10	-1.0994
101820420	chr14:101820420:C:T	7.47318e-20	-4.44502e-10	-1.46945	2.17462e-10	-4.44502e-10	-1.46291	1.13155e-05	-4.44502e-10	-1.45538
101820679	chr14:101820679:A:G	3.18413e-19	-1.74934	1.72934	1.07724e-09	-1.658	1.79523	5.04604e-05	-1.79565	1.83529
101820695	chr14:101820695:T:C	1.71394e-20	-2.18313	-0.758844	4.54412e-11	-2.2276	-0.800915	2.49119e-06	-2.19019	-0.778601
101820725	chr14:101820725:C:G	2.1161e-19	-1.71086	1.28225	7.19224e-10	-1.61852	1.35176	3.35173e-05	-1.75876	1.38926
101820912	chr14:101820912:A:G	1.16584e-19	-4.44502e-10	-1.02475	3.26475e-10	-4.44502e-10	-1.05658	1.68033e-05	-4.44502e-10	-1.05998
101821135	chr14:101821135:G:A	8.40734e-20	-4.44502e-10	-1.35167	2.50042e-10	-4.44502e-10	-1.3233	1.29625e-05	-4.44502e-10	-1.3195
101821231	chr14:101821231:T:G	4.28134e-20	-1.59229	-0.434223	1.21989e-10	-1.56796	-0.473041	4.64771e-06	-1.81582	-0.529361
101821526	chr14:101821526:A:G	7.52465e-20	-4.44502e-10	-1.46259	2.1613e-10	-4.44502e-10	-1.46905	1.11235e-05	-4.44502e-10	-1.4725
101821648	chr14:101821648:G:A	3.61866e-20	-2.19467	-4.62281e-10	1.00706e-10	-2.23273	-4.62281e-10	5.29555e-06	-2.21469	-4.62281e-10
101821806	chr14:101821806:G:A	5.14536e-20	-0.443706	-1.39897	1.97723e-10	-0.152694	-1.40537	4.83177e-06	-0.903033	-1.40331
101821876	chr14:101821876:C:T	3.70221e-20	-2.17184	-4.62281e-10	1.03463e-10	-2.20572	-4.62281e-10	5.37695e-06	-2.19943	-4.62281e-10
101822000	chr14:101822000:A:G	2.25774e-20	-1.18387	-1.48254	8.23171e-11	-0.951443	-1.48291	2.50301e-06	-1.47986	-1.48421
101822326	chr14:101822326:A:G	5.96836e-19	-1.96044	2.56873	1.58091e-09	-1.90466	2.42549	6.85043e-05	-2.0791	2.42445
101822766	chr14:101822766:C:CTTATGCGT	8.47928e-20	-4.44502e-10	-1.34315	2.41197e-10	-4.44502e-10	-1.35931	1.23205e-05	-4.44502e-10	-1.37029
101822997	chr14:101822997:C:T	2.02053e-20	-2.1521	-0.625313	6.00523e-11	-2.0937	-0.65601	2.66882e-06	-2.20895	-0.690972
101823376	chr14:101823376:T:C	7.74601e-20	-4.44502e-10	-1.4336	2.25446e-10	-4.44502e-10	-1.42685	1.16319e-05	-4.44502e-10	-1.4278
101824005	chr14:101824005:T:C	2.66576e-19	-4.44502e-10	-0.1977	7.05061e-10	-4.44502e-10	-0.286645	3.83937e-05	-4.44502e-10	-0.233659
101824693	chr14:101824693:C:T	1.82486e-19	-4.44502e-10	-0.576683	5.1759e-10	-4.44502e-10	-0.595747	2.85129e-05	-4.44502e-10	-0.531197
101824851	chr14:101824851:A:C	7.37341e-20	-4.44502e-10	-1.48289	2.13797e-10	-4.44502e-10	-1.4799	1.09973e-05	-4.44502e-10	-1.4839
101824988	chr14:101824988:G:C	7.84182e-20	-4.44502e-10	-1.4213	2.28414e-10	-4.44502e-10	-1.41377	1.17972e-05	-4.44502e-10	-1.4137
101825158	chr14:101825158:A:G	1.13356e-19	-4.44502e-10	-1.05283	3.533e-10	-4.44502e-10	-0.977613	1.82424e-05	-4.44502e-10	-0.977805
101825258	chr14:101825258:T:G	5.10189e-20	-1.99379	0.142631	1.58207e-10	-1.90972	0.128697	6.0782e-06	-2.11596	0.0391186
101825268	chr14:101825268:T:C	7.6896e-20	-4.44502e-10	-1.44091	2.23294e-10	-4.44502e-10	-1.43644	1.14803e-05	-4.44502e-10	-1.44092
101825785	chr14:101825785:G:A	1.73411e-19	-0.617763	-0.00993222	7.16453e-10	-0.208083	-0.0625332	1.59614e-05	-1.07042	-0.0409538
101826080	chr14:101826080:T:C	3.79492e-20	-2.14711	-4.62281e-10	1.03029e-10	-2.20992	-4.62281e-10	5.28058e-06	-2.21752	-4.62281e-10
101826183	chr14:101826183:GTC:G	1.76664e-19	-0.647948	0.0388403	7.27564e-10	-0.241679	-0.0135482	1.63338e-05	-1.09609	0.0077725
101827924	chr14:101827924:C:CT	7.68685e-20	-4.44502e-10	-1.44126	2.26388e-10	-4.44502e-10	-1.42268	1.14343e-05	-4.44502e-10	-1.44494
101828160	chr14:101828160:T:G	1.01185e-19	-4.44502e-10	-1.16641	2.98548e-10	-4.44502e-10	-1.146	1.59017e-05	-4.44502e-10	-1.11513
101828247	chr14:101828247:G:T	7.43098e-20	-4.44502e-10	-1.47512	2.13633e-10	-4.44502e-10	-1.48067	1.11697e-05	-4.44502e-10	-1.46835
101828268	chr14:101828268:C:T	9.31331e-20	-0.487767	-0.761563	3.7186e-10	-0.0942818	-0.83213	7.5412e-06	-1.00202	-0.859149
101828347	chr14:101828347:A:T	7.5351e-20	-4.44502e-10	-1.4612	2.19839e-10	-4.44502e-10	-1.45203	1.14567e-05	-4.44502e-10	-1.44298
101828747	chr14:101828747:G:A	7.36396e-20	-4.44502e-10	-1.48418	2.129e-10	-4.44502e-10	-1.48411	1.10128e-05	-4.44502e-10	-1.48249
101828809	chr14:101828809:C:G	1.0364e-19	-2.10586	0.96342	2.91948e-10	-2.02628	0.857923	1.29852e-05	-2.17759	0.859852
101828877	chr14:101828877:T:C	4.94163e-20	-1.96732	0.0842417	1.53564e-10	-1.871	0.060192	5.67749e-06	-2.09175	-0.0532954
101829006	chr14:101829006:A:G	8.03976e-20	-1.98143	0.58505	2.52849e-10	-1.88231	0.570176	9.62121e-06	-2.09824	0.480655
101829258	chr14:101829258:A:G	9.13816e-20	-4.44502e-10	-1.26831	2.67583e-10	-4.44502e-10	-1.2555	1.43942e-05	-4.44502e-10	-1.21473
101829609	chr14:101829609:G:A	9.58432e-20	-4.44502e-10	-1.22065	2.79333e-10	-4.44502e-10	-1.21253	1.5115e-05	-4.44502e-10	-1.16586
101829681	chr14:101829681:G:A	4.52051e-20	-1.95743	-0.0147199	1.40669e-10	-1.85907	-0.039457	5.18975e-06	-2.08507	-0.149797
101829701	chr14:101829701:T:C	1.42722e-20	-1.64386	-1.48118	4.35639e-11	-1.59057	-1.48013	1.99455e-06	-1.70798	-1.48316
101829993	chr14:101829993:C:T	1.96069e-19	-4.44502e-10	-0.504892	5.25141e-10	-4.44502e-10	-0.581262	2.92389e-05	-4.44502e-10	-0.506053
101830046	chr14:101830046:C:T	7.6697e-20	-4.44502e-10	-1.4435	2.23919e-10	-4.44502e-10	-1.43365	1.17367e-05	-4.44502e-10	-1.41883
101830082	chr14:101830082:A:G	2.10793e-19	-4.44502e-10	-0.432482	5.74001e-10	-4.44502e-10	-0.492298	3.02822e-05	-4.44502e-10	-0.470994
101830147	chr14:101830147:A:G	1.0259e-19	-0.561932	-0.590686	4.52073e-10	-0.173506	-0.55758	8.8261e-06	-1.06692	-0.636918
101830195	chr14:101830195:G:T	1.13763e-19	-4.44502e-10	-1.04924	3.20198e-10	-4.44502e-10	-1.07599	1.71694e-05	-4.44502e-10	-1.03843
101830241	chr14:101830241:C:T	5.93792e-20	-0.840392	-0.859023	2.46755e-10	-0.449104	-0.887429	5.5798e-06	-1.26306	-0.899339
101830403	chr14:101830403:G:A	2.82489e-20	-2.11086	-0.331449	8.5722e-11	-2.03365	-0.360172	3.8042e-06	-2.17946	-0.36599
101831421	chr14:101831421:T:C	5.51948e-20	-2.0066	0.234109	1.70973e-10	-1.91514	0.21171	6.6548e-06	-2.12086	0.134645
101831865	chr14:101831865:T:C	9.9927e-20	-4.44502e-10	-1.17892	2.76328e-10	-4.44502e-10	-1.22334	1.52403e-05	-4.44502e-10	-1.15761
101832407	chr14:101832407:T:C	7.4844e-20	-4.44502e-10	-1.46795	2.14738e-10	-4.44502e-10	-1.47551	1.11166e-05	-4.44502e-10	-1.47311
101832410	chr14:101832410:T:C	8.0489e-20	-4.44502e-10	-1.39524	2.30027e-10	-4.44502e-10	-1.40673	1.17772e-05	-4.44502e-10	-1.41539
101832550	chr14:101832550:G:A	1.59001e-20	-1.5975	-1.41953	4.82551e-11	-1.55015	-1.41828	2.27654e-06	-1.66836	-1.39054
101832704	chr14:101832704:G:T	1.33662e-19	-4.44502e-10	-0.888047	4.57257e-10	-4.44502e-10	-0.719685	2.20566e-05	-4.44502e-10	-0.787942
101832745	chr14:101832745:G:A	9.68883e-20	-4.44502e-10	-1.2098	2.78718e-10	-4.44502e-10	-1.21473	1.49513e-05	-4.44502e-10	-1.17676
101832825	chr14:101832825:C:T	2.30687e-19	-4.44502e-10	-0.342296	8.25784e-10	-4.44502e-10	-0.128597	3.88877e-05	-4.44502e-10	-0.220875
101832845	chr14:101832845:T:C	6.71363e-20	-2.00081	0.424172	2.06495e-10	-1.90783	0.393181	7.78799e-06	-2.11674	0.287768
101832996	chr14:101832996:A:G	6.98685e-20	-2.00089	0.464142	2.14507e-10	-1.90899	0.432408	8.08715e-06	-2.11662	0.325347
101833083	chr14:101833083:T:C	1.29428e-20	-1.79818	-1.42465	3.83985e-11	-1.76359	-1.43333	1.8121e-06	-1.84354	-1.44352
101833117	chr14:101833117:G:A	7.68893e-20	-4.44502e-10	-1.44099	2.24934e-10	-4.44502e-10	-1.42912	1.1752e-05	-4.44502e-10	-1.41753
101833432	chr14:101833432:GT:G	1.59756e-19	-4.44502e-10	-0.709713	5.53152e-10	-4.44502e-10	-0.529296	2.64317e-05	-4.44502e-10	-0.606988
101833897	chr14:101833897:G:T	9.07331e-20	-4.44502e-10	-1.27544	2.61811e-10	-4.44502e-10	-1.27731	1.39672e-05	-4.44502e-10	-1.24484
101833951	chr14:101833951:G:A	1.18545e-19	-4.44502e-10	-1.00807	3.46281e-10	-4.44502e-10	-0.997679	1.80553e-05	-4.44502e-10	-0.988116
101833970	chr14:101833970:G:A	8.97028e-20	-4.44502e-10	-1.28686	2.79878e-10	-4.44502e-10	-1.21058	1.39008e-05	-4.44502e-10	-1.24961
101834021	chr14:101834021:T:C	1.07957e-19	-4.44502e-10	-1.10163	3.18573e-10	-4.44502e-10	-1.08108	1.70459e-05	-4.44502e-10	-1.04565
101834189	chr14:101834189:C:T	1.78231e-20	-1.70113	-1.20174	5.49147e-11	-1.65401	-1.18514	2.47915e-06	-1.77192	-1.20172
101834740	chr14:101834740:G:A	1.93195e-19	-4.44502e-10	-0.51966	5.17578e-10	-4.44502e-10	-0.59577	2.88072e-05	-4.44502e-10	-0.520927
101835092	chr14:101835092:C:T	2.40786e-20	-1.23101	-1.37103	7.36113e-11	-1.21897	-1.32716	3.27016e-06	-1.34456	-1.35216
101835326	chr14:101835326:C:T	1.49951e-19	-4.44502e-10	-0.773048	5.17624e-10	-4.44502e-10	-0.595681	2.50372e-05	-4.44502e-10	-0.661189
101835426	chr14:101835426:A:G	2.00205e-20	-1.70298	-1.08363	6.1782e-11	-1.65522	-1.06609	2.74003e-06	-1.77333	-1.10025
101835499	chr14:101835499:C:T	2.07077e-19	-0.840443	0.390172	7.73387e-10	-0.485281	0.291132	1.87242e-05	-1.28416	0.332421
101835562	chr14:101835562:A:G	8.77251e-20	-4.44502e-10	-1.30915	2.62315e-10	-4.44502e-10	-1.27538	1.35985e-05	-4.44502e-10	-1.2716
101835706	chr14:101835706:C:G	1.07932e-19	-4.44502e-10	-1.10186	3.18486e-10	-4.44502e-10	-1.08135	1.7041e-05	-4.44502e-10	-1.04593
101835752	chr14:101835752:G:GCCGTCC	1.14294e-19	-4.44502e-10	-1.04458	3.16915e-10	-4.44502e-10	-1.0863	1.66916e-05	-4.44502e-10	-1.06665
101835755	chr14:101835755:G:A	1.88194e-19	-4.44502e-10	-0.545887	5.36909e-10	-4.44502e-10	-0.559102	3.00461e-05	-4.44502e-10	-0.478822
101835965	chr14:101835965:C:T	1.26933e-19	-0.917173	-0.0225258	4.87549e-10	-0.566194	-0.089345	1.18768e-05	-1.34462	-0.0623438
101836035	chr14:101836035:A:G	2.24147e-19	-0.820078	0.44902	8.29558e-10	-0.46718	0.343143	2.01063e-05	-1.26991	0.389392
101836297	chr14:101836297:G:A	1.42975e-19	-4.44502e-10	-0.82069	5.08214e-10	-4.44502e-10	-0.614028	2.47173e-05	-4.44502e-10	-0.674051
101836570	chr14:101836570:T:C	5.27114e-20	-2.10571	0.287186	1.55187e-10	-2.04325	0.24295	6.29258e-06	-2.18796	0.145778
101836813	chr14:101836813:C:T	7.9101e-20	-4.44502e-10	-1.41263	2.24214e-10	-4.44502e-10	-1.43233	1.16466e-05	-4.44502e-10	-1.42654
101836955	chr14:101836955:G:A	7.00143e-20	-1.53466	-4.62281e-10	1.58956e-10	-1.7763	-4.62281e-10	1.14983e-05	-1.43935	-4.62281e-10
101837300	chr14:101837300:C:T	6.39906e-19	-0.3015	0.979462	2.59567e-09	0.0853419	0.931328	4.9108e-05	-0.879394	0.891862
101837335	chr14:101837335:T:C	5.56476e-20	-2.09467	0.330351	1.64116e-10	-2.0295	0.285143	6.60584e-06	-2.18084	0.187237
101837367	chr14:101837367:C:G	5.30226e-20	-2.08822	0.275578	1.56793e-10	-2.02178	0.231776	6.29799e-06	-2.17658	0.135257
101837427	chr14:101837427:G:A	3.45195e-20	-2.24183	-4.62281e-10	1.00349e-10	-2.23628	-4.62281e-10	5.14981e-06	-2.24259	-4.62281e-10
101837443	chr14:101837443:G:A	1.13123e-19	-0.967073	-0.0878111	4.3266e-10	-0.622873	-0.152105	1.06872e-05	-1.38592	-0.126582
101837516	chr14:101837516:T:C	7.39844e-20	-4.44502e-10	-1.47951	2.13511e-10	-4.44502e-10	-1.48124	1.10723e-05	-4.44502e-10	-1.4771
101837933	chr14:101837933:A:G	8.17568e-20	-4.44502e-10	-1.37961	2.3329e-10	-4.44502e-10	-1.39265	1.19374e-05	-4.44502e-10	-1.40188
101837964	chr14:101837964:T:C	8.64315e-20	-4.44502e-10	-1.32401	2.422e-10	-4.44502e-10	-1.35517	1.2505e-05	-4.44502e-10	-1.35543
101838055	chr14:101838055:T:C	4.94664e-20	-2.09392	0.211852	1.46418e-10	-2.02879	0.170326	5.91484e-06	-2.18037	0.0762814
101838212	chr14:101838212:C:T	8.18183e-20	-4.44502e-10	-1.37886	2.3346e-10	-4.44502e-10	-1.39192	1.19457e-05	-4.44502e-10	-1.40119
101838272	chr14:101838272:G:T	4.16615e-19	-0.206537	0.45534	1.71883e-09	0.198771	0.405697	3.82955e-05	-0.748547	0.512326
101838294	chr14:101838294:A:C	1.31999e-20	-1.71962	-1.48353	3.97603e-11	-1.67789	-1.48417	1.88289e-06	-1.76635	-1.4824
101838543	chr14:101838543:G:A	1.98944e-20	-1.50871	-1.28422	6.37874e-11	-1.4575	-1.23187	2.80977e-06	-1.58674	-1.26171
101838586	chr14:101838586:T:C	4.46728e-20	-2.10435	0.120359	1.35465e-10	-2.03479	0.0985801	5.55885e-06	-2.1889	0.0227407
101838819	chr14:101838819:G:A	1.01054e-19	-4.44502e-10	-1.16771	2.80941e-10	-4.44502e-10	-1.20678	1.48328e-05	-4.44502e-10	-1.18472
101839176	chr14:101839176:T:C	1.18625e-19	-4.44502e-10	-1.00739	3.63767e-10	-4.44502e-10	-0.948416	1.97736e-05	-4.44502e-10	-0.897207
101839505	chr14:101839505:C:G	2.31267e-19	-4.44502e-10	-0.339786	7.32687e-10	-4.44502e-10	-0.248211	3.74106e-05	-4.44502e-10	-0.259599
101839725	chr14:101839725:C:G	1.23505e-20	-2.01363	-1.25604	3.84475e-11	-1.92336	-1.27228	1.53052e-06	-2.13024	-1.32571
101839744	chr14:101839744:A:C	4.50559e-20	-1.97546	-4.62281e-10	1.27433e-10	-1.99734	-4.62281e-10	6.47185e-06	-2.01409	-4.62281e-10
101840144	chr14:101840144:C:T	7.7021e-20	-4.44502e-10	-1.43928	2.24903e-10	-4.44502e-10	-1.42926	1.14134e-05	-4.44502e-10	-1.44676
101840384	chr14:101840384:GCAGC:G	1.68016e-20	-1.58806	-1.37383	5.08594e-11	-1.53275	-1.38311	2.25742e-06	-1.65692	-1.41041
101840682	chr14:101840682:G:C	9.3915e-20	-4.44502e-10	-1.24097	2.80293e-10	-4.44502e-10	-1.20909	1.45671e-05	-4.44502e-10	-1.20279
101840731	chr14:101840731:A:G	1.85513e-20	-1.79756	-1.06525	5.26141e-11	-1.76132	-1.12063	2.41265e-06	-1.84474	-1.15608
101841007	chr14:101841007:C:G	1.67076e-20	-1.55008	-1.41741	5.09227e-11	-1.49725	-1.41737	2.36301e-06	-1.624	-1.39762
101841043	chr14:101841043:T:C	2.07158e-20	-2.15439	-0.598077	5.46461e-11	-2.11231	-0.731739	3.12579e-06	-1.98668	-0.755185
101841194	chr14:101841194:C:T	1.24483e-20	-1.89133	-1.37044	3.78883e-11	-1.84816	-1.36213	1.933e-06	-1.90254	-1.31994
101841511	chr14:101841511:C:T	3.47418e-19	-4.44502e-10	0.0671689	9.69468e-10	-4.44502e-10	0.0318176	5.51521e-05	-4.44502e-10	0.128542
101841522	chr14:101841522:G:A	3.14314e-19	-4.44502e-10	-0.0329681	1.03776e-09	-4.44502e-10	0.0998888	5.36875e-05	-4.44502e-10	0.101627
101841810	chr14:101841810:C:A	1.77182e-20	-1.71576	-1.19301	5.46701e-11	-1.66987	-1.17374	2.42244e-06	-1.78307	-1.21371
101841910	chr14:101841910:A:G	7.44087e-20	-4.44502e-10	-1.47379	2.14546e-10	-4.44502e-10	-1.47641	1.11506e-05	-4.44502e-10	-1.47006
101842375	chr14:101842375:C:T	1.14467e-19	-4.44502e-10	-1.04308	3.23702e-10	-4.44502e-10	-1.06511	1.75744e-05	-4.44502e-10	-1.01511
101842863	chr14:101842863:A:G	3.64671e-19	-4.44502e-10	0.115635	1.19335e-09	-4.44502e-10	0.239593	6.409e-05	-4.44502e-10	0.278734
101843313	chr14:101843313:C:T	7.42943e-20	-4.44502e-10	-1.47532	2.14623e-10	-4.44502e-10	-1.47605	1.11299e-05	-4.44502e-10	-1.47192
101844081	chr14:101844081:C:G	9.69801e-20	-4.44502e-10	-1.20885	2.67779e-10	-4.44502e-10	-1.25477	1.37031e-05	-4.44502e-10	-1.26393
101844099	chr14:101844099:A:G	5.31335e-19	-4.44502e-10	0.492034	1.4815e-09	-4.44502e-10	0.455883	8.20818e-05	-4.44502e-10	0.526163
101844288	chr14:101844288:G:T	9.1016e-20	-4.44502e-10	-1.27232	2.69807e-10	-4.44502e-10	-1.24722	1.40083e-05	-4.44502e-10	-1.2419
101844352	chr14:101844352:A:G	1.68397e-19	-4.44502e-10	-0.657033	5.21334e-10	-4.44502e-10	-0.588538	2.84453e-05	-4.44502e-10	-0.533572
101844354	chr14:101844354:G:A	8.63267e-20	-4.44502e-10	-1.32522	2.39762e-10	-4.44502e-10	-1.36528	1.2556e-05	-4.44502e-10	-1.35136
101844659	chr14:101844659:G:A	1.46167e-19	-4.44502e-10	-0.798611	4.57524e-10	-4.44502e-10	-0.7191	2.42826e-05	-4.44502e-10	-0.691795
101844666	chr14:101844666:G:A	7.87727e-21	-2.23599	-1.48339	2.27986e-11	-2.23425	-1.48398	1.17061e-06	-2.24295	-1.48109
101844757	chr14:101844757:A:G	9.61051e-20	-4.44502e-10	-1.21792	2.81543e-10	-4.44502e-10	-1.20464	1.48147e-05	-4.44502e-10	-1.18593
101845043	chr14:101845043:G:A	2.96095e-20	-2.06672	-0.328548	6.08611e-11	-2.11321	-0.623127	3.21889e-06	-2.02465	-0.687868
101845179	chr14:101845179:C:T	2.56912e-19	-4.44502e-10	-0.234627	6.68848e-10	-4.44502e-10	-0.339373	3.94693e-05	-4.44502e-10	-0.206032
101846094	chr14:101846094:C:T	9.3735e-20	-4.44502e-10	-1.24289	2.61811e-10	-4.44502e-10	-1.27731	1.38414e-05	-4.44502e-10	-1.25389
101846261	chr14:101846261:G:A	7.36475e-20	-4.44502e-10	-1.48407	2.16853e-10	-4.44502e-10	-1.46571	1.10937e-05	-4.44502e-10	-1.47517
101846416	chr14:101846416:G:A	3.86979e-20	-2.12757	-4.62281e-10	1.00626e-10	-2.23352	-4.62281e-10	5.31267e-06	-2.21146	-4.62281e-10
101846995	chr14:101846995:A:C	2.14037e-19	-4.44502e-10	-0.417211	5.67934e-10	-4.44502e-10	-0.502925	3.00466e-05	-4.44502e-10	-0.478804
101847217	chr14:101847217:G:GA	7.38047e-20	-4.44502e-10	-1.48194	2.13131e-10	-4.44502e-10	-1.48302	1.0994e-05	-4.44502e-10	-1.48421
101847732	chr14:101847732:A:G	3.03645e-20	-0.958185	-1.4119	1.54529e-10	-0.415824	-1.38872	4.95375e-06	-0.85551	-1.4259
101847900	chr14:101847900:A:C	1.33017e-19	-4.44502e-10	-0.892885	4.0969e-10	-4.44502e-10	-0.829528	2.20935e-05	-4.44502e-10	-0.786268
101847918	chr14:101847918:T:C	1.36217e-19	-0.316445	-0.552664	7.14431e-10	0.233546	-0.50699	2.55958e-05	-0.181944	-0.45718
101847963	chr14:101847963:G:A	3.7392e-20	-0.759542	-1.40236	1.58521e-10	-0.401408	-1.37763	5.94258e-06	-0.718587	-1.38082
101848011	chr14:101848011:A:G	4.13296e-20	-1.0312	-1.03058	3.05395e-10	-0.181651	-0.941672	8.64547e-06	-0.799108	-0.92541
101848023	chr14:101848023:C:G	2.75481e-20	-0.984303	-1.48312	1.08979e-10	-0.672617	-1.48116	4.25565e-06	-0.95326	-1.48005
101848046	chr14:101848046:T:C	6.67431e-20	-0.598264	-0.984245	4.85377e-10	0.290199	-0.950203	1.41988e-05	-0.319177	-0.909219
101848658	chr14:101848658:C:T	8.37276e-20	-4.44502e-10	-1.35579	2.53576e-10	-4.44502e-10	-1.30927	1.32279e-05	-4.44502e-10	-1.29923
101848689	chr14:101848689:A:G	1.14763e-19	-0.147077	-0.893416	1.00173e-09	0.923818	-0.859263	2.57448e-05	0.183392	-0.816715
101848720	chr14:101848720:G:A	3.46745e-20	-2.23736	-4.62281e-10	1.03648e-10	-2.20393	-4.62281e-10	5.17445e-06	-2.23782	-4.62281e-10
101848834	chr14:101848834:A:G	8.92728e-20	0.183941	-1.4756	2.80189e-10	0.259068	-1.46853	1.42326e-05	0.244871	-1.47089
101849122	chr14:101849122:C:T	5.5087e-20	-0.790352	-0.984093	4.02395e-10	0.0590229	-0.906518	1.12357e-05	-0.568628	-0.893833
101849860	chr14:101849860:A:G	9.93191e-20	-0.466109	-0.718912	8.64912e-10	0.537953	-0.620255	2.15033e-05	-0.207506	-0.60584
101850006	chr14:101850006:C:G	9.52428e-20	-0.438686	-0.788244	8.25273e-10	0.564283	-0.693498	2.05973e-05	-0.176829	-0.679566
101850057	chr14:101850057:G:A	1.03267e-19	-0.342295	-0.803745	9.09482e-10	0.679773	-0.711828	2.22412e-05	-0.0814749	-0.698132
101850136	chr14:101850136:GC:G	8.08272e-20	0.018587	-1.40963	6.13522e-10	0.979187	-1.4049	1.56218e-05	0.263568	-1.39645
101850308	chr14:101850308:C:T	8.52888e-20	-4.44502e-10	-1.33732	2.58933e-10	-4.44502e-10	-1.28836	1.3517e-05	-4.44502e-10	-1.27761
101850915	chr14:101850915:G:A	3.73198e-20	-0.730153	-1.43368	1.5105e-10	-0.40559	-1.42173	5.75064e-06	-0.710934	-1.42131
101851012	chr14:101851012:G:A	9.71608e-20	-0.433716	-0.773275	8.39354e-10	0.565515	-0.677812	2.09673e-05	-0.174639	-0.663952
101851212	chr14:101851212:A:G	9.7101e-20	-0.47496	-0.732648	8.4334e-10	0.527293	-0.634853	2.097e-05	-0.2179	-0.62056
101851487	chr14:101851487:C:T	2.30959e-20	-1.1954	-1.4483	6.71187e-11	-1.17577	-1.4627	3.4702e-06	-1.18403	-1.45332
101851514	chr14:101851514:G:A	9.00697e-20	-0.441724	-0.841052	7.72995e-10	0.555441	-0.750098	1.9287e-05	-0.183947	-0.738175
101851820	chr14:101851820:T:C	1.3532e-19	-4.44502e-10	-0.875714	3.8614e-10	-4.44502e-10	-0.888729	1.89805e-05	-4.44502e-10	-0.938142
101851823	chr14:101851823:A:G	7.41113e-20	-4.44502e-10	-1.47779	2.13972e-10	-4.44502e-10	-1.47908	1.10305e-05	-4.44502e-10	-1.48089
101851884	chr14:101851884:C:T	2.21958e-20	-1.23459	-1.44886	6.47858e-11	-1.20953	-1.46431	3.34938e-06	-1.2176	-1.45518
101851994	chr14:101851994:T:C	7.69948e-19	0.885489	-0.0225255	2.07334e-09	0.887006	-0.0950217	0.000117939	0.892346	-0.00373466
101852006	chr14:101852006:C:T	1.55202e-20	-2.2353	-0.805921	4.75867e-11	-2.24221	-0.740168	2.5025e-06	-2.24017	-0.724096
101852091	chr14:101852091:A:G	4.39659e-20	-0.607883	-1.39206	1.84333e-10	-0.267109	-1.36108	6.90662e-06	-0.579451	-1.36962
101852720	chr14:101852720:T:C	1.41517e-18	1.76623	-0.294586	8.46275e-09	2.47597	-0.27747	0.000300646	2.02941	-0.205031
101853157	chr14:101853157:A:G	9.99127e-21	-2.23154	-1.2501	2.91981e-11	-2.19156	-1.27927	1.47599e-06	-2.22976	-1.26247
101853339	chr14:101853339:G:A	8.12736e-21	-2.23862	-1.4495	2.44467e-11	-2.21021	-1.43822	1.22673e-06	-2.23707	-1.44013
101853521	chr14:101853521:A:C	1.92736e-19	-4.44502e-10	-0.52204	6.12584e-10	-4.44502e-10	-0.427243	3.22834e-05	-4.44502e-10	-0.407001
101853566	chr14:101853566:G:A	1.59793e-20	-1.56691	-1.44515	8.47228e-11	-0.974755	-1.43079	2.94372e-06	-1.36086	-1.44102
101854873	chr14:101854873:T:C	1.44409e-19	-4.44502e-10	-0.810711	3.99638e-10	-4.44502e-10	-0.854371	2.11407e-05	-4.44502e-10	-0.830354
101854996	chr14:101854996:C:T	3.48452e-20	-2.23244	-4.62281e-10	1.02062e-10	-2.21935	-4.62281e-10	5.14929e-06	-2.24269	-4.62281e-10
101855102	chr14:101855102:A:G	2.01329e-18	2.0271	-0.202928	1.24679e-08	2.77055	-0.184567	0.000451633	2.34475	-0.113438
101855486	chr14:101855486:T:C	9.73686e-21	-2.08408	-1.42336	4.07992e-11	-1.76236	-1.37391	1.6466e-06	-1.98152	-1.40132
101855861	chr14:101855861:T:C	1.03872e-20	-2.20438	-1.23841	3.04882e-11	-2.14136	-1.28623	1.51278e-06	-2.19891	-1.2687
101855943	chr14:101855943:A:G	1.23352e-18	-4.44502e-10	1.33427	3.44923e-09	-4.44502e-10	1.30098	0.000160653	-4.44502e-10	1.1977
101855967	chr14:101855967:C:T	9.62767e-20	-1.21613	-4.62281e-10	2.71102e-10	-1.24244	-4.62281e-10	1.48711e-05	-1.18213	-4.62281e-10
101856659	chr14:101856659:C:G	7.33066e-20	-0.00848792	-1.48022	3.35357e-10	0.454358	-1.48409	1.09589e-05	-0.00340097	-1.484
101856756	chr14:101856756:T:C	8.70706e-21	-2.21078	-1.40845	2.59711e-11	-2.15403	-1.43391	1.28309e-06	-2.20609	-1.42619
101856931	chr14:101856931:A:G	1.46174e-20	-1.87367	-1.22748	3.83267e-11	-1.95201	-1.24677	2.45569e-06	-1.78518	-1.19796
101857339	chr14:101857339:T:A	7.92426e-20	0.0476585	-1.4585	3.66228e-10	0.497761	-1.43943	1.16465e-05	0.00610319	-1.43265
101857552	chr14:101857552:CAGTT:C	8.85174e-21	-2.2187	-1.38405	2.69447e-11	-2.16299	-1.38815	1.34855e-06	-2.21715	-1.36537
101857928	chr14:101857928:T:C	5.29631e-20	-1.58754	-0.226227	1.3188e-10	-1.73896	-0.22407	9.26689e-06	-1.50102	-0.15409
101858159	chr14:101858159:A:G	2.79032e-20	-2.0807	-0.373917	9.78951e-11	-1.75945	-0.501586	3.91182e-06	-2.01941	-0.498143
101858838	chr14:101858838:G:A	9.41467e-21	-2.23426	-1.30683	2.56852e-11	-2.2358	-1.36322	1.49041e-06	-2.11466	-1.36784
101858850	chr14:101858850:A:T	9.06871e-21	-2.17731	-1.40122	2.85244e-11	-2.17988	-1.3143	1.79752e-06	-1.97582	-1.31933
101859400	chr14:101859400:T:C	8.36098e-21	-2.20291	-1.45688	2.35409e-11	-2.20963	-1.47656	1.23075e-06	-2.20379	-1.47014
101859541	chr14:101859541:G:A	3.44893e-20	-2.24271	-4.62281e-10	1.03115e-10	-2.20909	-4.62281e-10	5.1818e-06	-2.2364	-4.62281e-10
101859560	chr14:101859560:T:A	1.01677e-19	-1.16156	-4.62281e-10	4.96297e-10	-0.637756	-4.62281e-10	1.42534e-05	-1.22456	-4.62281e-10
101859599	chr14:101859599:A:G	8.69309e-20	-1.31825	-4.62281e-10	2.10934e-10	-1.49339	-4.62281e-10	1.06286e-05	-1.51801	-4.62281e-10
101859682	chr14:101859682:A:G	2.16308e-20	-2.11772	-0.591517	8.05835e-11	-1.84207	-0.613565	3.29886e-06	-2.01639	-0.671586
101859750	chr14:101859750:G:A	3.91679e-20	-2.1155	-4.62281e-10	1.0439e-10	-2.1968	-4.62281e-10	5.91753e-06	-2.10363	-4.62281e-10
101860103	chr14:101860103:T:C	1.19983e-19	-4.44502e-10	-0.996006	3.31788e-10	-4.44502e-10	-1.04043	1.79828e-05	-4.44502e-10	-0.992138
101860317	chr14:101860317:C:T	5.70705e-20	-1.73907	-4.62281e-10	2.05001e-10	-1.52191	-4.62281e-10	9.39766e-06	-1.64109	-4.62281e-10
101860454	chr14:101860454:A:G	4.70786e-20	-1.72155	-0.209993	2.24681e-10	-1.45219	0.0219465	7.18581e-06	-1.92347	0.0140274
101860586	chr14:101860586:A:C	8.83654e-20	-4.44502e-10	-1.30188	2.66973e-10	-4.44502e-10	-1.25778	1.37008e-05	-4.44502e-10	-1.2641
101860763	chr14:101860763:C:T	1.27927e-19	-4.44502e-10	-0.931903	4.30045e-10	-4.44502e-10	-0.781039	2.15815e-05	-4.44502e-10	-0.809717
101861004	chr14:101861004:G:A	7.52667e-20	-4.44502e-10	-1.46232	2.15826e-10	-4.44502e-10	-1.47046	1.11743e-05	-4.44502e-10	-1.46794
101861074	chr14:101861074:CCTT:C	7.37994e-20	-4.44502e-10	-1.48201	2.12954e-10	-4.44502e-10	-1.48385	1.09948e-05	-4.44502e-10	-1.48413
101861237	chr14:101861237:A:G	4.27294e-20	-2.02847	-4.62281e-10	1.11684e-10	-2.12926	-4.62281e-10	6.35109e-06	-2.03293	-4.62281e-10
101861481	chr14:101861481:T:C	1.05261e-20	-2.24301	-1.18649	2.79419e-11	-2.24311	-1.2717	1.49518e-06	-2.24296	-1.23635
101861601	chr14:101861601:A:G	9.29442e-20	-4.44502e-10	-1.25136	2.58501e-10	-4.44502e-10	-1.29003	1.34307e-05	-4.44502e-10	-1.28401
101861682	chr14:101861682:G:A	2.34562e-19	1.07873	-1.40437	4.93298e-10	0.742046	-1.38586	2.78134e-05	0.85043	-1.40646
101861704	chr14:101861704:G:A	8.56103e-20	-1.33355	-4.62281e-10	1.84423e-10	-1.6277	-4.62281e-10	1.2223e-05	-1.37824	-4.62281e-10
101862608	chr14:101862608:A:G	9.28144e-21	-2.20954	-1.3458	2.51303e-11	-2.21671	-1.40415	1.3227e-06	-2.21231	-1.38957
101862761	chr14:101862761:T:C	1.48164e-20	-1.71091	-1.37671	6.11154e-11	-1.43306	-1.29911	1.9263e-06	-1.9153	-1.31066
101862769	chr14:101862769:A:AATATAGTT	1.64634e-19	0.560332	-1.23997	3.51922e-10	0.277056	-1.25858	2.09801e-05	0.382122	-1.2201
101862891	chr14:101862891:C:G	1.15845e-19	-4.44502e-10	-1.03111	3.03712e-10	-4.44502e-10	-1.12885	1.6672e-05	-4.44502e-10	-1.06782
101862982	chr14:101862982:C:T	1.51408e-20	-2.03142	-1.03455	3.34201e-11	-2.19238	-1.14339	1.9566e-06	-2.11916	-1.09118
101863418	chr14:101863418:C:A	8.29961e-20	-1.62229	0.257727	3.94205e-10	-1.33954	0.471483	1.15113e-05	-1.84626	0.408035
101863420	chr14:101863420:G:C	9.81871e-21	-2.23024	-1.26883	2.66742e-11	-2.22228	-1.33895	1.40519e-06	-2.23012	-1.31126
101863498	chr14:101863498:T:C	1.3305e-20	-2.24318	-0.952041	3.51029e-11	-2.21761	-1.06904	1.89179e-06	-2.23259	-1.01144
101863543	chr14:101863543:C:T	7.86162e-20	-4.44502e-10	-1.41878	2.2143e-10	-4.44502e-10	-1.44482	1.16416e-05	-4.44502e-10	-1.42697
101863650	chr14:101863650:A:C	7.85856e-20	-4.44502e-10	-1.41917	2.21361e-10	-4.44502e-10	-1.44514	1.16373e-05	-4.44502e-10	-1.42733
101863671	chr14:101863671:C:T	7.79402e-20	-4.44502e-10	-1.42742	2.20008e-10	-4.44502e-10	-1.45127	1.15491e-05	-4.44502e-10	-1.43494
101863735	chr14:101863735:A:G	1.48622e-19	0.555477	-1.33743	3.19044e-10	0.271808	-1.35141	1.88381e-05	0.375819	-1.32149
101863916	chr14:101863916:A:G	9.16487e-21	-2.14806	-1.41992	2.81215e-11	-2.15435	-1.35405	1.81705e-06	-1.9228	-1.36154
101864423	chr14:101864423:A:G	9.265e-21	-2.17855	-1.37857	2.52636e-11	-2.18819	-1.42737	1.33001e-06	-2.18155	-1.41482
101864546	chr14:101864546:G:A	1.19294e-19	-4.44502e-10	-1.00177	3.28741e-10	-4.44502e-10	-1.04966	1.64856e-05	-4.44502e-10	-1.07906
101864735	chr14:101864735:C:T	1.10481e-20	-2.23456	-1.14655	2.96515e-11	-2.2362	-1.21921	1.71337e-06	-2.11613	-1.22696
101865270	chr14:101865270:A:G	2.40744e-20	-2.10709	-0.495115	9.05594e-11	-1.82052	-0.5184	3.67842e-06	-2.00024	-0.578829
101865433	chr14:101865433:T:G	7.20533e-19	-4.44502e-10	0.796632	1.74387e-09	-4.44502e-10	0.618931	0.000123799	-4.44502e-10	0.937103
101865466	chr14:101865466:A:T	6.68392e-19	-4.44502e-10	0.721515	1.62279e-09	-4.44502e-10	0.546975	0.000114546	-4.44502e-10	0.859427
101865525	chr14:101865525:A:G	2.08408e-20	-1.66031	-1.08614	8.88457e-11	-1.37856	-0.979473	2.66193e-06	-1.87466	-1.02784
101866272	chr14:101866272:G:A	7.38289e-20	-4.44502e-10	-1.48161	2.12894e-10	-4.44502e-10	-1.48413	1.10213e-05	-4.44502e-10	-1.48173
101866834	chr14:101866834:A:C	1.6658e-19	-4.44502e-10	-0.667883	4.54422e-10	-4.44502e-10	-0.725903	2.28739e-05	-4.44502e-10	-0.751556
101866897	chr14:101866897:C:T	9.01252e-21	-2.20667	-1.37807	2.82875e-11	-2.21012	-1.29239	1.71376e-06	-2.04211	-1.30075
101867138	chr14:101867138:A:G	1.0999e-19	-4.44502e-10	-1.08297	2.92756e-10	-4.44502e-10	-1.16559	1.57119e-05	-4.44502e-10	-1.12713
101867517	chr14:101867517:C:T	1.98155e-20	-2.12302	-0.673878	5.37884e-11	-2.05889	-0.800986	3.31475e-06	-2.06977	-0.613406
101867754	chr14:101867754:A:G	9.65411e-21	-2.23443	-1.28155	2.61921e-11	-2.22844	-1.35103	1.38244e-06	-2.23439	-1.32332
101868856	chr14:101868856:A:G	2.02617e-19	-4.44502e-10	-0.472042	5.47486e-10	-4.44502e-10	-0.539592	2.74573e-05	-4.44502e-10	-0.568923
101868941	chr14:101868941:G:A	9.68043e-21	-2.19358	-1.31967	3.08921e-11	-2.198	-1.21643	1.89872e-06	-2.01354	-1.22683
101869450	chr14:101869450:T:C	1.18521e-19	-4.44502e-10	-1.00827	3.26617e-10	-4.44502e-10	-1.05614	1.6274e-05	-4.44502e-10	-1.09199
101869872	chr14:101869872:G:A	1.68441e-20	-1.93731	-1.02205	4.01508e-11	-1.9401	-1.21219	1.86297e-06	-2.12296	-1.13642
101870294	chr14:101870294:A:G	1.06094e-20	-2.09009	-1.33153	2.81775e-11	-2.11755	-1.38886	1.30015e-06	-2.21084	-1.40824
101870500	chr14:101870500:C:T	1.2735e-20	-1.76956	-1.46944	4.66678e-11	-1.51767	-1.48421	1.53631e-06	-1.96862	-1.48355
101870936	chr14:101870936:A:G	1.61521e-19	-4.44502e-10	-0.698725	4.38956e-10	-4.44502e-10	-0.76053	2.16971e-05	-4.44502e-10	-0.804376
101871141	chr14:101871141:A:C	4.3691e-20	-2.00622	-4.62281e-10	1.4812e-10	-1.84691	-4.62281e-10	6.19271e-06	-2.05818	-4.62281e-10
101871236	chr14:101871236:TG:T	1.41055e-20	-1.9761	-1.1607	3.54934e-11	-1.96899	-1.30659	1.65784e-06	-2.14155	-1.23449
101871298	chr14:101871298:G:A	1.66135e-20	-1.83346	-1.13968	4.33453e-11	-1.83796	-1.23777	2.39518e-06	-1.84835	-1.15974
101871330	chr14:101871330:C:T	1.0142e-20	-2.15764	-1.30903	3.87714e-11	-1.90914	-1.2781	1.58842e-06	-2.07476	-1.34405
101871393	chr14:101871393:A:G	1.05132e-20	-2.06647	-1.36426	2.8473e-11	-2.09059	-1.40538	1.28469e-06	-2.20191	-1.42913
101871623	chr14:101871623:G:A	2.28197e-18	-4.44502e-10	1.94944	7.47611e-09	-4.44502e-10	2.07454	0.00039154	-4.44502e-10	2.08853
101871775	chr14:101871775:A:G	1.05456e-20	-2.1235	-1.30415	4.1663e-11	-1.84307	-1.27225	1.673e-06	-2.02753	-1.33941
101871871	chr14:101871871:T:C	9.96699e-20	-4.44502e-10	-1.1815	2.86193e-10	-4.44502e-10	-1.18826	1.48716e-05	-4.44502e-10	-1.1821
101872641	chr14:101872641:A:G	7.99479e-20	-4.44502e-10	-1.40198	2.24332e-10	-4.44502e-10	-1.4318	1.18241e-05	-4.44502e-10	-1.41141
101873204	chr14:101873204:C:T	8.81199e-21	-2.1996	-1.40765	2.42739e-11	-2.20619	-1.44934	1.26771e-06	-2.20081	-1.44354
101873224	chr14:101873224:T:G	8.77674e-21	-2.20865	-1.4026	2.41503e-11	-2.21485	-1.44578	1.26127e-06	-2.20966	-1.43977
101873263	chr14:101873263:T:C	1.27807e-20	-2.20184	-1.03359	4.86379e-11	-1.98543	-0.975095	2.08819e-06	-2.14294	-1.00231
101873843	chr14:101873843:G:A	1.68187e-20	-2.11043	-0.850435	4.42306e-11	-2.05082	-1.0047	2.46662e-06	-2.12971	-0.848993
101874312	chr14:101874312:A:G	1.47665e-19	-4.44502e-10	-0.788416	3.87624e-10	-4.44502e-10	-0.884894	1.96064e-05	-4.44502e-10	-0.905699
101874396	chr14:101874396:G:A	2.92654e-19	-4.44502e-10	-0.104368	8.51491e-10	-4.44502e-10	-0.0979413	4.38048e-05	-4.44502e-10	-0.10181
101874589	chr14:101874589:T:C	2.76346e-18	-4.44502e-10	2.14088	9.06206e-09	-4.44502e-10	2.26692	0.000474746	-4.44502e-10	2.28123
101874778	chr14:101874778:C:T	7.41582e-20	-4.44502e-10	-1.47716	2.12957e-10	-4.44502e-10	-1.48384	1.10329e-05	-4.44502e-10	-1.48067
101874946	chr14:101874946:G:A	2.63673e-20	-1.31158	-1.19966	5.63337e-11	-1.52619	-1.28744	3.77432e-06	-1.35509	-1.19825
101875351	chr14:101875351:G:A	1.79245e-19	-4.44502e-10	-0.594604	4.77569e-10	-4.44502e-10	-0.676221	2.57828e-05	-4.44502e-10	-0.631846
101875481	chr14:101875481:A:T	1.08031e-20	-2.08803	-1.3155	3.37753e-11	-2.01605	-1.30915	1.6073e-06	-2.07368	-1.33332
101875720	chr14:101875720:A:G	2.13982e-19	-4.44502e-10	-0.417465	6.8093e-10	-4.44502e-10	-0.32147	3.59135e-05	-4.44502e-10	-0.300442
101875854	chr14:101875854:C:T	1.26062e-19	-4.44502e-10	-0.946582	4.0392e-10	-4.44502e-10	-0.843712	2.20911e-05	-4.44502e-10	-0.786377
101875979	chr14:101875979:G:A	2.421e-19	-4.44502e-10	-0.294007	1.05785e-09	-4.44502e-10	0.11906	5.4941e-05	-4.44502e-10	0.124707
101875989	chr14:101875989:C:G	2.00263e-19	-4.44502e-10	-0.483729	5.84885e-10	-4.44502e-10	-0.473515	2.92673e-05	-4.44502e-10	-0.505083
101875992	chr14:101875992:T:G	1.83281e-19	-4.44502e-10	-0.572341	5.46305e-10	-4.44502e-10	-0.541753	2.67683e-05	-4.44502e-10	-0.594337
101876158	chr14:101876158:G:A	4.13892e-20	-2.06034	-4.62281e-10	2.35894e-10	-1.38155	-4.62281e-10	8.54059e-06	-1.73672	-4.62281e-10
101876409	chr14:101876409:G:A	1.78822e-20	-2.05852	-0.841032	4.87456e-11	-2.07181	-0.886506	3.44507e-06	-1.94357	-0.701038
101876414	chr14:101876414:C:T	1.0721e-19	-4.44502e-10	-1.10857	4.0081e-10	-4.44502e-10	-0.851443	1.94849e-05	-4.44502e-10	-0.911912
101876603	chr14:101876603:A:G	1.0466e-20	-2.22904	-1.20619	3.06951e-11	-2.16062	-1.2602	1.74942e-06	-2.23214	-1.09013
101876766	chr14:101876766:C:G	1.91101e-20	-2.24074	-0.592405	6.09564e-11	-2.22393	-0.510845	2.63148e-06	-2.24231	-0.671698
101876774	chr14:101876774:C:T	8.4317e-20	-4.44502e-10	-1.34878	2.67503e-10	-4.44502e-10	-1.2558	1.36904e-05	-4.44502e-10	-1.26486
101876836	chr14:101876836:C:T	1.67629e-20	-2.24129	-0.722903	5.28472e-11	-2.22568	-0.65185	2.31907e-06	-2.24196	-0.798428
101876885	chr14:101876885:T:C	1.5388e-20	-2.1531	-0.89667	4.07887e-11	-2.15606	-0.980464	2.27499e-06	-2.21308	-0.846492
101877198	chr14:101877198:C:G	3.6544e-20	-2.18484	-4.62281e-10	1.03881e-10	-2.20168	-4.62281e-10	5.20376e-06	-2.23217	-4.62281e-10
101877280	chr14:101877280:G:A	8.96314e-21	-2.19715	-1.39308	2.40829e-11	-2.21673	-1.44669	1.34585e-06	-2.14894	-1.43558
101877394	chr14:101877394:C:T	4.05276e-19	-4.44502e-10	0.221209	1.2736e-09	-4.44502e-10	0.304672	6.62557e-05	-4.44502e-10	0.311968
101877395	chr14:101877395:C:A	1.17677e-19	-4.44502e-10	-1.01542	3.08182e-10	-4.44502e-10	-1.11424	1.76934e-05	-4.44502e-10	-1.00836
101877917	chr14:101877917:C:T	1.114e-19	-1.7404	0.670171	2.77533e-10	-1.82753	0.60854	1.96372e-05	-1.42432	0.520191
101878037	chr14:101878037:G:A	1.39888e-20	-2.24231	-0.902796	4.15314e-11	-2.24317	-0.875306	2.07976e-06	-2.23411	-0.91519
101878248	chr14:101878248:A:G	1.17621e-20	-2.23609	-1.08239	3.3702e-11	-2.1785	-1.14887	2.00707e-06	-2.23799	-0.946893
101878348	chr14:101878348:A:C	1.20471e-20	-2.23169	-1.06284	3.47588e-11	-2.16607	-1.13043	2.06341e-06	-2.23413	-0.923068
101878448	chr14:101878448:G:A	2.69971e-18	3.59208	-1.47454	1.09334e-08	3.92922	-1.47457	0.000303986	3.31493	-1.47951
101879108	chr14:101879108:A:G	1.74854e-19	-4.44502e-10	-0.619409	4.40421e-10	-4.44502e-10	-0.757199	2.62616e-05	-4.44502e-10	-0.613445
101879415	chr14:101879415:G:A	6.65205e-20	-1.58585	-4.62281e-10	2.38826e-10	-1.3692	-4.62281e-10	1.08549e-05	-1.49694	-4.62281e-10
101879843	chr14:101879843:G:A	1.46162e-20	-2.17621	-0.925018	3.58519e-11	-2.17569	-1.08985	1.9974e-06	-2.22475	-0.964957
101880026	chr14:101880026:G:A	6.04228e-20	-1.68199	-4.62281e-10	2.03605e-10	-1.52875	-4.62281e-10	7.74605e-06	-1.83437	-4.62281e-10
101880221	chr14:101880221:T:C	1.48951e-20	-1.95911	-1.12321	4.95165e-11	-1.85679	-1.08583	2.02455e-06	-2.12984	-1.04636
101880336	chr14:101880336:G:A	8.86341e-21	-2.12228	-1.47915	2.45334e-11	-2.16131	-1.48358	1.39835e-06	-2.0621	-1.48415
101880393	chr14:101880393:C:T	1.1331e-20	-2.22266	-1.13316	3.33342e-11	-2.14375	-1.19459	1.91705e-06	-2.22557	-1.0052
101880411	chr14:101880411:A:G	1.21048e-20	-2.18446	-1.1053	3.10594e-11	-2.18377	-1.22526	1.70713e-06	-2.22917	-1.11757
101880496	chr14:101880496:G:A	1.03999e-19	-4.44502e-10	-1.13898	2.96323e-10	-4.44502e-10	-1.15348	1.45187e-05	-4.44502e-10	-1.20611
101880531	chr14:101880531:C:T	1.0771e-20	-2.24145	-1.16506	3.17078e-11	-2.22645	-1.16192	1.50217e-06	-2.24191	-1.23274
101880659	chr14:101880659:T:C	2.15845e-20	-2.23006	-0.48132	5.78284e-11	-2.21502	-0.572428	3.5986e-06	-2.21415	-0.386862
101880712	chr14:101880712:G:A	8.29036e-20	-4.44502e-10	-1.36568	2.23092e-10	-4.44502e-10	-1.43735	1.15548e-05	-4.44502e-10	-1.43446
101880718	chr14:101880718:A:G	8.3855e-20	-4.44502e-10	-1.35427	2.24742e-10	-4.44502e-10	-1.42998	1.16375e-05	-4.44502e-10	-1.42732
101881216	chr14:101881216:G:A	1.39336e-20	-2.2417	-0.907356	4.32618e-11	-2.22785	-0.849804	1.94414e-06	-2.24148	-0.975252
101881315	chr14:101881315:A:G	1.57583e-20	-2.17563	-0.850359	3.82116e-11	-2.17476	-1.02703	2.14633e-06	-2.22422	-0.893572
101881389	chr14:101881389:G:A	7.505e-20	-4.44502e-10	-1.4652	2.21069e-10	-4.44502e-10	-1.44646	1.15841e-05	-4.44502e-10	-1.43192
101881455	chr14:101881455:G:A	1.20787e-20	-2.20978	-1.08214	3.58339e-11	-2.11704	-1.14899	2.05486e-06	-2.21352	-0.947827
101881696	chr14:101881696:T:C	3.1706e-20	-1.65262	-0.674239	7.70663e-11	-1.71128	-0.788981	4.62845e-06	-1.70215	-0.647183
101881777	chr14:101881777:G:A	7.88376e-20	-4.44502e-10	-1.41597	2.17009e-10	-4.44502e-10	-1.46499	1.12294e-05	-4.44502e-10	-1.46302
101881931	chr14:101881931:G:A	3.25906e-20	-1.6816	-0.617738	7.35495e-11	-1.70588	-0.841088	4.34165e-06	-1.7151	-0.698194
101881937	chr14:101881937:T:C	1.94408e-20	-2.21813	-0.597861	4.82995e-11	-2.2068	-0.760706	2.9859e-06	-2.19742	-0.590234
101882021	chr14:101882021:A:G	2.28199e-20	-2.09746	-0.558263	6.01458e-11	-2.1023	-0.645855	3.68337e-06	-2.0886	-0.489128
101882276	chr14:101882276:C:T	8.9833e-20	-4.44502e-10	-1.28541	2.35384e-10	-4.44502e-10	-1.38371	1.22008e-05	-4.44502e-10	-1.38005
101882709	chr14:101882709:G:A	1.44028e-20	-2.24153	-0.874407	3.92326e-11	-2.24224	-0.933177	2.38569e-06	-2.2429	-0.769163
101883181	chr14:101883181:T:A	7.36572e-20	-4.44502e-10	-1.48394	2.1598e-10	-4.44502e-10	-1.46975	1.11581e-05	-4.44502e-10	-1.46939
101883203	chr14:101883203:C:T	2.93315e-20	-1.80735	-0.597342	6.67304e-11	-1.82859	-0.815681	3.96073e-06	-1.83445	-0.670679
101883570	chr14:101883570:A:G	2.52131e-20	-1.75402	-0.801979	6.30691e-11	-1.71899	-0.98171	3.39108e-06	-1.81874	-0.841669
101883663	chr14:101883663:G:A	1.19284e-20	-2.24133	-1.0631	3.58267e-11	-2.24329	-1.02295	1.79671e-06	-2.23576	-1.05984
101884059	chr14:101884059:A:G	3.15995e-20	-1.71033	-0.619887	7.69834e-11	-1.76119	-0.740151	4.63031e-06	-1.75636	-0.592574
101884064	chr14:101884064:T:C	1.54298e-19	-4.44502e-10	-0.744475	4.29988e-10	-4.44502e-10	-0.781172	2.27537e-05	-4.44502e-10	-0.756825
101884076	chr14:101884076:G:A	9.05469e-20	-4.44502e-10	-1.27749	2.38678e-10	-4.44502e-10	-1.36981	1.22729e-05	-4.44502e-10	-1.37416
101884182	chr14:101884182:A:G	1.36949e-19	-4.44502e-10	-0.863748	4.10323e-10	-4.44502e-10	-0.827986	2.25814e-05	-4.44502e-10	-0.764425
101884200	chr14:101884200:A:T	4.708e-19	1.80777	-1.43669	2.02739e-09	2.18679	-1.41721	6.22992e-05	1.64191	-1.39152
101884215	chr14:101884215:C:G	1.23252e-20	-2.1781	-1.09362	3.73635e-11	-2.06541	-1.15882	2.08833e-06	-2.1859	-0.959283
101884225	chr14:101884225:T:G	1.25036e-20	-2.17142	-1.08592	3.79957e-11	-2.05528	-1.15217	2.11893e-06	-2.18002	-0.950621
101884230	chr14:101884230:C:A	9.25022e-21	-2.08382	-1.47489	2.58754e-11	-2.12836	-1.46328	1.51338e-06	-2.01399	-1.45322
101885085	chr14:101885085:G:A	9.12476e-21	-2.09203	-1.48034	2.55238e-11	-2.1352	-1.47012	1.47742e-06	-2.02442	-1.46683
101885291	chr14:101885291:T:A	3.11215e-20	-1.13911	-1.20635	1.13359e-10	-0.883138	-1.23123	3.47939e-06	-1.32565	-1.30905
101885517	chr14:101885517:C:T	9.45418e-20	-4.44502e-10	-1.23432	2.45447e-10	-4.44502e-10	-1.34185	1.27722e-05	-4.44502e-10	-1.33428
101885663	chr14:101885663:G:A	7.22058e-19	2.27046	-1.47171	2.96295e-09	2.61124	-1.46223	9.08575e-05	2.07403	-1.44629
101885831	chr14:101885831:A:G	6.00229e-19	1.73265	-1.11869	2.15206e-09	2.04277	-1.21352	7.13567e-05	1.60228	-1.21614
101886030	chr14:101886030:C:G	3.6512e-20	-2.18572	-4.62281e-10	1.00339e-10	-2.23638	-4.62281e-10	5.15745e-06	-2.24111	-4.62281e-10
101886088	chr14:101886088:T:C	8.77293e-21	-2.16893	-1.44276	2.49609e-11	-2.24042	-1.3872	1.43381e-06	-2.1233	-1.39792
101886097	chr14:101886097:C:T	3.85068e-20	-2.13252	-4.62281e-10	1.13088e-10	-2.11676	-4.62281e-10	5.54747e-06	-2.16821	-4.62281e-10
101886154	chr14:101886154:A:G	1.0282e-19	-4.44502e-10	-1.15038	2.93084e-10	-4.44502e-10	-1.16447	1.43731e-05	-4.44502e-10	-1.2162
101886160	chr14:101886160:A:G	9.91798e-20	-4.44502e-10	-1.18642	3.61504e-10	-4.44502e-10	-0.954657	1.76551e-05	-4.44502e-10	-1.01053
101886462	chr14:101886462:G:A	1.10623e-20	-2.22788	-1.15193	3.30267e-11	-2.1979	-1.14971	1.52558e-06	-2.24137	-1.21781
101886773	chr14:101886773:TGGA:T	1.19423e-20	-2.22761	-1.07566	3.56337e-11	-2.19811	-1.07353	1.62647e-06	-2.24124	-1.1539
101886890	chr14:101886890:C:T	5.18399e-20	-1.8352	-4.62281e-10	1.23221e-10	-2.03095	-4.62281e-10	6.27895e-06	-2.04435	-4.62281e-10
101887454	chr14:101887454:T:C	3.17578e-20	-1.27251	-1.05271	1.13503e-10	-1.02226	-1.09084	3.47456e-06	-1.44044	-1.19565
101887523	chr14:101887523:G:A	2.41639e-18	3.45331	-1.44663	1.03516e-08	3.8457	-1.44572	0.000267362	3.16356	-1.45651
101887785	chr14:101887785:A:G	9.20938e-21	-2.08308	-1.48006	2.57265e-11	-2.12598	-1.47143	1.49884e-06	-2.0135	-1.46336
101887871	chr14:101887871:G:C	7.36382e-20	-4.44502e-10	-1.4842	2.16666e-10	-4.44502e-10	-1.46657	1.11956e-05	-4.44502e-10	-1.46603
101888213	chr14:101888213:A:T	1.70636e-19	-4.44502e-10	-0.643828	4.74687e-10	-4.44502e-10	-0.682275	2.51553e-05	-4.44502e-10	-0.656485
101888248	chr14:101888248:A:G	1.60502e-19	-4.44502e-10	-0.705051	4.0618e-10	-4.44502e-10	-0.838134	2.40529e-05	-4.44502e-10	-0.701298
101888309	chr14:101888309:G:A	4.34472e-19	-4.44502e-10	0.290772	1.13322e-09	-4.44502e-10	0.187889	7.25695e-05	-4.44502e-10	0.402991
101888753	chr14:101888753:G:A	1.12559e-19	-4.44502e-10	-1.05988	3.20161e-10	-4.44502e-10	-1.0761	1.5592e-05	-4.44502e-10	-1.13479
101888857	chr14:101888857:G:C	1.45088e-19	-4.44502e-10	-0.806017	4.31209e-10	-4.44502e-10	-0.778337	2.4568e-05	-4.44502e-10	-0.680108
101889411	chr14:101889411:T:C	8.1386e-21	-2.22603	-1.46071	2.56446e-11	-2.15177	-1.44882	1.20727e-06	-2.22042	-1.47277
101889429	chr14:101889429:T:C	8.00724e-20	-4.44502e-10	-1.40043	2.22194e-10	-4.44502e-10	-1.44138	1.16235e-05	-4.44502e-10	-1.42853
101889615	chr14:101889615:G:A	8.95252e-20	-4.44502e-10	-1.28884	2.4606e-10	-4.44502e-10	-1.33935	1.23009e-05	-4.44502e-10	-1.37188
101890462	chr14:101890462:T:A	7.37858e-20	-4.44502e-10	-1.48219	2.13556e-10	-4.44502e-10	-1.48103	1.10171e-05	-4.44502e-10	-1.48211
101890655	chr14:101890655:T:C	7.55681e-20	-4.44502e-10	-1.45833	2.24972e-10	-4.44502e-10	-1.42895	1.14863e-05	-4.44502e-10	-1.4404
101890700	chr14:101890700:T:C	7.36374e-20	-4.44502e-10	-1.48421	2.17167e-10	-4.44502e-10	-1.46426	1.12202e-05	-4.44502e-10	-1.46384
101890775	chr14:101890775:T:C	1.24491e-20	-1.91496	-1.34675	3.24575e-11	-1.98165	-1.38335	1.93901e-06	-1.83475	-1.38463
101890887	chr14:101890887:C:T	8.50363e-21	-2.20043	-1.44243	2.49167e-11	-2.24312	-1.38627	1.37695e-06	-2.16444	-1.39724
101890921	chr14:101890921:C:T	1.55088e-19	-4.44502e-10	-0.739365	4.31557e-10	-4.44502e-10	-0.777529	2.28302e-05	-4.44502e-10	-0.753468
101891297	chr14:101891297:C:T	1.6227e-19	-4.44502e-10	-0.6941	4.10273e-10	-4.44502e-10	-0.828108	2.43198e-05	-4.44502e-10	-0.690262
101891464	chr14:101891464:CCT:C	1.69764e-20	-2.22366	-0.727869	4.30615e-11	-2.23697	-0.845327	2.54268e-06	-2.22885	-0.719485
101891622	chr14:101891622:G:A	2.28597e-20	-1.89372	-0.760267	8.46912e-11	-1.72762	-0.678297	3.97355e-06	-1.89786	-0.604035
101891642	chr14:101891642:A:G	2.26465e-19	-4.44502e-10	-0.360768	5.53712e-10	-4.44502e-10	-0.528285	3.36426e-05	-4.44502e-10	-0.365761
101891750	chr14:101891750:G:C	8.24374e-21	-2.22027	-1.45364	2.45945e-11	-2.23837	-1.40403	1.31554e-06	-2.19359	-1.41372
101891798	chr14:101891798:G:C	1.59396e-19	-0.711968	-4.62281e-10	6.18238e-10	-0.418056	-4.62281e-10	2.37903e-05	-0.712275	-4.62281e-10
101892038	chr14:101892038:A:G	2.95686e-19	-4.44502e-10	-0.0940614	9.20113e-10	-4.44502e-10	-0.0204332	4.77918e-05	-4.44502e-10	-0.0146997
101892042	chr14:101892042:T:C	2.01274e-19	0.694459	-1.17315	1.29587e-09	1.38701	-1.065	2.77994e-05	0.46222	-1.01876
101892111	chr14:101892111:G:A	1.12046e-20	-2.12205	-1.24499	3.01807e-11	-2.07285	-1.36488	1.69108e-06	-2.12738	-1.2288
101892276	chr14:101892276:C:G	9.15162e-21	-2.23961	-1.32982	2.48785e-11	-2.24263	-1.38829	1.36547e-06	-2.2248	-1.34525
101892421	chr14:101892421:G:A	7.52015e-20	-4.44502e-10	-1.46319	2.1294e-10	-4.44502e-10	-1.48392	1.09945e-05	-4.44502e-10	-1.48416
101892577	chr14:101892577:C:T	1.77088e-20	-2.10215	-0.807145	4.45385e-11	-2.06069	-0.987889	2.47144e-06	-2.12223	-0.854524
101892791	chr14:101892791:G:A	1.55358e-20	-1.80801	-1.2322	3.54671e-11	-2.03887	-1.23746	2.47151e-06	-1.71774	-1.25898
101892829	chr14:101892829:C:T	9.08605e-21	-2.11412	-1.4625	2.56525e-11	-2.1552	-1.44509	1.48538e-06	-2.05437	-1.43151
101893152	chr14:101893152:A:G	4.12342e-20	-1.65651	-0.407579	1.21267e-10	-1.61621	-0.430726	6.88323e-06	-1.65231	-0.300153
101893180	chr14:101893180:C:T	9.72023e-20	-4.44502e-10	-1.20657	2.68894e-10	-4.44502e-10	-1.25061	1.42104e-05	-4.44502e-10	-1.22758
101893217	chr14:101893217:G:T	9.22316e-21	-2.08405	-1.47759	2.53639e-11	-2.12795	-1.48365	1.467e-06	-2.01432	-1.48401
101893231	chr14:101893231:A:G	8.2267e-21	-2.22498	-1.451	2.31209e-11	-2.24313	-1.46106	1.22212e-06	-2.21092	-1.47004
101893517	chr14:101893517:T:C	8.56537e-21	-2.20502	-1.43061	2.54423e-11	-2.24259	-1.36592	1.39017e-06	-2.17191	-1.38022
101893580	chr14:101893580:G:A	5.0414e-17	6.44514	-1.40047	1.97521e-07	6.74185	-1.39317	0.00550108	6.10944	-1.3783
101893611	chr14:101893611:A:G	9.22512e-21	-2.09018	-1.47125	2.58526e-11	-2.13522	-1.4573	1.50658e-06	-2.02569	-1.44602
101893619	chr14:101893619:A:G	4.92562e-17	6.42676	-1.40533	1.92506e-07	6.72075	-1.3978	0.00538397	6.09317	-1.38354
101893636	chr14:101893636:G:C	4.68196e-17	6.37676	-1.40606	1.83396e-07	6.67331	-1.39884	0.00514003	6.04778	-1.38452
101893715	chr14:101893715:A:G	8.24048e-21	-2.21359	-1.46071	2.41219e-11	-2.22932	-1.43248	1.34722e-06	-2.17456	-1.40895
101893735	chr14:101893735:A:C	9.50839e-20	-4.44502e-10	-1.2286	2.62302e-10	-4.44502e-10	-1.27543	1.50391e-05	-4.44502e-10	-1.1709
101894344	chr14:101894344:A:G	2.23992e-18	1.93084	-4.62281e-10	9.65184e-09	2.32997	-4.62281e-10	0.000261613	1.68531	-4.62281e-10
101894408	chr14:101894408:T:C	1.90396e-20	-1.62099	-1.21584	7.08169e-11	-1.31453	-1.2703	3.13499e-06	-1.65614	-1.08278
101894579	chr14:101894579:G:A	7.86065e-21	-2.24306	-1.47843	2.29789e-11	-2.22652	-1.48383	1.16754e-06	-2.24328	-1.48338
101894727	chr14:101894727:A:C	2.62259e-20	-1.50025	-1.01636	9.97707e-11	-1.16291	-1.07915	4.59236e-06	-1.53208	-0.825075
101894797	chr14:101894797:G:A	2.3279e-20	-1.34914	-1.28666	9.0511e-11	-0.990791	-1.34867	3.52531e-06	-1.40271	-1.21887
101895063	chr14:101895063:C:T	1.37407e-20	-1.85311	-1.30989	3.35686e-11	-1.90763	-1.42371	1.95915e-06	-1.8416	-1.36744
101895128	chr14:101895128:T:C	9.62673e-21	-2.06161	-1.4572	2.69463e-11	-2.11211	-1.43897	1.58753e-06	-1.99404	-1.42533
101895377	chr14:101895377:G:A	8.88635e-21	-2.13426	-1.46458	2.52221e-11	-2.16912	-1.44809	1.44605e-06	-2.07767	-1.43504
101895400	chr14:101895400:G:A	1.9326e-20	-1.61937	-1.20253	7.22062e-11	-1.30713	-1.25827	3.2048e-06	-1.6506	-1.06631
101895603	chr14:101895603:G:A	8.36693e-21	-2.22066	-1.43841	2.52648e-11	-2.23809	-1.37743	1.34453e-06	-2.1944	-1.39111
101895725	chr14:101895725:A:G	1.01916e-20	-2.08897	-1.37282	2.73637e-11	-2.13615	-1.39957	1.55623e-06	-2.03092	-1.40836
101896081	chr14:101896081:G:A	7.50471e-20	-4.44502e-10	-1.46524	2.20844e-10	-4.44502e-10	-1.44747	1.15755e-05	-4.44502e-10	-1.43266
101896603	chr14:101896603:G:A	7.59633e-20	-4.44502e-10	-1.45311	2.18464e-10	-4.44502e-10	-1.45831	1.11596e-05	-4.44502e-10	-1.46925
101896724	chr14:101896724:T:A	1.18863e-19	-4.44502e-10	-1.00539	3.66261e-10	-4.44502e-10	-0.941584	1.94191e-05	-4.44502e-10	-0.915299
101896729	chr14:101896729:A:T	1.43178e-19	-4.44502e-10	-0.819273	5.89844e-10	-4.44502e-10	-0.465071	3.07765e-05	-4.44502e-10	-0.454801
101896877	chr14:101896877:T:C	1.41395e-19	-4.44502e-10	-0.831804	5.79204e-10	-4.44502e-10	-0.483275	3.01962e-05	-4.44502e-10	-0.473839
101897414	chr14:101897414:T:C	1.90299e-19	-4.44502e-10	-0.534761	5.29002e-10	-4.44502e-10	-0.573937	2.81163e-05	-4.44502e-10	-0.545204
101897430	chr14:101897430:C:T	7.39887e-20	-4.44502e-10	-1.47945	2.16124e-10	-4.44502e-10	-1.46908	1.12746e-05	-4.44502e-10	-1.459
101897520	chr14:101897520:G:A	2.15868e-20	-1.50964	-1.20164	8.20191e-11	-1.18105	-1.25693	3.55179e-06	-1.54923	-1.06487
101897526	chr14:101897526:C:T	9.30342e-21	-2.10326	-1.44972	2.42057e-11	-2.22583	-1.43251	1.32863e-06	-2.13672	-1.46068
101897544	chr14:101897544:G:A	1.93166e-20	-1.49011	-1.33228	6.00627e-11	-1.34783	-1.40171	3.08816e-06	-1.47931	-1.27467
101897669	chr14:101897669:G:C	1.66261e-20	-1.63596	-1.33642	5.08202e-11	-1.51173	-1.40491	2.64999e-06	-1.6275	-1.2795
101899092	chr14:101899092:T:C	1.1026e-19	-4.44502e-10	-1.08052	3.53798e-10	-4.44502e-10	-0.976205	2.02107e-05	-4.44502e-10	-0.875344
101899327	chr14:101899327:G:C	7.5552e-20	-4.44502e-10	-1.45854	2.22923e-10	-4.44502e-10	-1.4381	1.1708e-05	-4.44502e-10	-1.42128
101899387	chr14:101899387:G:A	7.5552e-20	-4.44502e-10	-1.45854	2.22923e-10	-4.44502e-10	-1.4381	1.1708e-05	-4.44502e-10	-1.42128
101899614	chr14:101899614:G:C	8.12991e-20	-4.44502e-10	-1.38522	2.30146e-10	-4.44502e-10	-1.40622	1.19788e-05	-4.44502e-10	-1.39842
101899634	chr14:101899634:T:G	2.41538e-18	2.00625	-4.62281e-10	1.0461e-08	2.41048	-4.62281e-10	0.000280934	1.75657	-4.62281e-10
101899684	chr14:101899684:T:C	7.58327e-20	-4.44502e-10	-1.45483	2.23877e-10	-4.44502e-10	-1.43384	1.17686e-05	-4.44502e-10	-1.41612
101899734	chr14:101899734:C:T	9.28028e-21	-2.08423	-1.47123	2.59568e-11	-2.13147	-1.45702	1.51745e-06	-2.01907	-1.44545
101899906	chr14:101899906:T:C	8.1283e-20	-4.44502e-10	-1.38542	2.30108e-10	-4.44502e-10	-1.40638	1.19767e-05	-4.44502e-10	-1.39859
101899965	chr14:101899965:C:T	7.55494e-20	-4.44502e-10	-1.45857	2.22864e-10	-4.44502e-10	-1.43837	1.17039e-05	-4.44502e-10	-1.42163
101900433	chr14:101900433:G:C	9.86321e-20	-1.19196	-4.62281e-10	2.32894e-10	-1.39435	-4.62281e-10	1.12603e-05	-1.46027	-4.62281e-10
101900458	chr14:101900458:G:A	1.55354e-19	-0.737651	-4.62281e-10	3.55767e-10	-0.970655	-4.62281e-10	5.90553e-05	0.196921	-4.62281e-10
101900496	chr14:101900496:G:C	1.67713e-20	-2.17672	-0.786975	4.15152e-11	-2.14626	-0.972609	2.34654e-06	-2.19173	-0.836876
101900676	chr14:101900676:T:C	1.93374e-20	-2.19475	-0.626562	4.69541e-11	-2.16862	-0.827135	2.75242e-06	-2.20863	-0.660445
101900805	chr14:101900805:C:T	1.60985e-19	-4.44502e-10	-0.70205	6.74847e-10	-4.44502e-10	-0.330444	3.52555e-05	-4.44502e-10	-0.318931
101902458	chr14:101902458:A:C	1.78946e-20	-2.22865	-0.670208	4.16843e-11	-2.23921	-0.875596	2.6399e-06	-2.2265	-0.684311
101902608	chr14:101902608:C:T	9.06441e-20	-4.44502e-10	-1.27642	2.51275e-10	-4.44502e-10	-1.31838	1.27038e-05	-4.44502e-10	-1.33966
101902669	chr14:101902669:G:A	1.70662e-19	-4.44502e-10	-0.643675	4.69383e-10	-4.44502e-10	-0.69351	2.38954e-05	-4.44502e-10	-0.707869
101903216	chr14:101903216:G:A	2.15516e-20	-2.01762	-0.695287	5.6315e-11	-1.9477	-0.866267	3.31639e-06	-2.02845	-0.654225
101903288	chr14:101903288:T:C	2.14683e-20	-1.68544	-1.03134	8.5497e-11	-1.39699	-0.999462	3.00401e-06	-1.74658	-1.03503
101903379	chr14:101903379:C:T	3.55128e-20	-2.21347	-4.62281e-10	1.09709e-10	-2.1471	-4.62281e-10	5.44119e-06	-2.18756	-4.62281e-10
101903543	chr14:101903543:C:G	4.6549e-20	-1.94285	-4.62281e-10	1.17974e-10	-2.07447	-4.62281e-10	6.88422e-06	-1.95232	-4.62281e-10
101903800	chr14:101903800:C:T	9.96669e-20	-4.44502e-10	-1.18153	2.91911e-10	-4.44502e-10	-1.16848	1.56966e-05	-4.44502e-10	-1.12811
101904028	chr14:101904028:A:C	9.14665e-20	-4.44502e-10	-1.26739	2.55079e-10	-4.44502e-10	-1.30336	1.33514e-05	-4.44502e-10	-1.28994
101904087	chr14:101904087:G:T	1.10525e-20	-2.19564	-1.18507	3.39099e-11	-2.06353	-1.25769	1.83794e-06	-2.2148	-1.05811
101904088	chr14:101904088:C:T	1.10361e-20	-2.19634	-1.18585	3.38394e-11	-2.06496	-1.25835	1.83519e-06	-2.21534	-1.05906
101904615	chr14:101904615:T:C	9.19216e-20	-4.44502e-10	-1.26242	2.56246e-10	-4.44502e-10	-1.29879	1.31456e-05	-4.44502e-10	-1.30547
101904749	chr14:101904749:G:A	1.59584e-19	-4.44502e-10	-0.710787	4.32795e-10	-4.44502e-10	-0.774665	2.30745e-05	-4.44502e-10	-0.742827
101904947	chr14:101904947:C:T	1.09051e-20	-2.19881	-1.19532	3.33791e-11	-2.07011	-1.26689	1.81046e-06	-2.21733	-1.07065
101905079	chr14:101905079:T:A	1.11453e-20	-2.19925	-1.17309	3.40191e-11	-2.07064	-1.24737	1.85928e-06	-2.21757	-1.0438
101905099	chr14:101905099:G:A	9.27051e-21	-2.23984	-1.31668	3.18827e-11	-2.15314	-1.22972	1.48298e-06	-2.24329	-1.24421
101905111	chr14:101905111:T:C	8.67923e-21	-2.21	-1.41243	3.11062e-11	-2.06854	-1.33899	1.36703e-06	-2.22775	-1.34116
101905774	chr14:101905774:C:T	1.11792e-20	-2.1874	-1.18191	3.45483e-11	-2.04811	-1.25446	1.85855e-06	-2.20835	-1.0534
101906087	chr14:101906087:G:A	1.09428e-20	-2.15598	-1.2347	3.54289e-11	-1.99019	-1.28721	1.83223e-06	-2.18199	-1.09403
101906862	chr14:101906862:A:C	1.3318e-19	-4.44502e-10	-0.89166	3.89078e-10	-4.44502e-10	-0.88115	1.92834e-05	-4.44502e-10	-0.92231
101907128	chr14:101907128:T:C	9.33918e-20	-4.44502e-10	-1.24656	2.60171e-10	-4.44502e-10	-1.28359	1.36177e-05	-4.44502e-10	-1.27018
101907325	chr14:101907325:T:C	3.41699e-20	-2.13189	-0.120124	8.10436e-11	-2.08785	-0.362088	5.00788e-06	-2.13923	-0.131315
101907858	chr14:101907858:A:G	2.17242e-20	-1.76223	-0.942705	8.41224e-11	-1.50429	-0.908367	2.95127e-06	-1.82693	-0.972387
101907964	chr14:101907964:C:T	8.7948e-21	-2.24293	-1.36627	2.90856e-11	-2.17713	-1.29755	1.39071e-06	-2.24147	-1.31027
101908084	chr14:101908084:T:C	4.01634e-20	-2.0904	-4.62281e-10	1.29414e-10	-1.98191	-4.62281e-10	6.68091e-06	-1.9823	-4.62281e-10
101908442	chr14:101908442:T:C	5.70882e-20	-2.16061	0.421853	1.34242e-10	-2.17872	0.233429	9.58938e-06	-2.15718	0.53628
101908678	chr14:101908678:T:C	2.82874e-19	1.12002	-1.25837	1.28719e-09	1.52148	-1.20619	4.38359e-05	1.08339	-1.18449
101908975	chr14:101908975:C:T	3.62437e-19	1.28109	-1.1716	1.65731e-09	1.67592	-1.1079	5.46877e-05	1.20621	-1.08612
101909515	chr14:101909515:C:G	1.82619e-20	-2.23865	-0.639896	5.45785e-11	-2.23381	-0.611482	2.81205e-06	-2.20575	-0.641888
101909875	chr14:101909875:G:T	4.64215e-20	-2.21696	0.271362	1.10799e-10	-2.22779	0.0905795	7.78376e-06	-2.21566	0.386148
101910961	chr14:101910961:G:A	3.64541e-19	-4.44502e-10	0.115279	9.85237e-10	-4.44502e-10	0.0479522	4.99869e-05	-4.44502e-10	0.0302082
101910977	chr14:101910977:G:A	3.20226e-19	-4.44502e-10	-0.0143336	8.686e-10	-4.44502e-10	-0.0780468	4.40129e-05	-4.44502e-10	-0.097071
101911104	chr14:101911104:A:G	9.3606e-20	-4.44502e-10	-1.24426	2.75046e-10	-4.44502e-10	-1.22799	1.47048e-05	-4.44502e-10	-1.19338
101911437	chr14:101911437:A:G	2.22297e-20	-2.16162	-0.520309	5.36235e-11	-2.12409	-0.738848	3.14201e-06	-2.17174	-0.564947
101911623	chr14:101911623:C:T	1.72699e-19	-4.44502e-10	-0.631811	5.34993e-10	-4.44502e-10	-0.562677	2.99149e-05	-4.44502e-10	-0.483196
101911929	chr14:101911929:T:C	2.64479e-20	-2.2292	-0.27898	6.51452e-11	-2.23557	-0.432744	4.78908e-06	-2.21396	-0.101257
101911969	chr14:101911969:G:A	1.15044e-20	-2.12377	-1.21686	3.73131e-11	-1.94129	-1.2843	1.87817e-06	-2.15599	-1.09527
101912157	chr14:101912157:G:A	9.20154e-20	-4.44502e-10	-1.2614	2.70161e-10	-4.44502e-10	-1.24591	1.44164e-05	-4.44502e-10	-1.21319
101912336	chr14:101912336:T:A	8.47553e-20	-4.44502e-10	-1.34359	2.4823e-10	-4.44502e-10	-1.33057	1.31654e-05	-4.44502e-10	-1.30396
101913024	chr14:101913024:C:T	9.88256e-21	-2.22964	-1.26294	2.99815e-11	-2.24309	-1.20126	1.56592e-06	-2.20004	-1.23304
101913344	chr14:101913344:T:C	3.41205e-20	-1.4029	-0.850555	9.19207e-11	-1.46985	-0.854154	5.10022e-06	-1.34686	-0.905413
101913533	chr14:101913533:T:C	1.00577e-20	-2.15317	-1.32186	3.2507e-11	-1.98849	-1.37498	1.60087e-06	-2.18037	-1.23063
101913799	chr14:101913799:T:C	3.4495e-20	-2.24254	-4.62281e-10	9.96582e-11	-2.24318	-4.62281e-10	5.17941e-06	-2.23686	-4.62281e-10
101914421	chr14:101914421:C:T	3.23989e-19	-4.44502e-10	-0.00264908	9.14318e-10	-4.44502e-10	-0.026751	4.29954e-05	-4.44502e-10	-0.12046
101914535	chr14:101914535:T:C	2.5884e-20	-1.51324	-1.0165	7.87132e-11	-1.59802	-0.881104	3.69766e-06	-1.64454	-0.929317
101914557	chr14:101914557:G:A	8.55662e-20	0.0641656	-1.39823	2.47271e-10	0.0767961	-1.41124	8.85349e-06	-0.310583	-1.39016
101914667	chr14:101914667:G:A	6.01832e-19	-4.44502e-10	0.61662	1.64085e-09	-4.44502e-10	0.558043	8.33481e-05	-4.44502e-10	0.541473
101915020	chr14:101915020:A:G	9.69436e-21	-2.18077	-1.33104	3.06556e-11	-2.03682	-1.38529	1.53888e-06	-2.20318	-1.24732
101915145	chr14:101915145:C:T	9.07616e-20	-4.44502e-10	-1.27512	3.09947e-10	-4.44502e-10	-1.10853	1.51155e-05	-4.44502e-10	-1.16583
101915157	chr14:101915157:A:G	6.69743e-19	-4.44502e-10	0.723535	1.92682e-09	-4.44502e-10	0.718698	9.40841e-05	-4.44502e-10	0.662636
101915188	chr14:101915188:G:A	1.00547e-20	-2.20679	-1.26853	3.11507e-11	-2.24147	-1.16462	1.68721e-06	-2.1763	-1.18217
101915367	chr14:101915367:A:G	7.59068e-20	-4.44502e-10	-1.45385	2.20856e-10	-4.44502e-10	-1.44742	1.1629e-05	-4.44502e-10	-1.42805
101915427	chr14:101915427:C:G	7.366e-20	-4.44502e-10	-1.4839	2.13277e-10	-4.44502e-10	-1.48234	1.10396e-05	-4.44502e-10	-1.48007
101915542	chr14:101915542:C:T	8.49862e-21	-2.24328	-1.40017	2.77657e-11	-2.18854	-1.33259	1.3494e-06	-2.23845	-1.34344
101915610	chr14:101915610:C:T	2.19888e-19	-4.44502e-10	-0.390242	6.26987e-10	-4.44502e-10	-0.404004	2.98933e-05	-4.44502e-10	-0.483919
101916010	chr14:101916010:C:T	8.77202e-21	-2.18528	-1.42652	2.59772e-11	-2.11835	-1.46936	1.33457e-06	-2.19496	-1.39798
101916183	chr14:101916183:G:A	1.02656e-19	-4.44502e-10	-1.15198	2.83953e-10	-4.44502e-10	-1.19612	1.4529e-05	-4.44502e-10	-1.20541
101916535	chr14:101916535:T:C	2.66534e-20	-2.14078	-0.359664	6.39339e-11	-2.11342	-0.573659	3.85643e-06	-2.15984	-0.371973
101916838	chr14:101916838:G:A	8.65565e-21	-2.17522	-1.44993	2.6094e-11	-2.10352	-1.47971	1.30827e-06	-2.18567	-1.42717
101916984	chr14:101916984:A:C	1.72417e-19	0.75424	-1.38768	7.46595e-10	1.1136	-1.34301	2.54539e-05	0.677401	-1.32208
101917156	chr14:101917156:A:G	2.85265e-19	-4.44502e-10	-0.129941	8.00293e-10	-4.44502e-10	-0.159952	3.79702e-05	-4.44502e-10	-0.244753
101917494	chr14:101917494:C:G	7.78545e-20	-4.44502e-10	-1.42852	2.27212e-10	-4.44502e-10	-1.41905	1.20191e-05	-4.44502e-10	-1.39506
101917574	chr14:101917574:TGGGC:T	8.83893e-21	-2.16239	-1.4418	2.66506e-11	-2.0856	-1.47652	1.3363e-06	-2.17492	-1.41673
101918233	chr14:101918233:C:T	3.31184e-19	0.0193147	-4.62281e-10	2.38462e-09	0.931864	-4.62281e-10	4.22835e-05	-0.137158	-4.62281e-10
101918247	chr14:101918247:C:T	3.71496e-20	-2.16841	-4.62281e-10	1.1345e-10	-2.11356	-4.62281e-10	5.27246e-06	-2.21906	-4.62281e-10
101919120	chr14:101919120:C:T	1.00121e-20	-1.99676	-1.48281	2.76482e-11	-2.05022	-1.47515	1.50182e-06	-1.99196	-1.48292
101919199	chr14:101919199:G:A	1.14464e-19	-1.04309	-4.62281e-10	2.87337e-10	-1.18427	-4.62281e-10	1.50658e-05	-1.16913	-4.62281e-10
101919432	chr14:101919432:T:G	2.91397e-20	-1.43841	-0.972852	6.28648e-11	-1.55036	-1.15358	4.4105e-06	-1.40307	-0.99449
101919462	chr14:101919462:C:G	1.20006e-19	-4.44502e-10	-0.995815	3.27506e-10	-4.44502e-10	-1.05342	1.67147e-05	-4.44502e-10	-1.06526
101919930	chr14:101919930:C:T	1.40184e-19	-0.89136	0.0509548	2.44466e-10	-1.07513	-0.27072	2.11307e-05	-0.861221	0.0303947
101920229	chr14:101920229:G:C	2.7254e-20	-1.44204	-1.03612	5.95678e-11	-1.55535	-1.20246	4.13193e-06	-1.40808	-1.05473
101920305	chr14:101920305:C:T	7.68825e-20	-4.44502e-10	-1.44108	2.24782e-10	-4.44502e-10	-1.4298	1.1743e-05	-4.44502e-10	-1.4183
101920320	chr14:101920320:G:A	2.74282e-20	-1.42232	-1.04946	6.00217e-11	-1.53708	-1.21314	4.15823e-06	-1.38841	-1.06805
101920357	chr14:101920357:A:G	2.76046e-20	-1.39837	-1.06701	6.06622e-11	-1.51252	-1.22709	4.18423e-06	-1.36488	-1.08535
101920405	chr14:101920405:T:G	1.14825e-19	-4.44502e-10	-1.03995	3.1423e-10	-4.44502e-10	-1.0948	1.60467e-05	-4.44502e-10	-1.10605
101920522	chr14:101920522:T:C	8.54444e-21	-2.24329	-1.39479	2.79668e-11	-2.18662	-1.32729	1.35592e-06	-2.23885	-1.33822
101920694	chr14:101920694:G:A	2.72459e-20	-1.4208	-1.05765	5.97574e-11	-1.53502	-1.21962	4.13603e-06	-1.38561	-1.07621
101920941	chr14:101920941:T:C	3.96059e-20	-2.10438	-4.62281e-10	1.08892e-10	-2.15457	-4.62281e-10	5.80467e-06	-2.12289	-4.62281e-10
101921262	chr14:101921262:A:C	2.31633e-20	-1.56556	-1.07523	5.16003e-11	-1.66804	-1.23336	3.5155e-06	-1.53125	-1.09313
101921356	chr14:101921356:G:A	4.36632e-20	-2.00685	-4.62281e-10	1.36347e-10	-1.92973	-4.62281e-10	7.04844e-06	-1.92875	-4.62281e-10
101921562	chr14:101921562:C:T	3.57422e-20	-1.90334	-0.303684	7.89559e-11	-1.92259	-0.553453	4.66693e-06	-1.96586	-0.375191
101921803	chr14:101921803:A:G	2.64625e-20	-1.45223	-1.0554	5.8115e-11	-1.56488	-1.21762	4.01199e-06	-1.41839	-1.07388
101922138	chr14:101922138:T:G	2.69337e-20	-1.44098	-1.049	5.90582e-11	-1.55373	-1.21267	4.08211e-06	-1.40735	-1.06759
101922304	chr14:101922304:C:T	1.56368e-19	-0.73115	-4.62281e-10	3.25045e-10	-1.06097	-4.62281e-10	2.00916e-05	-0.881251	-4.62281e-10
101922421	chr14:101922421:G:A	2.71426e-20	-1.41335	-1.0689	5.97016e-11	-1.52698	-1.22859	4.119e-06	-1.37864	-1.0873
101922600	chr14:101922600:A:G	6.37468e-20	-1.84936	0.220915	1.35884e-10	-1.87384	-0.0592867	8.52065e-06	-1.91972	0.180658
101922783	chr14:101922783:A:G	4.58955e-19	-4.44502e-10	0.345594	1.26043e-09	-4.44502e-10	0.29428	6.41367e-05	-4.44502e-10	0.279463
101922903	chr14:101922903:G:C	2.69291e-20	-1.42335	-1.0668	5.93061e-11	-1.53565	-1.22657	4.08577e-06	-1.38923	-1.08481
101923434	chr14:101923434:C:T	2.64246e-20	-1.46218	-1.04688	5.80587e-11	-1.57234	-1.21113	3.99954e-06	-1.42984	-1.06553
101923615	chr14:101923615:G:A	2.98269e-20	-1.37355	-1.0144	6.48092e-11	-1.48835	-1.18514	4.52749e-06	-1.33768	-1.03371
101923757	chr14:101923757:G:A	2.67307e-20	-1.43445	-1.0631	5.89286e-11	-1.54567	-1.22293	4.05828e-06	-1.40028	-1.08052
101923780	chr14:101923780:T:C	8.52113e-21	-2.15712	-1.48369	2.54325e-11	-2.12762	-1.48129	1.41173e-06	-2.054	-1.48273
101923940	chr14:101923940:AGACT:A	2.72187e-20	-1.42058	-1.05887	5.98857e-11	-1.53266	-1.21983	4.1308e-06	-1.38632	-1.07677
101924131	chr14:101924131:G:A	6.16768e-20	-1.8618	0.200344	1.32368e-10	-1.88194	-0.0774003	8.26643e-06	-1.93025	0.160901
101924333	chr14:101924333:A:G	1.00476e-19	-4.44502e-10	-1.17344	2.77361e-10	-4.44502e-10	-1.21961	1.42477e-05	-4.44502e-10	-1.22496
101924400	chr14:101924400:T:C	2.31805e-20	-1.65885	-0.981198	5.12878e-11	-1.73343	-1.17405	3.45658e-06	-1.62159	-1.01968
101924770	chr14:101924770:T:C	1.01327e-20	-1.98512	-1.48247	2.59367e-11	-2.1089	-1.48037	1.58033e-06	-1.94666	-1.47726
101924844	chr14:101924844:C:T	2.80794e-20	-1.42265	-1.02568	6.09305e-11	-1.54113	-1.19406	4.24734e-06	-1.39104	-1.04422
101924875	chr14:101924875:C:A	2.66131e-20	-1.47553	-1.02642	5.83236e-11	-1.58351	-1.19541	4.02626e-06	-1.44228	-1.04644
101924940	chr14:101924940:C:T	8.62759e-21	-2.24306	-1.38533	2.82332e-11	-2.19122	-1.31321	1.37706e-06	-2.23705	-1.32455
101925122	chr14:101925122:A:G	9.93315e-20	-4.44502e-10	-1.1849	2.76487e-10	-4.44502e-10	-1.22277	1.45534e-05	-4.44502e-10	-1.20373
101925723	chr14:101925723:G:A	1.69124e-19	0.632561	-1.28529	7.35861e-10	0.99091	-1.2348	2.4066e-05	0.508978	-1.20973
101925785	chr14:101925785:G:A	9.22179e-21	-2.23697	-1.32482	2.71377e-11	-2.24085	-1.30316	1.42136e-06	-2.2043	-1.32564
101926094	chr14:101926094:T:C	8.46366e-19	-4.44502e-10	0.957592	2.46442e-09	-4.44502e-10	0.964781	0.000120256	-4.44502e-10	0.908067
101926680	chr14:101926680:CAA:C	1.23772e-19	-4.44502e-10	-0.964916	3.33078e-10	-4.44502e-10	-1.03655	1.85272e-05	-4.44502e-10	-0.962316
101926747	chr14:101926747:G:A	1.11024e-20	-2.24329	-1.13291	3.60738e-11	-2.24248	-1.01689	1.80017e-06	-2.22926	-1.06442
101926783	chr14:101926783:C:G	1.05618e-20	-2.20357	-1.22254	2.98975e-11	-2.23535	-1.21181	1.60278e-06	-2.13845	-1.27137
101927480	chr14:101927480:G:A	1.09339e-20	-2.06724	-1.32425	2.55538e-11	-2.20913	-1.39501	1.56951e-06	-2.02289	-1.4079
101927815	chr14:101927815:C:T	1.21181e-19	-4.44502e-10	-0.986075	3.30509e-10	-4.44502e-10	-1.04429	1.68606e-05	-4.44502e-10	-1.05657
101927965	chr14:101927965:CAT:C	8.03259e-21	-2.22566	-1.4742	2.3628e-11	-2.23459	-1.44791	1.27081e-06	-2.19647	-1.44543
101928222	chr14:101928222:G:A	3.49246e-20	-2.10664	-0.12353	9.67509e-11	-2.03849	-0.234296	3.81674e-06	-2.18362	-0.358535
101928407	chr14:101928407:A:G	2.40512e-20	-2.02694	-0.576236	7.0017e-11	-1.9468	-0.649394	2.72765e-06	-2.12951	-0.748606
101928452	chr14:101928452:C:A	8.1675e-20	-1.38061	-4.62281e-10	1.89519e-10	-1.60044	-4.62281e-10	9.20606e-06	-1.66169	-4.62281e-10
101928684	chr14:101928684:T:C	6.32977e-20	-2.14906	0.513547	2.59979e-10	-1.7922	0.507867	1.04558e-05	-2.0572	0.522798
101928825	chr14:101928825:G:A	1.01529e-19	-4.44502e-10	-1.16301	3.16318e-10	-4.44502e-10	-1.08818	1.66204e-05	-4.44502e-10	-1.07092
101929443	chr14:101929443:G:A	1.0208e-20	-2.13888	-1.32132	2.4736e-11	-2.23586	-1.40081	1.46093e-06	-2.0973	-1.40518
101929468	chr14:101929468:T:A	9.65315e-20	-4.44502e-10	-1.21349	2.8193e-10	-4.44502e-10	-1.20327	1.51252e-05	-4.44502e-10	-1.16519
101929776	chr14:101929776:GGTTA:G	8.69576e-20	-4.44502e-10	-1.31794	2.40216e-10	-4.44502e-10	-1.36339	1.2268e-05	-4.44502e-10	-1.37456
101930399	chr14:101930399:CAG:C	5.30542e-20	-1.81205	-4.62281e-10	1.33027e-10	-1.95438	-4.62281e-10	6.55026e-06	-2.00205	-4.62281e-10
101930565	chr14:101930565:G:A	8.28089e-20	-4.44502e-10	-1.36682	2.30669e-10	-4.44502e-10	-1.40394	1.1805e-05	-4.44502e-10	-1.41303
101930603	chr14:101930603:T:A	9.5073e-19	-4.44502e-10	1.07387	2.7759e-09	-4.44502e-10	1.0838	0.000134828	-4.44502e-10	1.02244
101930707	chr14:101930707:T:G	3.77634e-20	-2.03637	-0.115653	1.2452e-10	-1.95993	-0.0605355	4.56485e-06	-2.13801	-0.225157
101930708	chr14:101930708:T:C	4.14721e-20	-2.0408	-0.0175338	1.37127e-10	-1.96475	0.0407216	5.00474e-06	-2.14059	-0.130577
101930910	chr14:101930910:G:A	4.42568e-20	-1.135	-0.858352	8.04276e-11	-1.52079	-0.93678	9.51139e-06	-0.895156	-0.733907
101931281	chr14:101931281:A:G	8.54363e-20	-2.1161	0.780516	2.75327e-10	-2.05415	0.827178	9.88455e-06	-2.19285	0.602271
101931751	chr14:101931751:A:G	1.43695e-20	-1.91996	-1.19829	4.26525e-11	-1.89372	-1.19812	2.77354e-06	-1.6308	-1.23063
101931838	chr14:101931838:T:C	2.36206e-19	-4.44502e-10	-0.318655	5.92197e-10	-4.44502e-10	-0.46109	3.06412e-05	-4.44502e-10	-0.459209
101931842	chr14:101931842:G:T	1.26228e-19	-1.48339	0.538122	2.2306e-10	-1.67029	0.2328	1.85631e-05	-1.43431	0.473932
101931900	chr14:101931900:T:C	1.65194e-19	-1.55892	0.882678	2.88904e-10	-1.73673	0.557899	2.3972e-05	-1.5191	0.814432
101931952	chr14:101931952:C:A	1.09984e-19	-1.58496	0.501936	2.03339e-10	-1.7498	0.219748	1.64798e-05	-1.53585	0.456432
101932013	chr14:101932013:G:A	9.32753e-21	-2.24044	-1.30995	2.78911e-11	-2.24261	-1.27401	1.44396e-06	-2.23138	-1.28278
101932261	chr14:101932261:C:T	8.10378e-20	-1.63738	0.248941	1.46029e-10	-1.8456	-0.0155263	1.22145e-05	-1.57903	0.200099
101932411	chr14:101932411:C:T	8.31775e-20	-1.36238	-4.62281e-10	3.00648e-10	-1.13899	-4.62281e-10	1.24003e-05	-1.36384	-4.62281e-10
101932419	chr14:101932419:C:T	1.38375e-20	-2.17603	-0.979951	3.64185e-11	-2.22243	-1.02742	2.57213e-06	-2.14199	-0.794835
101932527	chr14:101932527:T:C	1.03877e-19	-4.44502e-10	-1.14016	2.84539e-10	-4.44502e-10	-1.19406	1.42844e-05	-4.44502e-10	-1.22239
101932552	chr14:101932552:G:A	1.08449e-20	-2.05491	-1.34475	4.14618e-11	-1.86254	-1.25762	2.58668e-06	-1.68283	-1.24835
101932554	chr14:101932554:G:A	1.72373e-18	-4.44502e-10	1.66888	5.73746e-09	-4.44502e-10	1.80984	0.000395765	-4.44502e-10	2.09927
101932608	chr14:101932608:C:T	5.95843e-20	-1.74101	0.045046	1.13257e-10	-1.89401	-0.221256	8.96386e-06	-1.67027	-0.0180821
101932680	chr14:101932680:G:A	7.3653e-20	-4.44502e-10	-1.48399	2.13053e-10	-4.44502e-10	-1.48339	1.1097e-05	-4.44502e-10	-1.47488
101932826	chr14:101932826:C:A	1.48823e-20	-1.67773	-1.40546	5.43813e-11	-1.43158	-1.41733	2.36401e-06	-1.68316	-1.33803
101932866	chr14:101932866:G:A	3.40631e-19	0.0474397	-4.62281e-10	7.81872e-10	-0.183238	-4.62281e-10	0.000176895	1.294	-4.62281e-10
101933017	chr14:101933017:T:A	1.32512e-20	-2.24322	-0.956052	3.94562e-11	-2.18682	-0.98292	2.55872e-06	-2.24234	-0.699703
101933136	chr14:101933136:C:T	1.18212e-19	-4.44502e-10	-1.01088	3.34344e-10	-4.44502e-10	-1.03276	1.59973e-05	-4.44502e-10	-1.10913
101933228	chr14:101933228:T:C	8.10011e-20	-4.44502e-10	-1.3889	2.26451e-10	-4.44502e-10	-1.4224	1.14862e-05	-4.44502e-10	-1.4404
101933286	chr14:101933286:C:T	2.4117e-19	-4.44502e-10	-0.297858	7.96244e-10	-4.44502e-10	-0.165024	4.9912e-05	-4.44502e-10	0.0287081
101933556	chr14:101933556:G:A	9.76454e-21	-2.15931	-1.34529	2.59702e-11	-2.21718	-1.37081	1.68338e-06	-2.11825	-1.2425
101933650	chr14:101933650:T:C	9.09886e-21	-2.21632	-1.35889	2.45392e-11	-2.24177	-1.40289	1.49336e-06	-2.18708	-1.29344
101934055	chr14:101934055:T:C	8.49352e-20	-4.44502e-10	-1.34147	2.57834e-10	-4.44502e-10	-1.29261	1.28362e-05	-4.44502e-10	-1.32928
101934080	chr14:101934080:C:T	9.53631e-20	-4.44502e-10	-1.22567	2.55238e-10	-4.44502e-10	-1.30273	1.27026e-05	-4.44502e-10	-1.33974
101934351	chr14:101934351:T:G	1.67923e-20	-2.20506	-0.757375	4.54348e-11	-2.13798	-0.890668	2.30172e-06	-2.18674	-0.861155
101934376	chr14:101934376:G:A	7.47225e-20	-4.44502e-10	-1.46958	2.22138e-10	-4.44502e-10	-1.44163	1.14309e-05	-4.44502e-10	-1.44523
101934894	chr14:101934894:G:A	8.92714e-20	-4.44502e-10	-1.29168	2.48566e-10	-4.44502e-10	-1.32922	1.25805e-05	-4.44502e-10	-1.3494
101934923	chr14:101934923:A:C	1.67369e-20	-2.10127	-0.864473	4.21604e-11	-2.183	-0.920451	3.20741e-06	-2.04637	-0.669725
101934953	chr14:101934953:G:A	2.53037e-19	-4.44502e-10	-0.249823	8.26233e-10	-4.44502e-10	-0.128053	4.48762e-05	-4.44502e-10	-0.077646
101935049	chr14:101935049:A:T	8.22166e-21	-2.19426	-1.48233	2.45592e-11	-2.15965	-1.48419	1.32223e-06	-2.12135	-1.48089
101935790	chr14:101935790:T:C	1.05363e-20	-2.09093	-1.33761	2.7288e-11	-2.17454	-1.36395	1.84553e-06	-2.03669	-1.23209
101936096	chr14:101936096:C:T	1.0146e-20	-2.08905	-1.37723	2.63725e-11	-2.17355	-1.39906	1.75884e-06	-2.03324	-1.28366
101936155	chr14:101936155:A:C	7.54234e-20	-4.44502e-10	-1.46024	2.25377e-10	-4.44502e-10	-1.42716	1.15851e-05	-4.44502e-10	-1.43183
101936285	chr14:101936285:C:T	4.47687e-20	-1.83055	-0.151298	8.64981e-11	-2.00288	-0.381929	6.73827e-06	-1.77032	-0.203431
101936487	chr14:101936487:G:A	1.19478e-20	-1.86048	-1.44233	4.69672e-11	-1.59393	-1.40155	3.05671e-06	-1.36579	-1.39843
101936580	chr14:101936580:A:T	7.90399e-20	-4.44502e-10	-1.41341	2.20113e-10	-4.44502e-10	-1.45079	1.16588e-05	-4.44502e-10	-1.42549
101936831	chr14:101936831:C:T	4.43668e-20	-1.94995	-0.040915	8.47606e-11	-2.12021	-0.284891	6.29952e-06	-1.94116	-0.0999238
101936864	chr14:101936864:C:T	7.45309e-20	-4.44502e-10	-1.47215	2.15123e-10	-4.44502e-10	-1.47372	1.10294e-05	-4.44502e-10	-1.48099
101936906	chr14:101936906:G:A	4.50819e-19	-4.44502e-10	0.327706	1.2261e-09	-4.44502e-10	0.266667	6.34603e-05	-4.44502e-10	0.26886
101937225	chr14:101937225:A:G	9.91703e-21	-2.02681	-1.4623	2.86488e-11	-2.00797	-1.48185	1.52499e-06	-1.99518	-1.46438
101937515	chr14:101937515:G:A	1.15563e-19	-4.44502e-10	-1.03354	3.13968e-10	-4.44502e-10	-1.09564	1.56768e-05	-4.44502e-10	-1.12937
101937589	chr14:101937589:T:A	5.04639e-20	-1.8621	-4.62281e-10	1.84993e-10	-1.62461	-4.62281e-10	9.71925e-06	-1.60745	-4.62281e-10
101937636	chr14:101937636:A:C	9.9043e-20	-4.44502e-10	-1.18781	2.75709e-10	-4.44502e-10	-1.22558	1.39668e-05	-4.44502e-10	-1.24487
101937686	chr14:101937686:G:A	4.2035e-20	-2.02858	-0.0162766	8.42233e-11	-2.14117	-0.270288	6.17342e-06	-1.97729	-0.0840156
101937889	chr14:101937889:T:G	1.69652e-20	-1.46923	-1.48297	4.87683e-11	-1.47991	-1.47794	3.89939e-06	-1.04614	-1.47459
101938040	chr14:101938040:G:C	1.00081e-19	-4.44502e-10	-1.17738	2.78442e-10	-4.44502e-10	-1.21572	1.40998e-05	-4.44502e-10	-1.2354
101938062	chr14:101938062:C:T	8.55867e-21	-2.22589	-1.41052	2.44789e-11	-2.22878	-1.41834	1.36736e-06	-2.18354	-1.38514
101938341	chr14:101938341:T:C	7.12808e-20	-1.8534	0.336666	3.83285e-10	-1.24241	0.346257	1.31082e-05	-1.66455	0.356233
101938404	chr14:101938404:C:T	3.9138e-20	-1.99425	-0.122015	7.87067e-11	-2.11794	-0.361258	5.82569e-06	-1.9394	-0.179874
101938451	chr14:101938451:A:T	9.04949e-21	-2.12097	-1.45968	2.48599e-11	-2.17041	-1.46126	1.56461e-06	-2.00446	-1.42945
101938922	chr14:101938922:A:C	8.5803e-21	-2.22567	-1.40822	2.45483e-11	-2.22731	-1.41698	1.3656e-06	-2.18149	-1.38847
101938977	chr14:101938977:A:G	4.94439e-20	-1.98424	0.101725	9.71671e-11	-2.10863	-0.159871	7.33193e-06	-1.92668	0.037361
101939023	chr14:101939023:G:T	8.8132e-21	-2.12839	-1.47871	2.4272e-11	-2.17567	-1.47994	1.50346e-06	-2.01146	-1.46233
101939262	chr14:101939262:T:C	9.80981e-21	-2.12289	-1.37708	2.58737e-11	-2.19734	-1.39436	1.6879e-06	-2.07469	-1.28338
101939417	chr14:101939417:A:G	9.75535e-21	-2.09627	-1.40927	2.86058e-11	-2.07066	-1.42066	1.60328e-06	-2.01255	-1.39696
101939608	chr14:101939608:C:T	2.37583e-19	-4.44502e-10	-0.312842	6.58245e-10	-4.44502e-10	-0.355353	3.33239e-05	-4.44502e-10	-0.375279
101940085	chr14:101940085:C:T	1.29932e-19	-4.44502e-10	-0.916351	3.96318e-10	-4.44502e-10	-0.862714	2.15084e-05	-4.44502e-10	-0.813109
101940141	chr14:101940141:C:T	9.58995e-21	-2.04124	-1.4814	2.93888e-11	-1.98016	-1.48416	1.62153e-06	-1.92077	-1.47741
101940252	chr14:101940252:C:T	9.63559e-21	-2.11356	-1.40433	2.54345e-11	-2.1907	-1.41813	1.64874e-06	-2.06356	-1.31799
101940909	chr14:101940909:T:C	9.99602e-20	-4.44502e-10	-1.17859	2.78103e-10	-4.44502e-10	-1.21694	1.40824e-05	-4.44502e-10	-1.23663
101941015	chr14:101941015:C:T	1.61992e-20	-1.71708	-1.28132	5.43413e-11	-1.60425	-1.24539	3.31761e-06	-1.39237	-1.28994
101941065	chr14:101941065:G:A	9.62534e-21	-2.12491	-1.39405	2.54733e-11	-2.19846	-1.40883	1.6491e-06	-2.07773	-1.30359
101941200	chr14:101941200:T:A	1.15719e-19	-4.44502e-10	-1.0322	3.18651e-10	-4.44502e-10	-1.08083	1.60764e-05	-4.44502e-10	-1.1042
101941275	chr14:101941275:G:A	8.00002e-20	-4.44502e-10	-1.40133	2.22743e-10	-4.44502e-10	-1.43891	1.15236e-05	-4.44502e-10	-1.43716
101941358	chr14:101941358:G:A	1.00107e-19	-4.44502e-10	-1.17712	2.76464e-10	-4.44502e-10	-1.22285	1.37817e-05	-4.44502e-10	-1.25821
101941450	chr14:101941450:T:C	7.85167e-20	-4.44502e-10	-1.42005	2.19753e-10	-4.44502e-10	-1.45243	1.13656e-05	-4.44502e-10	-1.45097
101941633	chr14:101941633:G:A	8.48709e-21	-2.22303	-1.42179	2.43058e-11	-2.22446	-1.42975	1.35223e-06	-2.17636	-1.40344
101941703	chr14:101941703:G:C	1.10092e-19	-4.44502e-10	-1.08204	3.27392e-10	-4.44502e-10	-1.05377	1.57083e-05	-4.44502e-10	-1.12736
101941853	chr14:101941853:C:A	1.24559e-20	-1.85593	-1.40523	4.94974e-11	-1.59333	-1.34968	3.22302e-06	-1.36497	-1.34627
101941950	chr14:101941950:G:A	5.726e-19	-4.44502e-10	0.566828	1.5826e-09	-4.44502e-10	0.521894	8.54386e-05	-4.44502e-10	0.566245
101942014	chr14:101942014:A:T	3.85257e-20	-2.13203	-4.62281e-10	1.15866e-10	-2.09249	-4.62281e-10	6.27207e-06	-2.04545	-4.62281e-10
101942223	chr14:101942223:G:A	1.21328e-19	-4.44502e-10	-0.984857	3.27673e-10	-4.44502e-10	-1.05291	1.63297e-05	-4.44502e-10	-1.08857
101942337	chr14:101942337:A:G	6.91146e-19	-4.44502e-10	0.754992	1.91672e-09	-4.44502e-10	0.713443	0.000104689	-4.44502e-10	0.769436
101942363	chr14:101942363:T:G	9.53662e-21	-2.11455	-1.41367	2.77085e-11	-2.09608	-1.42711	1.54911e-06	-2.04081	-1.40306
101942763	chr14:101942763:A:G	3.50772e-20	-2.22581	-4.62281e-10	9.98063e-11	-2.2417	-4.62281e-10	5.20362e-06	-2.2322	-4.62281e-10
101942957	chr14:101942957:G:A	1.47416e-19	-4.44502e-10	-0.790101	3.81256e-10	-4.44502e-10	-0.90146	2.28935e-05	-4.44502e-10	-0.750699
101943081	chr14:101943081:A:T	4.19019e-20	-2.04803	-4.62281e-10	1.14067e-10	-2.10814	-4.62281e-10	7.33107e-06	-1.88943	-4.62281e-10
101943504	chr14:101943504:A:T	9.65503e-21	-2.13999	-1.37589	2.67237e-11	-2.18802	-1.37136	1.55727e-06	-2.01215	-1.42647
101943514	chr14:101943514:A:G	8.55493e-21	-2.16919	-1.46766	2.39006e-11	-2.20831	-1.46271	1.4065e-06	-2.05943	-1.48102
101943598	chr14:101943598:C:T	8.11909e-21	-2.20571	-1.48343	2.26398e-11	-2.24146	-1.48376	1.32444e-06	-2.15524	-1.44532
101943646	chr14:101943646:G:A	8.64926e-21	-2.1545	-1.47139	2.40264e-11	-2.19867	-1.4671	1.44027e-06	-2.03418	-1.48254
101943679	chr14:101943679:G:A	1.6629e-19	-4.44502e-10	-0.669626	4.15403e-10	-4.44502e-10	-0.815681	2.82049e-05	-4.44502e-10	-0.542059
101943699	chr14:101943699:C:T	8.51686e-21	-2.17031	-1.471	2.37718e-11	-2.20977	-1.46666	1.40467e-06	-2.05934	-1.48242
101943895	chr14:101943895:C:G	3.97797e-20	-2.1	-4.62281e-10	1.13379e-10	-2.11419	-4.62281e-10	5.46627e-06	-2.18296	-4.62281e-10
101943908	chr14:101943908:T:C	9.137e-21	-2.11264	-1.45839	2.39953e-11	-2.19825	-1.46882	1.57181e-06	-2.02351	-1.40582
101943922	chr14:101943922:C:A	8.09494e-21	-2.23812	-1.454	2.46384e-11	-2.17387	-1.46676	1.26763e-06	-2.23839	-1.40601
101943967	chr14:101943967:A:G	9.25975e-21	-2.0749	-1.48278	2.76719e-11	-2.06236	-1.46215	1.43651e-06	-2.04035	-1.47899
101944057	chr14:101944057:A:G	1.02387e-20	-1.9932	-1.46398	2.81727e-11	-2.0465	-1.46008	1.76184e-06	-1.8345	-1.4807
101944129	chr14:101944129:A:G	9.71415e-21	-2.11417	-1.39561	2.81895e-11	-2.09944	-1.40654	1.58444e-06	-2.04002	-1.3813
101944475	chr14:101944475:G:A	1.47522e-19	-4.44502e-10	-0.789379	3.93701e-10	-4.44502e-10	-0.869338	1.96174e-05	-4.44502e-10	-0.905134
101944652	chr14:101944652:A:G	2.19999e-18	-4.44502e-10	1.91285	5.59037e-09	-4.44502e-10	1.78387	0.000295191	-4.44502e-10	1.80607
101944909	chr14:101944909:G:A	1.28929e-19	-4.44502e-10	-0.924101	3.46985e-10	-4.44502e-10	-0.995648	1.73368e-05	-4.44502e-10	-1.02872
101945727	chr14:101945727:G:A	9.06226e-21	-2.10923	-1.47001	2.38396e-11	-2.19657	-1.47701	1.54854e-06	-2.01776	-1.42648
101946628	chr14:101946628:G:A	8.6241e-20	-4.44502e-10	-1.32621	2.33486e-10	-4.44502e-10	-1.39181	1.26093e-05	-4.44502e-10	-1.34712
101947298	chr14:101947298:G:A	3.7239e-20	-2.166	-4.62281e-10	1.45672e-10	-1.86357	-4.62281e-10	6.30957e-06	-2.03949	-4.62281e-10
101947586	chr14:101947586:C:T	3.55873e-20	-2.21137	-4.62281e-10	1.01093e-10	-2.22889	-4.62281e-10	5.15153e-06	-2.24226	-4.62281e-10
101947782	chr14:101947782:C:T	7.36742e-20	-4.44502e-10	-1.48371	2.13135e-10	-4.44502e-10	-1.483	1.09979e-05	-4.44502e-10	-1.48385
101947786	chr14:101947786:G:A	7.6247e-20	-4.44502e-10	-1.44938	2.19998e-10	-4.44502e-10	-1.45131	1.15848e-05	-4.44502e-10	-1.43186
101948043	chr14:101948043:G:A	1.16031e-19	-4.44502e-10	-1.0295	3.51103e-10	-4.44502e-10	-0.98385	1.88676e-05	-4.44502e-10	-0.94411
101948369	chr14:101948369:G:C	4.39641e-19	-4.44502e-10	0.3026	1.14422e-09	-4.44502e-10	0.197551	8.73677e-05	-4.44502e-10	0.588573
101948430	chr14:101948430:G:A	7.97605e-21	-2.24154	-1.46537	2.38599e-11	-2.22539	-1.44734	1.24583e-06	-2.19543	-1.46632
101948442	chr14:101948442:G:A	9.54657e-20	-4.44502e-10	-1.22459	2.67604e-10	-4.44502e-10	-1.25542	1.3508e-05	-4.44502e-10	-1.27827
101948492	chr14:101948492:C:T	8.17357e-21	-2.20129	-1.48117	2.49109e-11	-2.15574	-1.47389	1.26652e-06	-2.16267	-1.48261
101948535	chr14:101948535:A:G	3.89392e-19	-4.44502e-10	0.181228	9.095e-10	-4.44502e-10	-0.0320345	4.65462e-05	-4.44502e-10	-0.0411076
101949027	chr14:101949027:C:T	1.50955e-19	-2.18017	1.41379	4.95695e-10	-2.12793	1.48896	2.47674e-05	-2.19018	1.51816
101949218	chr14:101949218:G:A	7.84882e-21	-2.24315	-1.47984	2.32312e-11	-2.22174	-1.47769	1.26574e-06	-2.23019	-1.41571
101949258	chr14:101949258:A:G	1.73274e-20	-2.04032	-0.890748	5.58886e-11	-1.95885	-0.862723	4.37261e-06	-1.81415	-0.59204
101949267	chr14:101949267:G:A	7.99282e-20	-4.44502e-10	-1.40223	2.30435e-10	-4.44502e-10	-1.40496	1.16106e-05	-4.44502e-10	-1.42964
101949304	chr14:101949304:A:G	3.73742e-20	-2.16238	-4.62281e-10	1.07281e-10	-2.16947	-4.62281e-10	5.56994e-06	-2.16417	-4.62281e-10
101949394	chr14:101949394:A:G	9.36784e-21	-2.08028	-1.4658	2.97221e-11	-1.99588	-1.45716	1.41241e-06	-2.11256	-1.42369
101949485	chr14:101949485:T:C	2.2177e-20	-2.21953	-0.464772	6.94972e-11	-2.17922	-0.424425	3.64871e-06	-2.11322	-0.473965
101949591	chr14:101949591:T:C	3.46954e-20	-2.23675	-4.62281e-10	1.08244e-10	-2.16054	-4.62281e-10	5.14709e-06	-2.24312	-4.62281e-10
101949817	chr14:101949817:C:T	8.8475e-20	-4.44502e-10	-1.30064	2.59114e-10	-4.44502e-10	-1.28766	1.25995e-05	-4.44502e-10	-1.3479
101949896	chr14:101949896:C:T	1.0496e-19	-4.44502e-10	-1.12978	2.95159e-10	-4.44502e-10	-1.15742	1.51654e-05	-4.44502e-10	-1.16254
101949988	chr14:101949988:A:T	1.57173e-20	-2.0688	-0.959792	4.4676e-11	-2.00264	-1.04286	4.08744e-06	-1.7781	-0.695539
101950047	chr14:101950047:A:G	9.35042e-20	-4.44502e-10	-1.24535	2.9331e-10	-4.44502e-10	-1.1637	1.57193e-05	-4.44502e-10	-1.12666
101950359	chr14:101950359:GT:G	4.23128e-19	-4.44502e-10	0.264315	1.22728e-09	-4.44502e-10	0.267623	7.71478e-05	-4.44502e-10	0.464169
101950661	chr14:101950661:G:C	3.83421e-19	-4.44502e-10	0.165775	1.11142e-09	-4.44502e-10	0.168463	6.94546e-05	-4.44502e-10	0.35912
101951033	chr14:101951033:G:A	7.48356e-20	-4.44502e-10	-1.46807	2.20625e-10	-4.44502e-10	-1.44847	1.12119e-05	-4.44502e-10	-1.46458
101951175	chr14:101951175:A:G	2.90784e-20	-2.02092	-0.392448	7.73307e-11	-2.06791	-0.428932	3.84858e-06	-2.0807	-0.453154
101951267	chr14:101951267:T:C	2.45137e-19	1.20226	-1.4838	8.27882e-10	1.35654	-1.4826	4.2682e-05	1.35615	-1.48392
101951344	chr14:101951344:C:T	8.90156e-19	-4.44502e-10	1.00804	2.54811e-09	-4.44502e-10	0.998178	0.00016728	-4.44502e-10	1.23811
101951368	chr14:101951368:A:T	8.90335e-19	-4.44502e-10	1.00824	2.54845e-09	-4.44502e-10	0.998311	0.000167303	-4.44502e-10	1.23825
101951442	chr14:101951442:C:T	8.77455e-19	-4.44502e-10	0.993666	2.50948e-09	-4.44502e-10	0.9829	0.000164508	-4.44502e-10	1.2214
101951450	chr14:101951450:A:G	2.9673e-20	-1.79365	-0.599476	9.31522e-11	-1.59319	-0.717504	7.9865e-06	-1.32533	-0.478469
101951576	chr14:101951576:T:C	1.9203e-19	-4.44502e-10	-0.525706	4.96517e-10	-4.44502e-10	-0.637312	3.32123e-05	-4.44502e-10	-0.378632
101951608	chr14:101951608:C:T	7.12815e-18	-4.44502e-10	3.08845	2.05598e-08	-4.44502e-10	3.08616	0.00154962	-4.44502e-10	3.46421
101951704	chr14:101951704:C:T	3.43246e-20	-2.11907	-0.128421	1.09504e-10	-2.06514	-0.0838266	5.3534e-06	-2.05125	-0.152574
101951808	chr14:101951808:G:A	1.46904e-18	-4.44502e-10	1.50901	4.17476e-09	-4.44502e-10	1.49188	0.000277112	-4.44502e-10	1.74287
101951905	chr14:101951905:T:C	6.05643e-20	-1.1985	-0.481151	2.15698e-10	-0.9014	-0.56965	2.33778e-05	-0.474773	-0.254995
101952022	chr14:101952022:C:T	1.60929e-20	-1.61949	-1.38549	5.47091e-11	-1.44586	-1.39704	2.09698e-06	-1.74074	-1.40032
101952043	chr14:101952043:C:T	8.46011e-20	-0.0470994	-1.29831	3.47426e-10	0.331687	-1.32607	4.35172e-05	1.01444	-1.12284
101952169	chr14:101952169:C:T	8.96842e-20	0.0226178	-1.30968	3.71514e-10	0.409134	-1.33648	4.66843e-05	1.10054	-1.13869
101952315	chr14:101952315:G:T	3.90302e-18	-4.44502e-10	2.48615	1.23359e-08	-4.44502e-10	2.57534	0.000762481	-4.44502e-10	2.75502
101952471	chr14:101952471:C:T	4.78142e-19	0.386549	-4.62281e-10	1.42218e-09	0.415015	-4.62281e-10	7.32635e-05	0.412508	-4.62281e-10
101952568	chr14:101952568:C:A	5.52407e-19	2.00759	-1.47666	1.9713e-09	2.20138	-1.45987	9.10645e-05	2.10258	-1.47257
101952749	chr14:101952749:G:A	8.96582e-20	-4.44502e-10	-1.28735	2.757e-10	-4.44502e-10	-1.22562	1.35571e-05	-4.44502e-10	-1.27465
101952779	chr14:101952779:G:A	1.79e-18	-4.44502e-10	1.70661	5.05315e-09	-4.44502e-10	1.68284	0.000339187	-4.44502e-10	1.945
101952962	chr14:101952962:C:T	7.36924e-20	-4.44502e-10	-1.48346	2.12917e-10	-4.44502e-10	-1.48403	1.1063e-05	-4.44502e-10	-1.47795
101953049	chr14:101953049:G:A	1.79e-18	-4.44502e-10	1.70661	5.05315e-09	-4.44502e-10	1.68284	0.000339187	-4.44502e-10	1.945
101953513	chr14:101953513:A:G	1.79e-18	-4.44502e-10	1.70661	5.05315e-09	-4.44502e-10	1.68284	0.000339187	-4.44502e-10	1.945
101953754	chr14:101953754:G:A	1.45158e-19	-4.44502e-10	-0.805534	4.30496e-10	-4.44502e-10	-0.779992	2.03352e-05	-4.44502e-10	-0.869199
101953760	chr14:101953760:G:A	1.69571e-18	-4.44502e-10	1.6525	4.78783e-09	-4.44502e-10	1.6289	0.00032066	-4.44502e-10	1.88883
101954021	chr14:101954021:C:T	7.42473e-20	-4.44502e-10	-1.47596	2.18133e-10	-4.44502e-10	-1.45982	1.12573e-05	-4.44502e-10	-1.46053
101954190	chr14:101954190:C:T	1.5394e-18	-4.44502e-10	1.55579	4.34852e-09	-4.44502e-10	1.53266	0.000290087	-4.44502e-10	1.78863
101954196	chr14:101954196:G:A	7.36448e-20	-4.44502e-10	-1.48411	2.12886e-10	-4.44502e-10	-1.48417	1.10053e-05	-4.44502e-10	-1.48318
101954205	chr14:101954205:A:G	1.79794e-18	-4.44502e-10	1.71104	5.07644e-09	-4.44502e-10	1.68744	0.000340808	-4.44502e-10	1.94977
101954242	chr14:101954242:T:C	2.0823e-18	-4.44502e-10	1.85787	5.88948e-09	-4.44502e-10	1.83599	0.000398007	-4.44502e-10	2.10492
101954266	chr14:101954266:A:G	3.48581e-20	-2.23207	-4.62281e-10	1.01519e-10	-2.22468	-4.62281e-10	5.22614e-06	-2.22788	-4.62281e-10
101954351	chr14:101954351:C:T	1.05777e-19	-4.44502e-10	-1.12202	2.95931e-10	-4.44502e-10	-1.1548	1.53385e-05	-4.44502e-10	-1.15119
101954683	chr14:101954683:G:C	1.55062e-18	-4.44502e-10	1.56305	4.38025e-09	-4.44502e-10	1.53993	0.00029239	-4.44502e-10	1.79654
101954834	chr14:101954834:A:T	7.88741e-20	-4.44502e-10	-1.41551	2.40178e-10	-4.44502e-10	-1.36355	1.22892e-05	-4.44502e-10	-1.37283
101955332	chr14:101955332:C:T	1.61175e-19	-1.31377	0.612905	5.25553e-10	-1.0372	0.456721	6.99231e-05	-0.611573	0.977416
101955433	chr14:101955433:A:G	1.85572e-20	-1.4198	-1.4427	6.57055e-11	-1.20523	-1.45451	2.38781e-06	-1.56148	-1.4497
101955699	chr14:101955699:A:G	2.30642e-20	-1.65338	-0.991697	7.38772e-11	-1.472	-1.07053	2.86711e-06	-1.78286	-1.04539
101955917	chr14:101955917:C:T	1.33434e-19	-4.44502e-10	-0.889751	3.71391e-10	-4.44502e-10	-0.927673	1.89537e-05	-4.44502e-10	-0.939556
101956092	chr14:101956092:G:A	7.37444e-20	-4.44502e-10	-1.48275	2.12984e-10	-4.44502e-10	-1.48371	1.09958e-05	-4.44502e-10	-1.48404
101956554	chr14:101956554:C:T	2.22751e-19	-4.44502e-10	-0.377306	5.98555e-10	-4.44502e-10	-0.450411	3.23257e-05	-4.44502e-10	-0.405692
101956746	chr14:101956746:C:T	2.0159e-18	-4.44502e-10	1.82546	5.69638e-09	-4.44502e-10	1.80266	0.000383672	-4.44502e-10	2.06823
101956787	chr14:101956787:A:G	1.77636e-18	-4.44502e-10	1.69896	5.07493e-09	-4.44502e-10	1.68714	0.000339161	-4.44502e-10	1.94492
101956877	chr14:101956877:A:G	1.5293e-20	-1.91808	-1.13789	9.12624e-11	-1.19399	-1.1372	2.80558e-06	-1.71434	-1.1356
101956963	chr14:101956963:G:A	7.39546e-20	-4.44502e-10	-1.47991	2.16495e-10	-4.44502e-10	-1.46736	1.11448e-05	-4.44502e-10	-1.47058
101957049	chr14:101957049:T:C	8.83723e-20	-4.44502e-10	-1.3018	2.55197e-10	-4.44502e-10	-1.30289	1.33441e-05	-4.44502e-10	-1.29048
101957090	chr14:101957090:T:C	1.77456e-18	-4.44502e-10	1.69795	5.07054e-09	-4.44502e-10	1.68627	0.000338905	-4.44502e-10	1.94416
101957472	chr14:101957472:C:T	2.86732e-20	-1.74059	-0.68681	9.04529e-11	-1.57365	-0.766446	3.47433e-06	-1.86272	-0.773433
101957992	chr14:101957992:T:C	3.70237e-20	-1.23011	-0.941696	1.34352e-10	-0.939062	-1.00541	1.31101e-05	-0.515339	-0.792833
101958035	chr14:101958035:G:A	8.70667e-20	-4.44502e-10	-1.31668	2.46276e-10	-4.44502e-10	-1.33848	1.2755e-05	-4.44502e-10	-1.33563
101958309	chr14:101958309:G:C	1.71952e-19	-4.44502e-10	-0.636141	5.33999e-10	-4.44502e-10	-0.564536	2.89993e-05	-4.44502e-10	-0.514281
101958592	chr14:101958592:C:T	1.06971e-19	-4.44502e-10	-1.1108	2.99388e-10	-4.44502e-10	-1.14319	1.55189e-05	-4.44502e-10	-1.13949
101959238	chr14:101959238:G:A	1.12716e-19	-4.44502e-10	-1.05849	3.14931e-10	-4.44502e-10	-1.09258	1.6343e-05	-4.44502e-10	-1.08775
101959535	chr14:101959535:T:C	5.68563e-20	-1.79747	0.054637	1.64559e-10	-1.60109	-0.140569	1.53633e-05	-1.33026	0.180688
101959638	chr14:101959638:G:A	3.19064e-19	-1.21925	1.20128	1.05367e-09	-0.932014	1.04712	0.000147545	-0.49149	1.60407
101960550	chr14:101960550:G:A	1.64418e-18	-4.44502e-10	1.62164	4.71437e-09	-4.44502e-10	1.61344	0.000316651	-4.44502e-10	1.87625
101960598	chr14:101960598:C:T	7.41963e-20	-4.44502e-10	-1.47665	2.16765e-10	-4.44502e-10	-1.46612	1.12169e-05	-4.44502e-10	-1.46413
101960648	chr14:101960648:TG:T	3.95254e-20	-1.57399	-0.532423	1.31839e-10	-1.39472	-0.568634	4.81398e-06	-1.72132	-0.588709
101960972	chr14:101960972:G:A	1.96861e-20	-1.38941	-1.41403	6.7809e-11	-1.1924	-1.43583	2.44566e-06	-1.55238	-1.43486
101961093	chr14:101961093:G:A	9.87687e-20	-4.44502e-10	-1.19058	2.98821e-10	-4.44502e-10	-1.14508	1.65244e-05	-4.44502e-10	-1.07672
101961139	chr14:101961139:G:A	7.55898e-20	-4.44502e-10	-1.45804	2.22834e-10	-4.44502e-10	-1.4385	1.1551e-05	-4.44502e-10	-1.43478
101961223	chr14:101961223:A:G	1.62647e-19	-0.678571	-0.0132057	6.00915e-10	-0.392562	-0.0539146	8.25309e-05	0.279775	0.251844
101961472	chr14:101961472:G:A	8.87384e-20	-1.29767	-4.62281e-10	2.30257e-10	-1.40574	-4.62281e-10	1.46109e-05	-1.19979	-4.62281e-10
101961871	chr14:101961871:A:T	1.58281e-19	-4.44502e-10	-0.718988	4.94424e-10	-4.44502e-10	-0.641536	2.96966e-05	-4.44502e-10	-0.490521
101962061	chr14:101962061:A:G	1.94403e-20	-1.68305	-1.13296	6.42499e-11	-1.46586	-1.21629	5.26642e-06	-1.16344	-1.05676
101962106	chr14:101962106:C:T	1.58449e-19	-4.44502e-10	-0.717925	4.9492e-10	-4.44502e-10	-0.640534	2.97286e-05	-4.44502e-10	-0.489446
101962433	chr14:101962433:T:TA	1.02743e-19	-4.44502e-10	-1.15112	2.8888e-10	-4.44502e-10	-1.17892	1.46185e-05	-4.44502e-10	-1.19927
101962464	chr14:101962464:A:G	3.09036e-20	-1.53118	-0.821306	1.34264e-10	-1.2529	-0.692214	6.70739e-06	-1.03236	-0.945988
101962712	chr14:101962712:G:A	1.27332e-19	-0.93656	-4.62281e-10	2.56589e-10	-1.29745	-4.62281e-10	2.55481e-05	-0.640992	-4.62281e-10
101962834	chr14:101962834:T:C	2.6855e-19	-4.44502e-10	-0.190323	7.11444e-10	-4.44502e-10	-0.277633	3.83535e-05	-4.44502e-10	-0.234709
101962841	chr14:101962841:C:G	3.30668e-20	-1.53517	-0.749662	1.4433e-10	-1.25804	-0.614788	7.12036e-06	-1.03673	-0.881867
101962928	chr14:101962928:G:A	1.11055e-18	-0.164172	1.39342	3.6131e-09	0.0263011	1.32109	0.000231988	0.102971	1.46216
101963351	chr14:101963351:C:T	2.98263e-20	-1.53108	-0.856892	1.18167e-10	-1.34361	-0.729215	6.89007e-06	-0.970227	-0.981246
101963507	chr14:101963507:T:C	1.21489e-19	-4.44502e-10	-0.983533	4.01918e-10	-4.44502e-10	-0.848683	1.86687e-05	-4.44502e-10	-0.954706
101963793	chr14:101963793:G:C	1.39971e-20	-1.67069	-1.47382	4.97833e-11	-1.4876	-1.44965	3.56337e-06	-1.12667	-1.48418
101964369	chr14:101964369:CT:C	7.82823e-19	-4.44502e-10	0.879547	2.19369e-09	-4.44502e-10	0.848412	0.000135463	-4.44502e-10	1.02715
101965337	chr14:101965337:G:A	4.17607e-19	1.72091	-1.46973	1.40849e-09	1.85718	-1.45183	0.00073798	4.19229	-1.46993
101965418	chr14:101965418:A:T	1.17202e-19	-1.01946	-4.62281e-10	2.37982e-10	-1.37273	-4.62281e-10	2.33163e-05	-0.732401	-4.62281e-10
101965781	chr14:101965781:A:G	1.06563e-19	-4.44502e-10	-1.11463	3.27422e-10	-4.44502e-10	-1.05368	1.44433e-05	-4.44502e-10	-1.21132
101965959	chr14:101965959:T:C	1.27529e-19	-4.44502e-10	-0.935014	3.53926e-10	-4.44502e-10	-0.975842	1.83346e-05	-4.44502e-10	-0.972765
101966025	chr14:101966025:C:T	1.16839e-19	-4.44502e-10	-1.02256	3.3547e-10	-4.44502e-10	-1.0294	1.77959e-05	-4.44502e-10	-1.00258
101966717	chr14:101966717:G:A	1.02739e-19	-4.44502e-10	-1.15117	2.88871e-10	-4.44502e-10	-1.17895	1.46182e-05	-4.44502e-10	-1.19929
101966882	chr14:101966882:T:C	1.06688e-19	-4.44502e-10	-1.11345	2.80814e-10	-4.44502e-10	-1.20724	1.45014e-05	-4.44502e-10	-1.20731
101967267	chr14:101967267:G:A	3.48375e-19	1.51643	-1.44651	1.29901e-09	1.72092	-1.39649	6.07836e-05	1.64536	-1.4196
101967415	chr14:101967415:T:G	1.37091e-19	-4.44502e-10	-0.862714	3.81433e-10	-4.44502e-10	-0.900996	1.97545e-05	-4.44502e-10	-0.898173
101967485	chr14:101967485:A:G	3.49987e-20	-2.22805	-4.62281e-10	1.02095e-10	-2.21903	-4.62281e-10	5.25206e-06	-2.22293	-4.62281e-10
101967729	chr14:101967729:A:C	2.74679e-20	-1.5014	-0.96894	1.08857e-10	-1.29924	-0.855652	6.58911e-06	-0.913765	-1.08237
101967890	chr14:101967890:C:G	9.82537e-20	-4.44502e-10	-1.19581	2.72443e-10	-4.44502e-10	-1.2375	1.41117e-05	-4.44502e-10	-1.23455
101968154	chr14:101968154:T:C	1.05495e-18	1.17789	-4.62281e-10	2.31357e-09	0.901619	-4.62281e-10	0.000897622	2.9182	-4.62281e-10
101968497	chr14:101968497:G:A	5.34445e-19	1.62764	-1.12977	2.04154e-09	1.81041	-1.03388	0.000100536	1.77528	-1.04632
101968930	chr14:101968930:T:C	1.17967e-19	-4.44502e-10	-1.01295	3.29681e-10	-4.44502e-10	-1.0468	1.69956e-05	-4.44502e-10	-1.0486
101969515	chr14:101969515:G:A	2.3571e-20	-1.58145	-1.04189	7.90795e-11	-1.33837	-1.13611	6.60879e-06	-1.02352	-0.969636
101969621	chr14:101969621:G:A	7.2961e-19	-4.44502e-10	0.809151	2.11937e-09	-4.44502e-10	0.813943	0.000136344	-4.44502e-10	1.03363
101969737	chr14:101969737:A:AT	9.05911e-20	-4.44502e-10	-1.277	2.66448e-10	-4.44502e-10	-1.25975	1.30548e-05	-4.44502e-10	-1.31239
101970415	chr14:101970415:A:G	7.44071e-20	-4.44502e-10	-1.47381	2.1459e-10	-4.44502e-10	-1.4762	1.12786e-05	-4.44502e-10	-1.45864
101971005	chr14:101971005:G:A	7.6107e-20	-4.44502e-10	-1.45122	2.23129e-10	-4.44502e-10	-1.43718	1.12123e-05	-4.44502e-10	-1.46454
101971028	chr14:101971028:C:T	3.7224e-18	-4.44502e-10	2.43876	1.1788e-08	-4.44502e-10	2.52991	0.000732974	-4.44502e-10	2.71556
101971367	chr14:101971367:C:G	7.83754e-20	-4.44502e-10	-1.42185	2.25693e-10	-4.44502e-10	-1.42576	1.20807e-05	-4.44502e-10	-1.38994
101972457	chr14:101972457:T:C	7.67271e-20	-4.44502e-10	-1.4431	2.27097e-10	-4.44502e-10	-1.41955	1.17661e-05	-4.44502e-10	-1.41633
101972865	chr14:101972865:A:G	1.19337e-19	-4.44502e-10	-1.00141	3.45616e-10	-4.44502e-10	-0.999601	2.18576e-05	-4.44502e-10	-0.797006
101973010	chr14:101973010:C:G	7.37183e-20	-4.44502e-10	-1.48311	2.13103e-10	-4.44502e-10	-1.48315	1.10617e-05	-4.44502e-10	-1.47807
101973935	chr14:101973935:T:G	1.51454e-19	-2.18749	1.42441	4.85248e-10	-2.15532	1.49505	3.63251e-05	-2.22755	1.93851
101975970	chr14:101975970:C:T	8.25038e-19	2.31133	-1.37926	2.87285e-09	2.54707	-1.42894	0.00013431	2.41816	-1.39957
101976000	chr14:101976000:C:T	1.46736e-20	-1.72136	-1.37595	4.95821e-11	-1.54533	-1.39597	1.88903e-06	-1.84647	-1.39902
101976467	chr14:101976467:G:A	6.85695e-18	-4.44502e-10	3.04966	2.21302e-08	-4.44502e-10	3.15977	0.00137664	-4.44502e-10	3.34585
101976539	chr14:101976539:T:A	7.11001e-20	-0.0959712	-1.4233	3.05992e-10	0.312088	-1.43346	3.41842e-05	0.970142	-1.31993
101976894	chr14:101976894:G:A	2.53209e-20	-1.1833	-1.36843	1.04332e-10	-0.793593	-1.40376	7.50978e-06	-0.548086	-1.31726
101977874	chr14:101977874:T:C	8.47999e-21	-2.22989	-1.41576	2.43331e-11	-2.24157	-1.41152	1.48085e-06	-2.19641	-1.29253
101978425	chr14:101978425:A:G	8.40966e-20	-4.44502e-10	-1.35139	2.31671e-10	-4.44502e-10	-1.39961	1.24598e-05	-4.44502e-10	-1.35904
101979270	chr14:101979270:T:C	1.03399e-19	0.0824207	-1.22719	4.34567e-10	0.488431	-1.25901	5.70801e-05	1.18605	-1.02315
101979824	chr14:101979824:G:A	1.74467e-20	-2.19961	-0.724593	6.21086e-11	-2.16333	-0.552711	2.80546e-06	-2.22613	-0.623856
101980063	chr14:101980063:T:C	1.59098e-19	-2.17086	1.45702	5.12413e-10	-2.1356	1.5298	3.80521e-05	-2.21848	1.97588
101980719	chr14:101980719:A:G	6.80191e-19	-4.44502e-10	0.739014	1.97221e-09	-4.44502e-10	0.741978	0.000126617	-4.44502e-10	0.959616
101980860	chr14:101980860:A:G	1.40273e-19	0.332738	-1.1725	5.80216e-10	0.725823	-1.20735	8.3076e-05	1.48845	-0.950252
101981307	chr14:101981307:G:A	7.67418e-20	-4.44502e-10	-1.44291	2.17362e-10	-4.44502e-10	-1.46336	1.11681e-05	-4.44502e-10	-1.46849
101981745	chr14:101981745:C:T	1.45365e-19	-4.44502e-10	-0.80411	4.01999e-10	-4.44502e-10	-0.84848	2.08556e-05	-4.44502e-10	-0.843929
101982321	chr14:101982321:C:T	4.75374e-20	-1.93441	0.0125714	1.57246e-10	-1.85812	0.0709986	7.47373e-06	-1.83815	-0.0320059
101982851	chr14:101982851:G:A	2.90776e-20	-1.32203	-1.09136	1.23131e-10	-1.03513	-0.99656	6.87535e-06	-0.763203	-1.19041
101983676	chr14:101983676:T:C	1.64988e-20	-1.52709	-1.45298	5.76814e-11	-1.32342	-1.46657	2.10666e-06	-1.67574	-1.46071
101983683	chr14:101983683:G:T	1.09686e-20	-2.07402	-1.3143	3.10912e-11	-2.11072	-1.29729	1.74335e-06	-2.10869	-1.21706
101983686	chr14:101983686:G:T	1.0933e-18	0.703476	0.510119	4.46874e-09	0.876734	0.683199	0.00026955	0.956	0.759201
101983689	chr14:101983689:G:T	8.96112e-19	0.826069	0.188637	3.62621e-09	1.00333	0.347683	0.000218179	1.08477	0.418992
101983827	chr14:101983827:G:A	1.20575e-19	-0.991086	-4.62281e-10	4.05753e-10	-0.839185	-4.62281e-10	1.6066e-05	-1.10485	-4.62281e-10
101983930	chr14:101983930:G:C	4.25491e-20	-2.01339	-0.0193062	1.39952e-10	-1.94116	0.0375305	6.61692e-06	-1.92751	-0.0644114
101984323	chr14:101984323:T:C	6.36453e-20	-1.63003	-4.62281e-10	2.02039e-10	-1.53647	-4.62281e-10	9.25068e-06	-1.65686	-4.62281e-10
101984757	chr14:101984757:C:T	1.44185e-19	0.30628	-1.11854	5.94656e-10	0.699352	-1.1563	8.67778e-05	1.463	-0.881202
101985095	chr14:101985095:T:C	9.3656e-20	-4.44502e-10	-1.24373	2.59983e-10	-4.44502e-10	-1.28431	1.49156e-05	-4.44502e-10	-1.17915
101985364	chr14:101985364:G:A	2.74342e-20	-1.27898	-1.19259	1.05101e-10	-1.081	-1.10901	7.21492e-06	-0.626813	-1.27859
101985646	chr14:101985646:G:A	1.62007e-20	-1.53572	-1.46258	5.58153e-11	-1.34317	-1.47971	4.60689e-06	-0.936242	-1.41776
101986736	chr14:101986736:A:G	1.02257e-18	1.14672	-4.62281e-10	1.32259e-09	0.34242	-4.62281e-10	0.000116602	0.87721	-4.62281e-10
101986993	chr14:101986993:A:G	2.91789e-20	-1.2347	-1.17521	1.12588e-10	-1.03232	-1.08887	7.77421e-06	-0.566682	-1.26406
101987066	chr14:101987066:A:G	7.78872e-20	-4.44502e-10	-1.4281	2.18961e-10	-4.44502e-10	-1.45604	1.13229e-05	-4.44502e-10	-1.45472
101987288	chr14:101987288:C:T	5.17619e-19	0.465881	-4.62281e-10	1.57434e-09	0.51666	-4.62281e-10	8.0221e-05	0.503231	-4.62281e-10
101987778	chr14:101987778:A:G	1.89891e-20	-1.35562	-1.48388	6.78148e-11	-1.1544	-1.47375	5.54948e-06	-0.691683	-1.47617
101987875	chr14:101987875:T:C	3.17005e-20	-1.3773	-0.949726	1.04111e-10	-1.13362	-1.06585	9.58199e-06	-0.75537	-0.866298
101988705	chr14:101988705:T:C	8.7761e-20	-4.44502e-10	-1.30874	2.31715e-10	-4.44502e-10	-1.39942	1.20276e-05	-4.44502e-10	-1.39435
101988889	chr14:101988889:G:C	7.64294e-20	-4.44502e-10	-1.44699	2.15975e-10	-4.44502e-10	-1.46977	1.11665e-05	-4.44502e-10	-1.46863
101990033	chr14:101990033:C:A	1.38169e-19	-0.854881	-4.62281e-10	3.56012e-10	-0.969964	-4.62281e-10	1.47127e-05	-1.19284	-4.62281e-10
101990054	chr14:101990054:G:A	4.17482e-20	-2.02001	-0.0316908	1.36831e-10	-1.94906	0.022876	6.46883e-06	-1.93544	-0.0791211
101990194	chr14:101990194:G:T	3.08943e-20	-1.42404	-0.928747	1.44572e-10	-1.15881	-0.712343	7.44491e-06	-0.89685	-0.977173
101990320	chr14:101990320:G:A	8.95854e-20	-4.44502e-10	-1.28817	2.71025e-10	-4.44502e-10	-1.24272	1.24913e-05	-4.44502e-10	-1.35652
101990648	chr14:101990648:G:A	1.30809e-19	-4.44502e-10	-0.909621	3.62776e-10	-4.44502e-10	-0.951145	1.87877e-05	-4.44502e-10	-0.948352
101990986	chr14:101990986:C:T	7.50225e-20	-4.44502e-10	-1.46557	2.14857e-10	-4.44502e-10	-1.47496	1.10752e-05	-4.44502e-10	-1.47684
101991279	chr14:101991279:A:G	2.59833e-20	-1.4596	-1.06631	8.79614e-11	-1.20458	-1.16345	7.4926e-06	-0.880268	-0.98737
101992224	chr14:101992224:A:G	2.49638e-19	-2.1775	1.91415	8.22863e-10	-2.14365	2.01151	6.38771e-05	-2.22228	2.49768
101992427	chr14:101992427:G:A	2.7006e-20	-1.60912	-0.878178	1.2662e-10	-1.35793	-0.645807	6.18719e-06	-1.13693	-0.922141
101992620	chr14:101992620:C:T	2.60884e-18	-4.44502e-10	2.0833	8.21625e-09	-4.44502e-10	2.16894	0.00050704	-4.44502e-10	2.34704
101992739	chr14:101992739:T:C	1.02564e-19	-1.15287	-4.62281e-10	2.14247e-10	-1.4778	-4.62281e-10	2.03099e-05	-0.870444	-4.62281e-10
101992866	chr14:101992866:C:T	1.26326e-19	0.442217	-1.38671	3.89944e-10	0.564379	-1.44331	5.28174e-05	1.39097	-1.30569
101993251	chr14:101993251:C:T	2.28479e-19	0.865066	-1.21698	1.43559e-09	1.79333	-1.36893	3.21138e-05	0.851653	-1.26392
101993388	chr14:101993388:T:C	7.78594e-20	-1.89215	0.463699	3.20102e-10	-1.80534	0.729052	1.4533e-05	-1.78695	0.581813
101994042	chr14:101994042:C:T	7.37768e-20	-4.44502e-10	-1.48231	2.12986e-10	-4.44502e-10	-1.48371	1.10451e-05	-4.44502e-10	-1.47956
101994872	chr14:101994872:A:G	1.56628e-19	0.483042	-1.21253	6.54152e-10	0.883456	-1.24505	9.45596e-05	1.67071	-1.00303
101995127	chr14:101995127:G:A	9.59037e-20	-4.44502e-10	-1.22001	2.64735e-10	-4.44502e-10	-1.2662	1.33061e-05	-4.44502e-10	-1.29333
101995354	chr14:101995354:G:A	3.46378e-20	-2.23841	-4.62281e-10	1.12823e-10	-2.11911	-4.62281e-10	5.16941e-06	-2.2388	-4.62281e-10
101996013	chr14:101996013:G:A	9.23964e-20	-4.44502e-10	-1.25727	2.54082e-10	-4.44502e-10	-1.30727	1.3302e-05	-4.44502e-10	-1.29364
101996191	chr14:101996191:G:A	2.21581e-20	-1.54096	-1.1442	9.09147e-11	-1.36181	-0.973198	5.53298e-06	-0.985713	-1.18511
101996575	chr14:101996575:A:C	4.34309e-20	-1.98514	-0.0270466	1.82315e-10	-1.82876	0.189566	7.39101e-06	-1.93693	0.0556391
101996655	chr14:101996655:C:T	1.24069e-19	-4.44502e-10	-0.962522	3.44601e-10	-4.44502e-10	-1.00254	1.78427e-05	-4.44502e-10	-0.999958
101996927	chr14:101996927:T:C	7.87382e-19	2.25993	-1.37458	2.74477e-09	2.49796	-1.42543	0.000128748	2.37104	-1.39474
101997070	chr14:101997070:A:G	1.47481e-19	0.44046	-1.23012	6.16742e-10	0.840852	-1.26133	8.79895e-05	1.62266	-1.027
101997343	chr14:101997343:A:G	7.66827e-20	-4.44502e-10	-1.44368	2.26929e-10	-4.44502e-10	-1.42029	1.17571e-05	-4.44502e-10	-1.41709
101997553	chr14:101997553:A:G	3.70603e-20	-2.17081	-4.62281e-10	1.07048e-10	-2.17165	-4.62281e-10	5.47575e-06	-2.18123	-4.62281e-10
101999263	chr14:101999263:G:A	5.99979e-19	-4.44502e-10	0.613535	1.84823e-09	-4.44502e-10	0.677053	0.00010953	-4.44502e-10	0.814644
101999841	chr14:101999841:A:G	1.10182e-19	0.288631	-1.36986	4.39338e-10	0.67004	-1.4297	5.67229e-05	1.43469	-1.27807
101999905	chr14:101999905:G:C	1.30378e-19	-4.44502e-10	-0.912918	3.6211e-10	-4.44502e-10	-0.952982	1.87445e-05	-4.44502e-10	-0.950656
101999916	chr14:101999916:C:T	3.1704e-20	-1.37232	-0.954593	1.3647e-10	-1.18791	-0.740917	8.39236e-06	-0.749676	-1.00456
102000160	chr14:102000160:G:A	7.34057e-19	-4.44502e-10	0.815228	2.06141e-09	-4.44502e-10	0.786216	0.000126821	-4.44502e-10	0.961222
102000318	chr14:102000318:C:T	7.29574e-19	-4.44502e-10	0.809102	2.04893e-09	-4.44502e-10	0.780144	0.000126026	-4.44502e-10	0.954934
102000447	chr14:102000447:G:A	1.73544e-20	-1.49896	-1.43056	6.06117e-11	-1.29159	-1.44885	2.21439e-06	-1.64627	-1.44031
102000678	chr14:102000678:G:A	7.73905e-20	-0.0721432	-1.36235	3.11062e-10	0.319145	-1.42408	3.6965e-05	0.99538	-1.26696
102000786	chr14:102000786:C:A	1.24788e-19	-4.44502e-10	-0.956741	3.45649e-10	-4.44502e-10	-0.999506	1.79038e-05	-4.44502e-10	-0.996543
102001510	chr14:102001510:A:G	4.26478e-20	-1.3746	-0.655788	2.12723e-10	-1.09657	-0.388373	1.03739e-05	-0.831717	-0.710548
102001672	chr14:102001672:G:A	7.78319e-20	-4.44502e-10	-1.42881	2.31494e-10	-4.44502e-10	-1.40037	1.19884e-05	-4.44502e-10	-1.39761
102001770	chr14:102001770:T:C	6.94257e-19	-4.44502e-10	0.759482	1.94856e-09	-4.44502e-10	0.729918	0.000130587	-4.44502e-10	0.990484
102001842	chr14:102001842:G:T	2.22864e-18	-4.44502e-10	1.92579	7.08377e-09	-4.44502e-10	2.02063	0.000433342	-4.44502e-10	2.18997
102002203	chr14:102002203:C:T	9.70603e-20	-4.44502e-10	-1.20803	2.68779e-10	-4.44502e-10	-1.25104	1.55013e-05	-4.44502e-10	-1.14063
102002379	chr14:102002379:G:A	7.97418e-20	-1.90812	0.503557	3.25974e-10	-1.82209	0.763974	1.47498e-05	-1.80439	0.614067
102002936	chr14:102002936:T:C	7.88673e-20	-4.44502e-10	-1.41559	2.48346e-10	-4.44502e-10	-1.33011	1.51643e-05	-4.44502e-10	-1.16261
102003411	chr14:102003411:A:G	4.43257e-20	-1.36249	-0.629304	2.20251e-10	-1.08694	-0.363222	1.07163e-05	-0.813472	-0.696318
102003795	chr14:102003795:A:G	3.90492e-20	-0.801338	-1.3172	1.62594e-10	-0.393799	-1.35987	1.28481e-05	-0.0741494	-1.25421
102004238	chr14:102004238:C:T	2.00921e-20	-1.35883	-1.4242	7.761e-11	-1.16528	-1.32795	5.69246e-06	-0.694548	-1.44786
102004425	chr14:102004425:G:C	4.60679e-20	-1.32836	-0.624888	2.31087e-10	-1.04805	-0.354082	1.12656e-05	-0.771568	-0.688234
102005252	chr14:102005252:G:GA	1.30378e-19	-4.44502e-10	-0.912918	3.6211e-10	-4.44502e-10	-0.952982	1.87445e-05	-4.44502e-10	-0.950656
102005489	chr14:102005489:T:C	7.69729e-20	-4.44502e-10	-1.43991	2.27909e-10	-4.44502e-10	-1.41599	1.18084e-05	-4.44502e-10	-1.41274
102006260	chr14:102006260:A:G	1.82531e-20	-1.44298	-1.43604	6.64357e-11	-1.22951	-1.41918	2.32259e-06	-1.60657	-1.4323
102006912	chr14:102006912:T:C	7.54917e-20	-4.44502e-10	-1.45934	2.36267e-10	-4.44502e-10	-1.37997	1.20851e-05	-4.44502e-10	-1.38958
102007769	chr14:102007769:C:A	9.10652e-20	-4.44502e-10	-1.27178	2.53482e-10	-4.44502e-10	-1.30964	1.4419e-05	-4.44502e-10	-1.21301
102007949	chr14:102007949:G:C	1.14367e-19	0.342189	-1.38613	4.55251e-10	0.716688	-1.44077	5.91997e-05	1.49926	-1.2999
102007954	chr14:102007954:C:T	9.65567e-20	0.237107	-1.45034	6.99545e-10	1.18953	-1.48403	1.42906e-05	0.242724	-1.46468
102008113	chr14:102008113:G:A	5.51544e-20	-1.77322	-4.62281e-10	1.36356e-10	-1.92966	-4.62281e-10	9.50824e-06	-1.62939	-4.62281e-10
102008414	chr14:102008414:G:A	9.57524e-20	-1.22159	-4.62281e-10	5.17378e-10	-0.596156	-4.62281e-10	1.65356e-05	-1.07604	-4.62281e-10
102008854	chr14:102008854:G:A	7.92984e-20	-4.44502e-10	-1.41014	2.2249e-10	-4.44502e-10	-1.44005	1.14005e-05	-4.44502e-10	-1.44789
102009494	chr14:102009494:G:A	1.01673e-19	-4.44502e-10	-1.1616	3.86302e-10	-4.44502e-10	-0.888311	1.84604e-05	-4.44502e-10	-0.965927
102009607	chr14:102009607:C:G	8.78747e-20	-4.44502e-10	-1.30745	2.34165e-10	-4.44502e-10	-1.3889	1.37259e-05	-4.44502e-10	-1.26227
102009648	chr14:102009648:G:GA	8.63244e-20	-4.44502e-10	-1.32525	2.29113e-10	-4.44502e-10	-1.41071	1.18904e-05	-4.44502e-10	-1.40582
102009715	chr14:102009715:C:T	1.15584e-20	-2.14291	-1.19304	3.75729e-11	-2.09958	-1.11907	1.82995e-06	-2.16508	-1.11219
102010099	chr14:102010099:G:T	1.28975e-18	-4.44502e-10	1.37885	3.4825e-09	-4.44502e-10	1.31058	0.000214713	-4.44502e-10	1.48775
102010582	chr14:102010582:A:G	8.30744e-20	-4.44502e-10	-1.36362	2.25466e-10	-4.44502e-10	-1.42676	1.29117e-05	-4.44502e-10	-1.32342
102011024	chr14:102011024:G:A	8.64406e-19	2.32959	-1.35091	2.99665e-09	2.57066	-1.41034	0.000140815	2.44333	-1.37744
102011624	chr14:102011624:C:T	1.0971e-19	-4.44502e-10	-1.08552	3.02119e-10	-4.44502e-10	-1.13411	1.77705e-05	-4.44502e-10	-1.00401
102011707	chr14:102011707:G:A	3.10779e-18	2.25831	-4.62281e-10	1.57428e-08	2.81921	-4.62281e-10	0.00864884	5.18363	-4.62281e-10
102012627	chr14:102012627:A:AT	5.35321e-20	-1.80308	-4.62281e-10	1.33219e-10	-1.95293	-4.62281e-10	9.15447e-06	-1.66731	-4.62281e-10
102013204	chr14:102013204:G:A	1.60202e-19	-4.44502e-10	-0.706922	4.45053e-10	-4.44502e-10	-0.746737	2.31274e-05	-4.44502e-10	-0.740535
102013502	chr14:102013502:T:TA	1.2747e-19	0.44426	-1.37974	5.10306e-10	0.826611	-1.43653	6.72954e-05	1.6189	-1.29136
102013732	chr14:102013732:G:A	1.04028e-18	-4.44502e-10	1.16389	2.84792e-09	-4.44502e-10	1.10942	0.000174134	-4.44502e-10	1.27827
102013839	chr14:102013839:G:A	3.4578e-20	-1.25499	-0.985147	1.48907e-10	-1.06537	-0.776235	9.49221e-06	-0.598072	-1.03301
102014270	chr14:102014270:G:A	1.92688e-19	-2.15062	1.62834	6.27512e-10	-2.11041	1.70724	4.6441e-05	-2.20553	2.16216
102014362	chr14:102014362:C:T	5.50166e-19	-1.66956	2.19643	7.99924e-10	-1.72713	1.56672	6.22407e-05	-1.63033	1.87979
102014407	chr14:102014407:A:G	2.80193e-20	-1.41481	-1.03566	1.24721e-10	-1.15971	-0.859143	6.68437e-06	-0.887565	-1.09422
102014486	chr14:102014486:C:T	1.6443e-20	-1.5257	-1.45776	5.82255e-11	-1.31114	-1.46947	2.11538e-06	-1.66844	-1.46388
102014499	chr14:102014499:G:A	7.4702e-20	-4.44502e-10	-1.46985	2.13459e-10	-4.44502e-10	-1.48148	1.09944e-05	-4.44502e-10	-1.48416
102014607	chr14:102014607:G:A	7.92121e-20	-4.44502e-10	-1.41123	2.417e-10	-4.44502e-10	-1.35723	1.23612e-05	-4.44502e-10	-1.36699
102015067	chr14:102015067:A:G	1.49313e-19	-4.44502e-10	-0.777312	4.1319e-10	-4.44502e-10	-0.821023	2.14263e-05	-4.44502e-10	-0.816935
102015069	chr14:102015069:C:T	7.66769e-20	-4.44502e-10	-1.44376	2.26909e-10	-4.44502e-10	-1.42038	1.17561e-05	-4.44502e-10	-1.41718
102015227	chr14:102015227:G:A	7.65508e-20	-4.44502e-10	-1.4454	2.17907e-10	-4.44502e-10	-1.46086	1.11837e-05	-4.44502e-10	-1.4671
102016261	chr14:102016261:C:T	1.17232e-19	-4.44502e-10	-1.01921	3.25586e-10	-4.44502e-10	-1.0593	1.68614e-05	-4.44502e-10	-1.05653
102016399	chr14:102016399:A:G	8.95294e-19	2.35522	-1.34143	3.08662e-09	2.59136	-1.40145	0.000146268	2.46936	-1.36547
102017704	chr14:102017704:C:T	2.53926e-19	-4.44502e-10	-0.246317	6.74695e-10	-4.44502e-10	-0.330669	3.63258e-05	-4.44502e-10	-0.289026
102017822	chr14:102017822:T:TAA	3.70688e-20	-1.59625	-0.574334	1.65923e-10	-1.44825	-0.285154	8.97554e-06	-1.06139	-0.625661
102017922	chr14:102017922:C:T	3.51599e-20	-2.22345	-4.62281e-10	1.00486e-10	-2.23491	-4.62281e-10	5.23147e-06	-2.22686	-4.62281e-10
102018127	chr14:102018127:T:G	8.09103e-19	-4.44502e-10	0.912567	2.26533e-09	-4.44502e-10	0.880546	0.000153508	-4.44502e-10	1.1522
102018228	chr14:102018228:T:C	1.12712e-19	0.297353	-1.35587	4.43712e-10	0.670494	-1.42025	5.83394e-05	1.44356	-1.25884
102018714	chr14:102018714:AT:A	8.70838e-20	0.0609091	-1.3774	3.49173e-10	0.445728	-1.43509	4.26334e-05	1.15865	-1.28757
102018764	chr14:102018764:C:T	3.45039e-20	-2.24229	-4.62281e-10	1.10157e-10	-2.14303	-4.62281e-10	5.1504e-06	-2.24248	-4.62281e-10
102019283	chr14:102019283:C:T	5.64881e-19	-4.44502e-10	0.553256	1.57845e-09	-4.44502e-10	0.519271	0.000105241	-4.44502e-10	0.774701
102019510	chr14:102019510:A:G	2.03038e-20	-1.43888	-1.33367	7.48409e-11	-1.22337	-1.3062	2.59168e-06	-1.60117	-1.32808
102020507	chr14:102020507:G:A	3.4719e-20	-2.23607	-4.62281e-10	9.98261e-11	-2.2415	-4.62281e-10	5.1932e-06	-2.2342	-4.62281e-10
102020607	chr14:102020607:C:T	8.32989e-20	-4.44502e-10	-1.36092	2.312e-10	-4.44502e-10	-1.40165	1.18143e-05	-4.44502e-10	-1.41225
102020797	chr14:102020797:C:T	2.60884e-18	-4.44502e-10	2.0833	8.21625e-09	-4.44502e-10	2.16894	0.00050704	-4.44502e-10	2.34704
102021345	chr14:102021345:C:A	8.8084e-20	0.0240707	-1.32914	3.45915e-10	0.402063	-1.4008	4.32468e-05	1.10912	-1.22375
102021568	chr14:102021568:G:A	7.63845e-20	-1.92567	0.478089	3.13941e-10	-1.83989	0.744161	1.4222e-05	-1.82254	0.595776
102021903	chr14:102021903:C:T	6.16775e-19	1.92717	-1.28603	2.35504e-09	2.12898	-1.2096	0.000114921	2.08368	-1.22099
102023325	chr14:102023325:G:A	6.23269e-19	1.91459	-1.26297	2.40427e-09	2.12248	-1.18241	0.00011713	2.07634	-1.19461
102024306	chr14:102024306:A:G	9.11533e-20	0.132804	-1.40362	3.66793e-10	0.512191	-1.45232	4.42317e-05	1.23191	-1.32402
102025014	chr14:102025014:G:A	4.77982e-20	-1.91637	-4.62281e-10	1.48078e-10	-1.84719	-4.62281e-10	7.37146e-06	-1.88394	-4.62281e-10
102025179	chr14:102025179:G:C	8.59063e-20	-4.44502e-10	-1.3301	2.34073e-10	-4.44502e-10	-1.3893	1.3578e-05	-4.44502e-10	-1.2731
102025262	chr14:102025262:G:A	2.30266e-19	-4.44502e-10	-0.344125	6.83127e-10	-4.44502e-10	-0.318249	3.6151e-05	-4.44502e-10	-0.29385
102025268	chr14:102025268:G:A	4.06709e-20	-2.07785	-4.62281e-10	1.30381e-10	-1.97447	-4.62281e-10	7.17327e-06	-1.91119	-4.62281e-10
102025484	chr14:102025484:C:T	7.37343e-20	-1.81128	0.328387	3.04497e-10	-1.71036	0.584089	1.3896e-05	-1.69346	0.443506
102025510	chr14:102025510:T:C	2.47704e-20	-1.54912	-1.02459	8.059e-11	-1.32095	-1.13461	6.94985e-06	-0.993594	-0.94924
102025736	chr14:102025736:C:T	1.09564e-19	0.362952	-1.44981	7.49263e-10	1.25822	-1.48406	1.57031e-05	0.336763	-1.46446
102026319	chr14:102026319:A:G	1.49174e-20	-1.92852	-1.15231	1.05552e-10	-1.06012	-1.12561	3.19711e-06	-1.59594	-1.12337
102027069	chr14:102027069:G:T	1.5423e-19	-4.44502e-10	-0.744911	4.08103e-10	-4.44502e-10	-0.833409	2.00583e-05	-4.44502e-10	-0.88291
102027301	chr14:102027301:G:A	2.59025e-18	-4.44502e-10	2.07615	8.15591e-09	-4.44502e-10	2.16157	0.000503242	-4.44502e-10	2.33952
102027424	chr14:102027424:A:G	7.80722e-20	-0.0521081	-1.37362	3.09157e-10	0.321565	-1.43264	3.64415e-05	0.998393	-1.28424
102028873	chr14:102028873:A:G	1.52731e-19	-4.44502e-10	-0.754683	4.22574e-10	-4.44502e-10	-0.798566	2.19086e-05	-4.44502e-10	-0.794676
102028957	chr14:102028957:G:A	2.61421e-20	-1.53771	-0.982098	1.21699e-10	-1.28548	-0.757897	6.1217e-06	-1.04197	-1.02774
102029011	chr14:102029011:T:C	6.72631e-19	2.00932	-1.28149	2.57525e-09	2.21341	-1.20464	0.000125393	2.16634	-1.21644
102029272	chr14:102029272:G:A	1.61922e-19	0.730016	-1.42626	1.11384e-09	1.6507	-1.48006	2.28372e-05	0.68738	-1.44054
102029409	chr14:102029409:C:T	2.18187e-18	-4.44502e-10	1.90458	7.15015e-09	-4.44502e-10	2.02996	0.000436988	-4.44502e-10	2.19835
102029424	chr14:102029424:C:T	1.70623e-19	-4.44502e-10	-0.643901	4.72865e-10	-4.44502e-10	-0.68612	2.45695e-05	-4.44502e-10	-0.680049
102030015	chr14:102030015:C:A	2.01421e-20	-1.49357	-1.28698	7.09003e-11	-1.25542	-1.32824	5.95299e-06	-0.900417	-1.19724
102030877	chr14:102030877:A:G	8.82739e-21	-2.23859	-1.36691	2.43362e-11	-2.23674	-1.41622	1.50116e-06	-2.21574	-1.25958
102031238	chr14:102031238:G:A	7.43567e-20	-4.44502e-10	-1.47449	2.17758e-10	-4.44502e-10	-1.46154	1.12675e-05	-4.44502e-10	-1.45963
102031241	chr14:102031241:T:C	2.75717e-19	-4.44502e-10	-0.163984	7.34244e-10	-4.44502e-10	-0.246088	3.92384e-05	-4.44502e-10	-0.211897
102031377	chr14:102031377:G:A	7.96329e-20	-4.44502e-10	-1.40593	2.23012e-10	-4.44502e-10	-1.4377	1.1429e-05	-4.44502e-10	-1.4454
102031435	chr14:102031435:A:G	2.64681e-20	-1.43758	-1.06984	9.29691e-11	-1.17399	-1.13867	8.39589e-06	-0.771096	-0.982715
102031961	chr14:102031961:T:C	4.46362e-20	-1.98482	-4.62281e-10	1.54212e-10	-1.8066	-4.62281e-10	7.09634e-06	-1.92197	-4.62281e-10
102032173	chr14:102032173:A:G	1.06558e-18	1.18792	-4.62281e-10	2.30203e-09	0.896615	-4.62281e-10	0.00090377	2.92502	-4.62281e-10
102032895	chr14:102032895:C:T	1.08379e-19	0.348535	-1.44626	8.92677e-10	1.27021	-1.32092	1.67265e-05	0.354149	-1.41871
102033364	chr14:102033364:C:T	1.54519e-19	-4.44502e-10	-0.743041	4.08827e-10	-4.44502e-10	-0.831638	2.00919e-05	-4.44502e-10	-0.881238
102033577	chr14:102033577:G:A	8.65204e-19	2.46268	-1.48308	2.74605e-09	2.54812	-1.47513	0.00171128	5.04558	-1.48213
102033816	chr14:102033816:A:G	8.73192e-20	-2.14318	0.829392	2.92895e-10	-2.17368	1.00856	1.27756e-05	-2.18382	0.849805
102034813	chr14:102034813:T:C	1.78159e-20	-1.47928	-1.42399	6.51196e-11	-1.21774	-1.45096	5.1556e-06	-0.838537	-1.40293
102034882	chr14:102034882:C:T	4.02846e-19	-2.15742	2.37261	9.67645e-10	-2.11745	2.14738	6.2977e-05	-2.20535	2.46656
102035208	chr14:102035208:C:T	9.57002e-21	-2.24007	-1.28465	2.60241e-11	-2.23469	-1.35121	1.6692e-06	-2.21972	-1.14949
102036015	chr14:102036015:T:C	1.24168e-19	-0.961722	-4.62281e-10	3.36924e-10	-1.02507	-4.62281e-10	2.03729e-05	-0.867347	-4.62281e-10
102036130	chr14:102036130:C:T	5.89678e-20	-1.70637	-4.62281e-10	1.89047e-10	-1.60293	-4.62281e-10	8.63888e-06	-1.72528	-4.62281e-10
102037220	chr14:102037220:T:TC	1.41006e-19	-4.44502e-10	-0.83456	4.21632e-10	-4.44502e-10	-0.800798	1.98283e-05	-4.44502e-10	-0.894443
102037317	chr14:102037317:G:A	4.06824e-19	-2.18039	2.40541	9.72758e-10	-2.14718	2.18238	6.4256e-05	-2.21992	2.50124
102037610	chr14:102037610:C:T	3.87693e-20	-2.12573	-4.62281e-10	1.22747e-10	-2.0348	-4.62281e-10	6.70368e-06	-1.9789	-4.62281e-10
102037996	chr14:102037996:C:G	6.12239e-19	2.11212	-1.47836	1.97016e-09	2.20605	-1.46511	0.00112118	4.61684	-1.47626
102038501	chr14:102038501:C:T	5.18596e-19	1.94718	-1.47941	1.68486e-09	2.05142	-1.46691	0.000918665	4.41889	-1.47752
102038925	chr14:102038925:AC:A	6.02792e-19	2.09657	-1.47836	1.96103e-09	2.2013	-1.46501	0.00112082	4.61659	-1.47633
102039727	chr14:102039727:C:T	2.30827e-19	-4.44502e-10	-0.341692	6.09656e-10	-4.44502e-10	-0.432035	3.8701e-05	-4.44502e-10	-0.225689
102039971	chr14:102039971:A:G	1.20842e-20	-1.82435	-1.46711	4.59135e-11	-1.53973	-1.47844	3.27221e-06	-1.24321	-1.45288
102040446	chr14:102040446:G:C	1.92745e-19	0.946917	-1.46891	1.72008e-09	1.98429	-1.37909	2.85441e-05	0.924709	-1.45481
102040728	chr14:102040728:G:C	4.54599e-19	-1.18945	1.52551	1.01761e-09	-0.947757	1.02804	5.38441e-05	-1.14543	1.24997
102041719	chr14:102041719:C:A	1.85515e-19	-1.93779	1.37756	8.41475e-10	-1.85273	1.74296	3.72861e-05	-1.83552	1.57258
102042069	chr14:102042069:A:T	1.86864e-19	-4.44502e-10	-0.552977	5.2787e-10	-4.44502e-10	-0.576079	2.85948e-05	-4.44502e-10	-0.528328
102042903	chr14:102042903:A:G	2.06495e-19	1.01242	-1.46551	1.85643e-09	2.05277	-1.37128	3.04824e-05	0.986324	-1.45073
102043848	chr14:102043848:T:G	8.60783e-20	-4.44502e-10	-1.3281	2.52344e-10	-4.44502e-10	-1.31414	1.34183e-05	-4.44502e-10	-1.28494
102044059	chr14:102044059:A:G	9.34846e-20	-4.44502e-10	-1.24556	2.70999e-10	-4.44502e-10	-1.24282	1.32137e-05	-4.44502e-10	-1.3003
102044091	chr14:102044091:A:G	1.17696e-20	-1.83363	-1.48421	3.33206e-11	-1.85488	-1.48388	2.09107e-06	-1.66753	-1.47634
102044526	chr14:102044526:G:A	5.27184e-19	1.93616	-1.45197	1.5062e-09	1.94109	-1.46867	0.000830512	4.29386	-1.45337
102044537	chr14:102044537:G:A	1.37609e-20	-1.87688	-1.28465	4.68995e-11	-1.6577	-1.33922	3.86074e-06	-1.2749	-1.2558
102044849	chr14:102044849:G:A	1.81616e-19	-4.44502e-10	-0.581466	4.95928e-10	-4.44502e-10	-0.6385	2.56055e-05	-4.44502e-10	-0.638748
102044888	chr14:102044888:C:T	6.52118e-20	-1.60572	-4.62281e-10	2.10137e-10	-1.49717	-4.62281e-10	9.53196e-06	-1.6269	-4.62281e-10
102045017	chr14:102045017:T:C	3.45825e-20	-2.24001	-4.62281e-10	1.05565e-10	-2.18561	-4.62281e-10	5.16514e-06	-2.23962	-4.62281e-10
102045260	chr14:102045260:A:G	1.4143e-20	-1.72592	-1.40822	5.38508e-11	-1.41761	-1.44111	4.10548e-06	-1.10315	-1.36608
102045390	chr14:102045390:CACCTGAGGTCAGGAGTTCGAGACCAGCCTGGCCAACATGGTGAAATCCCATCTCTACAAAAAATACA:C	2.56971e-20	-1.93502	-0.601958	7.04273e-11	-2.05268	-0.537671	4.3181e-06	-1.85674	-0.561993
102045480	chr14:102045480:G:A	3.928e-20	-2.11264	-4.62281e-10	1.20194e-10	-2.05582	-4.62281e-10	5.747e-06	-2.13288	-4.62281e-10
102045820	chr14:102045820:T:C	1.38614e-20	-1.69917	-1.45507	5.44558e-11	-1.37835	-1.46919	4.00718e-06	-1.05604	-1.43742
102046131	chr14:102046131:G:A	3.45123e-20	-2.24204	-4.62281e-10	1.01869e-10	-2.22124	-4.62281e-10	5.15071e-06	-2.24242	-4.62281e-10
102046227	chr14:102046227:CAG:C	1.45161e-19	-4.44502e-10	-0.805518	3.77707e-10	-4.44502e-10	-0.910812	2.01016e-05	-4.44502e-10	-0.880753
102046305	chr14:102046305:C:T	2.50502e-19	-0.259894	-4.62281e-10	6.02692e-10	-0.443524	-4.62281e-10	2.26566e-05	-0.761101	-4.62281e-10
102046309	chr14:102046309:T:C	2.31462e-19	-0.338945	-4.62281e-10	5.59148e-10	-0.518516	-4.62281e-10	2.11746e-05	-0.828751	-4.62281e-10
102046315	chr14:102046315:T:C	2.296e-19	-0.34702	-4.62281e-10	5.54978e-10	-0.526001	-4.62281e-10	2.10292e-05	-0.835644	-4.62281e-10
102046436	chr14:102046436:G:A	3.2598e-18	-4.44502e-10	2.30606	9.84941e-09	-4.44502e-10	2.35024	0.000603947	-4.44502e-10	2.52193
102046474	chr14:102046474:G:A	5.6064e-19	-4.44502e-10	0.54572	1.56481e-09	-4.44502e-10	0.510588	0.000105148	-4.44502e-10	0.773816
102046535	chr14:102046535:G:A	8.56806e-21	-2.22808	-1.40724	2.57102e-11	-2.2428	-1.35524	1.25906e-06	-2.19397	-1.45722
102046749	chr14:102046749:G:A	2.67353e-19	-1.77834	1.58355	4.63895e-10	-1.73637	1.0311	3.45585e-05	-1.64756	1.30866
102046842	chr14:102046842:A:C	7.3676e-20	-4.44502e-10	-1.48368	2.1423e-10	-4.44502e-10	-1.47788	1.10751e-05	-4.44502e-10	-1.47685
102046944	chr14:102046944:GCCA:G	4.22688e-20	-2.03931	-4.62281e-10	1.30953e-10	-1.97009	-4.62281e-10	6.15846e-06	-2.06373	-4.62281e-10
102047059	chr14:102047059:T:A	3.42042e-19	1.53557	-1.48399	1.04906e-09	1.59286	-1.48214	0.000642309	4.0677	-1.48418
102047259	chr14:102047259:A:G	1.36455e-20	-1.70006	-1.46989	5.4357e-11	-1.37021	-1.47915	3.93228e-06	-1.05528	-1.45705
102047459	chr14:102047459:C:T	9.18269e-19	-4.44502e-10	1.03913	2.60935e-09	-4.44502e-10	1.02193	0.000149374	-4.44502e-10	1.1249
102047753	chr14:102047753:C:T	1.37438e-18	-4.44502e-10	1.4424	3.79056e-09	-4.44502e-10	1.39534	0.00027523	-4.44502e-10	1.73605
102047890	chr14:102047890:T:C	4.12576e-20	-1.38271	-0.680819	2.15872e-10	-0.875701	-0.594543	1.21265e-05	-0.677303	-0.708862
102048074	chr14:102048074:G:A	8.86811e-19	-4.44502e-10	1.00427	2.52074e-09	-4.44502e-10	0.987379	0.000144188	-4.44502e-10	1.08956
102048098	chr14:102048098:T:G	8.69004e-21	-2.24328	-1.3779	2.45078e-11	-2.22097	-1.42496	1.45255e-06	-2.23424	-1.274
102048307	chr14:102048307:C:T	7.6862e-19	-2.18749	3.04873	1.82617e-09	-2.15686	2.8219	0.000124684	-2.22455	3.16879
102048328	chr14:102048328:C:T	9.03508e-20	-4.44502e-10	-1.27966	2.36169e-10	-4.44502e-10	-1.38038	1.22721e-05	-4.44502e-10	-1.37423
102048507	chr14:102048507:C:T	1.53835e-19	-4.44502e-10	-0.747477	4.22966e-10	-4.44502e-10	-0.797638	2.18472e-05	-4.44502e-10	-0.79748
102048673	chr14:102048673:C:T	8.51952e-20	-4.44502e-10	-1.33841	2.32506e-10	-4.44502e-10	-1.39601	1.34731e-05	-4.44502e-10	-1.28086
102048678	chr14:102048678:G:A	8.3106e-21	-2.18845	-1.47738	2.29264e-11	-2.23825	-1.47439	1.19355e-06	-2.22817	-1.47644
102049109	chr14:102049109:A:C	1.45763e-19	0.0389398	-0.84032	8.59329e-10	0.93614	-1.02492	2.00017e-05	-0.00684349	-0.878892
102049309	chr14:102049309:G:A	1.09054e-19	-4.44502e-10	-1.09152	2.93385e-10	-4.44502e-10	-1.16345	1.66165e-05	-4.44502e-10	-1.07115
102049376	chr14:102049376:G:A	1.95234e-19	0.975038	-1.4842	2.09061e-09	2.24913	-1.44885	3.07555e-05	1.02648	-1.48196
102049698	chr14:102049698:C:T	2.13201e-19	-4.44502e-10	-0.421124	5.70138e-10	-4.44502e-10	-0.499052	3.03381e-05	-4.44502e-10	-0.46915
102050753	chr14:102050753:A:G	1.82969e-19	0.906449	-1.48049	2.00328e-09	2.1821	-1.42449	2.91399e-05	0.963972	-1.47342
102050795	chr14:102050795:C:T	1.84237e-20	-1.67525	-1.19447	4.89301e-11	-1.78984	-1.1647	2.14615e-06	-1.93957	-1.17831
102050816	chr14:102050816:C:T	1.76612e-20	-1.71752	-1.19447	4.73109e-11	-1.82349	-1.1647	2.08478e-06	-1.96858	-1.17831
102051014	chr14:102051014:A:G	2.70403e-18	-4.44502e-10	2.11914	7.47873e-09	-4.44502e-10	2.07489	0.000538069	-4.44502e-10	2.40643
102051249	chr14:102051249:C:T	1.34609e-20	-2.01701	-1.16656	3.09827e-11	-2.16051	-1.251	2.7877e-06	-1.90509	-0.951245
102051632	chr14:102051632:A:G	1.70783e-20	-1.62585	-1.3197	6.58258e-11	-1.28038	-1.37754	5.28236e-06	-0.949761	-1.26742
102052262	chr14:102052262:C:A	2.31426e-19	1.12342	-1.46251	2.87371e-09	2.47205	-1.35362	3.76538e-05	1.18721	-1.44033
102052511	chr14:102052511:G:T	2.22618e-19	-4.44502e-10	-0.3779	5.94165e-10	-4.44502e-10	-0.457772	3.16403e-05	-4.44502e-10	-0.427121
102052533	chr14:102052533:T:C	1.50631e-20	-1.71618	-1.35494	5.49047e-11	-1.45145	-1.38788	4.6925e-06	-1.01908	-1.31651
102052637	chr14:102052637:A:G	2.14688e-20	-1.66108	-1.05568	7.72526e-11	-1.32778	-1.17007	6.48988e-06	-1.00776	-1.00355
102052927	chr14:102052927:C:T	1.59125e-19	-4.44502e-10	-0.713669	4.37023e-10	-4.44502e-10	-0.764943	2.25717e-05	-4.44502e-10	-0.764857
102052952	chr14:102052952:T:C	5.46585e-19	1.95128	-1.43095	1.57808e-09	1.97388	-1.45485	0.000896837	4.35039	-1.43307
102053849	chr14:102053849:T:C	1.75081e-20	-2.23965	-0.68104	5.73536e-11	-2.21728	-0.578412	2.87022e-06	-2.22018	-0.606986
102053988	chr14:102053988:C:T	1.43882e-19	-0.814364	-4.62281e-10	2.29994e-10	-1.40688	-4.62281e-10	3.24941e-05	-0.400496	-4.62281e-10
102054136	chr14:102054136:C:T	8.57111e-21	-2.19798	-1.43698	2.46857e-11	-2.1564	-1.4823	1.76043e-06	-1.88576	-1.43023
102054345	chr14:102054345:G:A	4.1117e-20	-2.06694	-4.62281e-10	1.89516e-10	-1.60046	-4.62281e-10	7.53027e-06	-1.86262	-4.62281e-10
102054456	chr14:102054456:CAAAG:C	1.70084e-19	-0.647067	-4.62281e-10	4.25158e-10	-0.792468	-4.62281e-10	1.66304e-05	-1.07032	-4.62281e-10
102054507	chr14:102054507:C:T	4.83426e-19	1.84843	-1.45089	1.41702e-09	1.88006	-1.46867	0.000779286	4.2307	-1.45388
102054551	chr14:102054551:A:G	1.13685e-20	-1.9742	-1.37832	4.03941e-11	-1.7219	-1.42435	2.86698e-06	-1.48781	-1.34048
102054730	chr14:102054730:G:A	5.35108e-19	1.95867	-1.45956	1.57338e-09	1.99036	-1.47431	0.000886538	4.36769	-1.46192
102054972	chr14:102054972:T:C	1.38383e-20	-1.75264	-1.40328	5.03534e-11	-1.49769	-1.42818	4.17572e-06	-1.07912	-1.37314
102054976	chr14:102054976:C:T	4.85915e-19	-4.44502e-10	0.402674	1.40712e-09	-4.44502e-10	0.404369	8.02432e-05	-4.44502e-10	0.503508
102055182	chr14:102055182:C:T	3.1975e-18	-4.44502e-10	2.28677	8.7927e-09	-4.44502e-10	2.23675	0.00067116	-4.44502e-10	2.62745
102055197	chr14:102055197:A:G	1.84795e-20	-1.62042	-1.24628	7.00742e-11	-1.27653	-1.31884	5.74708e-06	-0.94524	-1.18762
102055462	chr14:102055462:A:T	4.29522e-19	0.279315	-4.62281e-10	1.30124e-09	0.326146	-4.62281e-10	6.59716e-05	0.307671	-4.62281e-10
102055556	chr14:102055556:C:A	3.40536e-18	-4.44502e-10	2.34975	1.01891e-08	-4.44502e-10	2.38415	0.00062407	-4.44502e-10	2.55471
102055853	chr14:102055853:C:T	1.59849e-20	-1.60949	-1.40222	4.11599e-11	-1.72587	-1.40159	1.77696e-06	-1.89156	-1.41509
102056783	chr14:102056783:C:T	5.50506e-20	-1.77511	-4.62281e-10	1.81118e-10	-1.64578	-4.62281e-10	7.89937e-06	-1.81477	-4.62281e-10
102056966	chr14:102056966:C:G	5.88194e-19	2.06637	-1.47267	1.72199e-09	2.08801	-1.4817	0.000986805	4.48727	-1.47435
102057157	chr14:102057157:GCAAACGTGCACACACTGCAGATGCA:G	7.41019e-20	-4.44502e-10	-1.47792	2.15436e-10	-4.44502e-10	-1.47227	1.10046e-05	-4.44502e-10	-1.48324
102057171	chr14:102057171:A:G	3.44788e-20	-2.24301	-4.62281e-10	1.03017e-10	-2.21003	-4.62281e-10	5.18045e-06	-2.23666	-4.62281e-10
102057211	chr14:102057211:A:T	1.9285e-20	-1.48266	-1.34137	7.68568e-11	-1.10816	-1.39482	6.22968e-06	-0.758762	-1.29347
102057376	chr14:102057376:C:T	4.22132e-20	-2.04063	-4.62281e-10	1.10047e-10	-2.14402	-4.62281e-10	6.86619e-06	-1.95494	-4.62281e-10
102057400	chr14:102057400:CAT:C	9.22368e-20	-4.44502e-10	-1.259	2.3961e-10	-4.44502e-10	-1.36592	1.24547e-05	-4.44502e-10	-1.35945
102057470	chr14:102057470:A:T	6.12931e-19	-4.44502e-10	0.634893	1.77221e-09	-4.44502e-10	0.635056	0.000101795	-4.44502e-10	0.741408
102058513	chr14:102058513:C:T	2.33147e-19	-1.93224	1.60055	1.39453e-09	-1.79289	2.18827	5.87324e-05	-1.79103	1.98247
102058666	chr14:102058666:C:T	1.12588e-20	-2.24106	-1.12115	2.96924e-11	-2.2345	-1.21954	2.0488e-06	-2.21761	-0.946691
102058687	chr14:102058687:T:C	1.45329e-20	-1.82928	-1.27766	5.35787e-11	-1.57314	-1.29064	4.49256e-06	-1.18245	-1.19669
102059246	chr14:102059246:T:G	6.17612e-20	-1.66008	-4.62281e-10	1.50427e-10	-1.83145	-4.62281e-10	1.07989e-05	-1.50211	-4.62281e-10
102059532	chr14:102059532:C:T	1.43403e-20	-2.18924	-0.93104	3.58711e-11	-2.14018	-1.12481	3.2324e-06	-1.85216	-0.856171
102059867	chr14:102059867:C:T	4.90811e-19	1.89691	-1.48421	1.49077e-09	1.93778	-1.47566	0.000853375	4.35068	-1.48303
102059911	chr14:102059911:T:A	1.27157e-19	0.543426	-1.48136	1.14815e-09	1.66743	-1.46645	1.99443e-05	0.595529	-1.48414
102059913	chr14:102059913:T:A	9.89981e-20	-4.44502e-10	-1.18826	2.96047e-10	-4.44502e-10	-1.15441	1.43276e-05	-4.44502e-10	-1.21936
102059945	chr14:102059945:A:G	1.05066e-19	-1.37183	0.243058	1.94356e-10	-1.55332	-0.0219182	1.66016e-05	-1.54037	0.468315
102060727	chr14:102060727:G:A	1.05405e-19	-4.44502e-10	-1.12555	2.81683e-10	-4.44502e-10	-1.20415	1.67797e-05	-4.44502e-10	-1.06138
102061055	chr14:102061055:G:A	1.62839e-20	-2.11573	-0.877449	6.56337e-11	-1.90579	-0.755049	4.94539e-06	-1.43989	-0.843208
102061301	chr14:102061301:G:A	2.52032e-19	-4.44502e-10	-0.253803	6.69846e-10	-4.44502e-10	-0.337882	3.56974e-05	-4.44502e-10	-0.306474
102061643	chr14:102061643:C:T	5.92855e-19	-4.44502e-10	0.60159	1.63914e-09	-4.44502e-10	0.556997	9.34548e-05	-4.44502e-10	0.655925
102062023	chr14:102062023:G:A	5.16938e-20	-1.83802	-4.62281e-10	2.87655e-10	-1.18317	-4.62281e-10	1.04874e-05	-1.53138	-4.62281e-10
102062058	chr14:102062058:G:C	6.35701e-20	-0.22308	-1.40814	6.23534e-10	0.830782	-1.24031	1.00745e-05	-0.196753	-1.3748
102062090	chr14:102062090:T:C	3.84021e-20	-2.13525	-4.62281e-10	1.01454e-10	-2.22532	-4.62281e-10	5.66383e-06	-2.14745	-4.62281e-10
102062225	chr14:102062225:G:A	7.71526e-20	-0.509954	-0.92762	1.40113e-10	-0.832704	-1.06978	1.63492e-05	-0.324047	-0.76333
102062472	chr14:102062472:C:G	5.65764e-20	-1.74777	-4.62281e-10	1.7463e-10	-1.68226	-4.62281e-10	8.54759e-06	-1.7359	-4.62281e-10
102062480	chr14:102062480:C:T	1.31097e-20	-1.91842	-1.29159	3.51613e-11	-2.00593	-1.27906	1.6203e-06	-2.10713	-1.29181
102062729	chr14:102062729:A:T	7.47513e-20	-4.44502e-10	-1.46919	2.18592e-10	-4.44502e-10	-1.45772	1.12569e-05	-4.44502e-10	-1.46057
102062937	chr14:102062937:C:A	8.16538e-20	-4.44502e-10	-1.38087	2.4563e-10	-4.44502e-10	-1.3411	1.26568e-05	-4.44502e-10	-1.34336
102063044	chr14:102063044:C:T	7.51082e-20	-4.44502e-10	-1.46443	2.19934e-10	-4.44502e-10	-1.4516	1.13219e-05	-4.44502e-10	-1.45482
102064408	chr14:102064408:T:C	2.51193e-20	-1.51247	-1.04725	6.39954e-11	-1.49881	-1.18731	4.35277e-06	-1.54979	-0.860947
102065062	chr14:102065062:T:C	1.04113e-18	-4.44502e-10	1.16471	3.32624e-09	-4.44502e-10	1.26467	0.000216553	-4.44502e-10	1.49628
102065083	chr14:102065083:T:C	2.79918e-20	-1.86426	-0.587186	1.10483e-10	-1.58843	-0.551638	4.52688e-06	-1.96659	-0.404932
102065120	chr14:102065120:C:T	2.17245e-20	-1.33565	-1.36927	6.1438e-11	-1.28281	-1.44409	3.38674e-06	-1.33369	-1.328
102065169	chr14:102065169:T:C	1.33701e-19	-4.44502e-10	-0.887755	3.49308e-10	-4.44502e-10	-0.988976	1.85913e-05	-4.44502e-10	-0.958862
102065176	chr14:102065176:G:A	1.16184e-19	-4.44502e-10	-1.02818	3.07682e-10	-4.44502e-10	-1.11586	1.62288e-05	-4.44502e-10	-1.09477
102065187	chr14:102065187:G:C	1.16166e-20	-2.1717	-1.15923	3.55542e-11	-2.01157	-1.2623	1.62885e-06	-2.1883	-1.20538
102065335	chr14:102065335:A:G	2.84884e-20	-1.59169	-0.842172	6.90782e-11	-1.5774	-1.03229	5.02705e-06	-1.62825	-0.638471
102065495	chr14:102065495:C:G	1.79427e-19	-4.44502e-10	-0.593589	4.83015e-10	-4.44502e-10	-0.664883	2.2976e-05	-4.44502e-10	-0.747102
102065627	chr14:102065627:G:C	3.15745e-18	3.47409	-1.19993	1.33731e-08	3.76926	-1.1132	0.00445514	5.70146	-1.1812
102065650	chr14:102065650:C:T	1.16744e-19	-4.44502e-10	-1.02337	3.07879e-10	-4.44502e-10	-1.11522	1.6228e-05	-4.44502e-10	-1.09482
102065661	chr14:102065661:C:T	1.7976e-19	-4.44502e-10	-0.591738	4.83894e-10	-4.44502e-10	-0.663064	2.30169e-05	-4.44502e-10	-0.745324
102065742	chr14:102065742:G:A	1.32335e-19	-4.44502e-10	-0.898024	3.44094e-10	-4.44502e-10	-1.00401	1.82051e-05	-4.44502e-10	-0.97985
102066562	chr14:102066562:C:T	4.31662e-18	3.39895	-0.812084	2.73118e-08	4.44132	-1.07117	0.000359853	2.78292	-0.778774
102066764	chr14:102066764:G:A	4.59033e-19	1.82537	-1.4796	1.98166e-09	2.23095	-1.48419	0.000506509	3.81203	-1.46604
102067028	chr14:102067028:C:T	7.89852e-20	-4.44502e-10	-1.4141	2.359e-10	-4.44502e-10	-1.38152	1.21695e-05	-4.44502e-10	-1.38262
102067227	chr14:102067227:T:A	8.35477e-20	-4.44502e-10	-1.35794	2.29294e-10	-4.44502e-10	-1.40992	1.17325e-05	-4.44502e-10	-1.41919
102067230	chr14:102067230:T:A	9.55338e-19	2.1004	-1.02169	4.69709e-09	2.83807	-1.2283	8.92298e-05	1.59898	-0.98932
102067511	chr14:102067511:T:C	1.60814e-20	-1.55381	-1.45189	5.20686e-11	-1.42104	-1.47132	9.67162e-06	-0.161168	-1.45119
102067870	chr14:102067870:T:A	7.7247e-20	-4.44502e-10	-1.43635	2.28166e-10	-4.44502e-10	-1.41486	1.21301e-05	-4.44502e-10	-1.38586
102067929	chr14:102067929:C:T	1.0728e-19	-4.44502e-10	-1.10791	2.65051e-10	-4.44502e-10	-1.26501	1.72783e-05	-4.44502e-10	-1.0321
102068149	chr14:102068149:GCC:ACC	1.25192e-20	-1.99872	-1.25738	3.12522e-11	-2.11623	-1.28661	2.11898e-06	-1.86527	-1.26535
102068254	chr14:102068254:T:C	2.91472e-18	-4.44502e-10	2.19417	7.27533e-09	-4.44502e-10	2.04731	0.000433903	-4.44502e-10	2.19127
102068303	chr14:102068303:G:A	1.15025e-17	-4.44502e-10	3.56696	3.96328e-08	-4.44502e-10	3.74248	0.00253518	-4.44502e-10	3.95647
102069146	chr14:102069146:G:A	5.73708e-20	-0.764892	-0.968932	9.96005e-11	-1.2242	-1.01956	1.14865e-05	-0.462595	-0.97779
102069736	chr14:102069736:T:C	1.8404e-19	-2.1068	1.5386	4.39676e-10	-2.10042	1.34153	7.77243e-05	-2.13529	2.60691
102069818	chr14:102069818:A:G	1.47819e-18	-4.44502e-10	1.51522	5.25443e-09	-4.44502e-10	1.7219	0.000347948	-4.44502e-10	1.9705
102069835	chr14:102069835:G:A	1.7884e-19	-2.11302	1.51615	4.27692e-10	-2.10662	1.3201	7.53652e-05	-2.14036	2.58116
102069940	chr14:102069940:G:T	1.95312e-19	-2.07404	1.56528	4.82568e-10	-2.06134	1.39553	8.19913e-05	-2.09837	2.62343
102070216	chr14:102070216:A:G	1.26693e-19	0.212328	-1.15392	5.57454e-10	0.618054	-1.1396	0.000173844	2.42103	-1.14443
102070916	chr14:102070916:C:A	8.14596e-20	-4.44502e-10	-1.38325	2.25945e-10	-4.44502e-10	-1.42464	1.32093e-05	-4.44502e-10	-1.30064
102070998	chr14:102070998:T:C	7.83749e-20	-4.44502e-10	-1.42185	2.27454e-10	-4.44502e-10	-1.41798	1.18793e-05	-4.44502e-10	-1.40675
102071068	chr14:102071068:C:T	1.99067e-19	-0.489719	-4.62281e-10	3.42113e-10	-1.00979	-4.62281e-10	4.05788e-05	-0.178308	-4.62281e-10
102071272	chr14:102071272:G:A	1.76999e-18	1.64085	0.0545151	3.28074e-09	1.32586	-0.074967	0.00246345	3.62195	0.305809
102071715	chr14:102071715:T:A	9.16848e-21	-2.10756	-1.46003	2.83243e-11	-2.02235	-1.47886	1.29531e-06	-2.14886	-1.47394
102071876	chr14:102071876:T:C	1.12209e-19	-4.44502e-10	-1.063	3.45487e-10	-4.44502e-10	-0.999975	1.92459e-05	-4.44502e-10	-0.924258
102071971	chr14:102071971:T:C	1.05787e-19	0.183192	-1.30513	3.57115e-10	0.388698	-1.35557	0.000157191	2.49156	-1.31565
102072984	chr14:102072984:C:G	1.95636e-19	-2.05769	1.55059	4.8682e-10	-2.04554	1.3885	8.29016e-05	-2.08165	2.61775
102073051	chr14:102073051:G:A	7.36663e-20	-4.44502e-10	-1.48381	2.17887e-10	-4.44502e-10	-1.46095	1.11062e-05	-4.44502e-10	-1.47405
102073442	chr14:102073442:G:A	3.02332e-18	1.37083	0.859921	5.70397e-09	1.09268	0.711312	0.00454711	3.33136	1.20934
102073580	chr14:102073580:G:A	8.02685e-20	-4.44502e-10	-1.39798	2.23241e-10	-4.44502e-10	-1.43668	1.2955e-05	-4.44502e-10	-1.32007
102073870	chr14:102073870:A:G	1.11198e-18	0.267373	0.963167	2.77006e-09	0.285711	0.795982	0.00113766	1.8605	1.29468
102073892	chr14:102073892:C:G	7.44963e-20	-4.44502e-10	-1.47261	2.14289e-10	-4.44502e-10	-1.4776	1.12468e-05	-4.44502e-10	-1.46147
102073898	chr14:102073898:C:T	9.07551e-20	-4.44502e-10	-1.27519	2.65968e-10	-4.44502e-10	-1.26155	1.41915e-05	-4.44502e-10	-1.22891
102074142	chr14:102074142:CAGCT:C	7.5027e-20	-4.44502e-10	-1.46551	2.15484e-10	-4.44502e-10	-1.47204	1.13553e-05	-4.44502e-10	-1.45187
102074809	chr14:102074809:T:C	1.2457e-19	-4.44502e-10	-0.958488	3.08112e-10	-4.44502e-10	-1.11447	2.15525e-05	-4.44502e-10	-0.811064
102075699	chr14:102075699:T:A	1.68814e-19	-4.44502e-10	-0.654563	4.98549e-10	-4.44502e-10	-0.633229	2.63555e-05	-4.44502e-10	-0.609876
102075763	chr14:102075763:G:A	1.18867e-19	-4.44502e-10	-1.00536	3.69682e-10	-4.44502e-10	-0.932288	2.14563e-05	-4.44502e-10	-0.815537
102075980	chr14:102075980:C:T	5.91505e-20	-1.70327	-4.62281e-10	2.06092e-10	-1.51661	-4.62281e-10	7.16913e-06	-1.91177	-4.62281e-10
102076132	chr14:102076132:G:A	4.37584e-19	0.0101105	0.287799	1.22946e-09	0.078077	0.191327	0.000412798	1.53797	0.603435
102076482	chr14:102076482:G:A	1.32815e-19	-4.44502e-10	-0.894404	4.10055e-10	-4.44502e-10	-0.828637	2.44163e-05	-4.44502e-10	-0.686304
102076505	chr14:102076505:T:C	7.73036e-20	-4.44502e-10	-1.43562	2.24443e-10	-4.44502e-10	-1.43131	1.17654e-05	-4.44502e-10	-1.41639
102076852	chr14:102076852:G:A	7.53751e-20	-4.44502e-10	-1.46088	2.163e-10	-4.44502e-10	-1.46826	1.14269e-05	-4.44502e-10	-1.44558
102077080	chr14:102077080:T:A	7.75845e-20	-4.44502e-10	-1.43199	2.20885e-10	-4.44502e-10	-1.44729	1.29291e-05	-4.44502e-10	-1.32207
102077520	chr14:102077520:T:A	1.00701e-19	-2.05804	0.886841	2.53414e-10	-2.04202	0.732111	3.82141e-05	-2.09939	1.86104
102077644	chr14:102077644:G:A	1.59527e-20	-1.92676	-1.08698	4.29958e-11	-1.90313	-1.1807	2.99583e-06	-1.98004	-0.804296
102077658	chr14:102077658:A:C	8.7809e-20	-4.44502e-10	-1.3082	2.5999e-10	-4.44502e-10	-1.28429	1.36018e-05	-4.44502e-10	-1.27135
102077864	chr14:102077864:T:C	7.81557e-20	-4.44502e-10	-1.42466	2.19355e-10	-4.44502e-10	-1.45424	1.12798e-05	-4.44502e-10	-1.45854
102078674	chr14:102078674:T:C	3.17108e-20	-1.11897	-1.20773	6.67527e-11	-1.4081	-1.23584	6.01706e-06	-0.848458	-1.2385
102078799	chr14:102078799:G:A	1.47131e-19	-4.44502e-10	-0.792035	4.62238e-10	-4.44502e-10	-0.708849	2.38281e-05	-4.44502e-10	-0.710688
102079276	chr14:102079276:G:T	7.89441e-20	-0.177578	-1.23704	2.33944e-10	-0.0952261	-1.29462	5.59683e-05	1.36459	-1.22136
102079333	chr14:102079333:G:C	6.42674e-18	1.68279	1.30208	4.74226e-08	3.07218	0.849743	0.00055427	1.27234	1.16376
102079862	chr14:102079862:T:C	7.5959e-20	-4.44502e-10	-1.45316	2.13007e-10	-4.44502e-10	-1.48361	1.10221e-05	-4.44502e-10	-1.48165
102080475	chr14:102080475:C:G	8.33401e-20	-4.44502e-10	-1.36043	2.29497e-10	-4.44502e-10	-1.40904	1.36334e-05	-4.44502e-10	-1.26903
102080627	chr14:102080627:C:T	7.3883e-20	-0.478105	-1.00277	2.38297e-10	-0.287227	-1.08418	9.45541e-05	1.63142	-0.963799
102080768	chr14:102080768:A:G	6.59896e-20	-0.532104	-1.06176	2.13562e-10	-0.343601	-1.1374	8.21411e-05	1.5514	-1.02452
102080881	chr14:102080881:G:A	4.53945e-20	-1.73032	-0.237645	1.07749e-10	-1.68218	-0.482943	2.76411e-05	-0.754999	0.19275
102080968	chr14:102080968:C:T	7.55711e-20	-4.44502e-10	-1.45829	2.12897e-10	-4.44502e-10	-1.48412	1.10078e-05	-4.44502e-10	-1.48295
102081036	chr14:102081036:T:G	7.60721e-20	-4.44502e-10	-1.45168	2.13004e-10	-4.44502e-10	-1.48362	1.10755e-05	-4.44502e-10	-1.47682
102081124	chr14:102081124:G:A	2.17328e-19	-0.401949	-4.62281e-10	4.10209e-10	-0.828262	-4.62281e-10	5.00548e-05	0.0315651	-4.62281e-10
102081265	chr14:102081265:A:G	1.71941e-18	1.66638	-4.62281e-10	9.84258e-09	2.34954	-4.62281e-10	0.00608198	4.83153	-4.62281e-10
102081311	chr14:102081311:A:G	3.33205e-20	-0.795511	-1.48168	7.35224e-11	-1.0828	-1.46454	6.09965e-06	-0.592345	-1.48098
102081375	chr14:102081375:T:G	1.32765e-19	-4.44502e-10	-0.894778	3.65907e-10	-4.44502e-10	-0.94255	1.81228e-05	-4.44502e-10	-0.98438
102081479	chr14:102081479:C:T	8.0509e-20	-4.44502e-10	-1.39499	2.24251e-10	-4.44502e-10	-1.43216	1.15192e-05	-4.44502e-10	-1.43753
102081590	chr14:102081590:A:T	1.24239e-19	-4.44502e-10	-0.961154	3.477e-10	-4.44502e-10	-0.99359	1.74244e-05	-4.44502e-10	-1.02368
102081669	chr14:102081669:A:C	7.96076e-20	-4.44502e-10	-1.40625	2.27054e-10	-4.44502e-10	-1.41974	1.18985e-05	-4.44502e-10	-1.40514
102081814	chr14:102081814:A:G	8.4564e-20	-4.44502e-10	-1.34585	2.32076e-10	-4.44502e-10	-1.39786	1.39179e-05	-4.44502e-10	-1.24838
102081887	chr14:102081887:T:C	5.22762e-20	-0.430596	-1.39622	1.53256e-10	-0.392735	-1.42008	3.17703e-05	0.955713	-1.37873
102082047	chr14:102082047:C:T	1.22462e-20	-2.15023	-1.12792	3.0007e-11	-2.24307	-1.20043	2.57434e-06	-1.84973	-1.08623
102082148	chr14:102082148:A:G	7.5118e-20	-4.44502e-10	-1.4643	2.15711e-10	-4.44502e-10	-1.47099	1.13725e-05	-4.44502e-10	-1.45036
102082366	chr14:102082366:T:G	3.46315e-20	-2.2386	-4.62281e-10	9.99542e-11	-2.24022	-4.62281e-10	5.1653e-06	-2.23959	-4.62281e-10
102082677	chr14:102082677:G:GT	9.50998e-20	-4.44502e-10	-1.22843	2.87874e-10	-4.44502e-10	-1.18241	1.60227e-05	-4.44502e-10	-1.10755
102082894	chr14:102082894:C:T	5.17427e-20	-0.4351	-1.40197	1.51815e-10	-0.397331	-1.42493	3.14387e-05	0.951646	-1.38516
102082925	chr14:102082925:A:G	5.2987e-20	-1.67104	-0.142274	1.25545e-10	-1.61625	-0.396019	3.50204e-05	-0.64734	0.321716
102083342	chr14:102083342:T:C	2.58246e-18	-4.44502e-10	2.07314	9.35502e-09	-4.44502e-10	2.29874	0.000633933	-4.44502e-10	2.57039
102083489	chr14:102083489:C:A	7.82247e-20	-4.44502e-10	-1.42377	2.27792e-10	-4.44502e-10	-1.4165	1.1963e-05	-4.44502e-10	-1.39974
102083536	chr14:102083536:G:A	1.46327e-20	-2.06613	-1.03397	3.91804e-11	-2.04384	-1.13291	2.89491e-06	-2.08673	-0.731868
102083784	chr14:102083784:T:C	2.56957e-18	-4.44502e-10	2.06814	9.307e-09	-4.44502e-10	2.29359	0.000630602	-4.44502e-10	2.56512
102083847	chr14:102083847:C:T	1.03926e-19	-4.44502e-10	-1.13968	2.78172e-10	-4.44502e-10	-1.21669	1.42538e-05	-4.44502e-10	-1.22453
102084065	chr14:102084065:C:T	7.37306e-20	-4.44502e-10	-1.48294	2.14315e-10	-4.44502e-10	-1.47748	1.12301e-05	-4.44502e-10	-1.46296
102084232	chr14:102084232:G:A	3.87239e-20	-0.715457	-1.41144	1.16327e-10	-0.655733	-1.43279	2.16387e-05	0.588174	-1.39524
102084235	chr14:102084235:G:A	7.88184e-20	-4.44502e-10	-1.41621	2.40716e-10	-4.44502e-10	-1.36131	1.17778e-05	-4.44502e-10	-1.41534
102084466	chr14:102084466:G:A	3.88492e-20	-0.716306	-1.40736	1.16616e-10	-0.656666	-1.42938	2.17015e-05	0.586575	-1.39075
102085592	chr14:102085592:A:G	2.25328e-20	-1.50138	-1.16701	5.08531e-11	-1.71924	-1.19675	4.0847e-06	-1.27373	-1.20058
102085693	chr14:102085693:G:A	2.27728e-20	-1.46429	-1.1935	5.13811e-11	-1.68924	-1.21642	4.16522e-06	-1.23248	-1.2223
102086519	chr14:102086519:G:A	3.45057e-20	-2.24223	-4.62281e-10	9.96644e-11	-2.24312	-4.62281e-10	5.1528e-06	-2.24201	-4.62281e-10
102086843	chr14:102086843:G:A	7.51325e-20	-4.44502e-10	-1.46411	2.14066e-10	-4.44502e-10	-1.47865	1.1035e-05	-4.44502e-10	-1.48048
102086942	chr14:102086942:C:T	1.04069e-19	-4.44502e-10	-1.13831	4.22255e-10	-4.44502e-10	-0.799321	1.98974e-05	-4.44502e-10	-0.890962
102087590	chr14:102087590:A:G	1.05125e-19	-4.44502e-10	-1.1282	3.2066e-10	-4.44502e-10	-1.07455	1.80853e-05	-4.44502e-10	-0.986457
102087703	chr14:102087703:T:C	8.71718e-20	-4.44502e-10	-1.31548	2.29231e-10	-4.44502e-10	-1.4102	1.18378e-05	-4.44502e-10	-1.41026
102088073	chr14:102088073:C:A	2.18955e-20	-1.47383	-1.22325	4.9259e-11	-1.69828	-1.24956	3.98601e-06	-1.246	-1.25276
102088215	chr14:102088215:T:C	5.09249e-20	-1.59852	-0.254489	1.52034e-10	-1.39796	-0.422866	2.57202e-05	-0.590572	-0.0437067
102088416	chr14:102088416:C:T	1.04018e-19	-4.44502e-10	-1.1388	3.15507e-10	-4.44502e-10	-1.09075	2.36131e-05	-4.44502e-10	-0.71975
102088454	chr14:102088454:G:C	8.87297e-20	0.0103856	-1.30815	2.69012e-10	0.105759	-1.35593	6.73042e-05	1.62163	-1.29397
102088841	chr14:102088841:C:T	1.1086e-19	-4.44502e-10	-1.07509	3.44825e-10	-4.44502e-10	-1.00189	1.974e-05	-4.44502e-10	-0.898905
102089163	chr14:102089163:C:T	2.93261e-20	-2.08298	-0.321896	7.13713e-11	-2.07083	-0.506206	6.50914e-06	-2.1075	0.0991584
102090068	chr14:102090068:G:C	7.41996e-20	-4.44502e-10	-1.4766	2.16555e-10	-4.44502e-10	-1.46708	1.14147e-05	-4.44502e-10	-1.44665
102090124	chr14:102090124:T:C	9.23093e-20	-4.44502e-10	-1.25821	2.78198e-10	-4.44502e-10	-1.2166	1.54601e-05	-4.44502e-10	-1.14329
102090240	chr14:102090240:C:T	4.75288e-19	-4.44502e-10	0.380562	1.24278e-09	-4.44502e-10	0.280178	6.70201e-05	-4.44502e-10	0.323439
102090610	chr14:102090610:T:C	1.12724e-19	-1.05842	-4.62281e-10	3.97096e-10	-0.860753	-4.62281e-10	1.23513e-05	-1.36779	-4.62281e-10
102091147	chr14:102091147:G:A	7.94717e-20	-4.44502e-10	-1.40796	2.31643e-10	-4.44502e-10	-1.39973	1.21848e-05	-4.44502e-10	-1.38136
102091446	chr14:102091446:A:T	3.56282e-20	-1.14353	-1.06669	8.15014e-11	-1.41147	-1.03284	7.04737e-06	-0.870758	-1.05814
102091509	chr14:102091509:C:T	7.93644e-20	-4.44502e-10	-1.40931	2.31305e-10	-4.44502e-10	-1.40119	1.21653e-05	-4.44502e-10	-1.38297
102092251	chr14:102092251:A:G	3.87395e-20	-0.717071	-1.40943	1.17899e-10	-0.642664	-1.43244	2.21343e-05	0.609649	-1.39407
102092471	chr14:102092471:T:A	2.07427e-18	-4.44502e-10	1.85401	7.76694e-09	-4.44502e-10	2.1127	0.000521753	-4.44502e-10	2.37564
102092727	chr14:102092727:C:A	7.68034e-20	-4.44502e-10	-1.44211	2.13368e-10	-4.44502e-10	-1.48191	1.11226e-05	-4.44502e-10	-1.47258
102092895	chr14:102092895:G:A	2.98718e-20	-0.902896	-1.48355	6.80908e-11	-1.15165	-1.47244	5.48036e-06	-0.696943	-1.48344
102092996	chr14:102092996:C:T	3.44516e-20	-2.06502	-0.178788	8.21415e-11	-2.06348	-0.373004	7.76898e-06	-2.09963	0.268216
102093025	chr14:102093025:G:A	4.09721e-20	-0.692538	-1.37793	7.64647e-11	-1.10971	-1.39839	8.64626e-06	-0.330676	-1.39375
102093036	chr14:102093036:C:T	9.64558e-20	-4.44502e-10	-1.21427	2.51668e-10	-4.44502e-10	-1.31682	1.55268e-05	-4.44502e-10	-1.13898
102093201	chr14:102093201:T:A	3.24331e-20	-0.874208	-1.42997	9.99136e-11	-0.789626	-1.451	1.73139e-05	0.389281	-1.41933
102093232	chr14:102093232:C:T	7.77167e-20	-4.44502e-10	-1.43029	2.13887e-10	-4.44502e-10	-1.47948	1.11714e-05	-4.44502e-10	-1.46819
102093249	chr14:102093249:G:A	1.22862e-19	-4.44502e-10	-0.9723	3.2981e-10	-4.44502e-10	-1.04641	1.87552e-05	-4.44502e-10	-0.950085
102093373	chr14:102093373:G:T	8.82492e-20	-4.44502e-10	-1.30319	2.3999e-10	-4.44502e-10	-1.36433	1.46393e-05	-4.44502e-10	-1.19785
102093442	chr14:102093442:A:G	4.60783e-20	-0.681611	-1.27141	1.52981e-10	-0.506189	-1.30843	5.37186e-05	1.31978	-1.21757
102094035	chr14:102094035:G:A	1.03485e-19	-4.44502e-10	-1.14394	3.42241e-10	-4.44502e-10	-1.00941	1.67656e-05	-4.44502e-10	-1.06222
102094642	chr14:102094642:GA:G	2.28158e-18	-4.44502e-10	1.94926	8.62715e-09	-4.44502e-10	2.21774	0.000579377	-4.44502e-10	2.4804
102095041	chr14:102095041:A:T	1.92939e-18	-4.44502e-10	1.7816	7.14384e-09	-4.44502e-10	2.02908	0.000470558	-4.44502e-10	2.27237
102095213	chr14:102095213:G:A	2.11035e-20	-2.10889	-0.625031	5.28799e-11	-2.11949	-0.757416	4.67204e-06	-2.14546	-0.194495
102095795	chr14:102095795:G:A	7.722e-20	-4.44502e-10	-1.4367	2.29607e-10	-4.44502e-10	-1.40856	1.2299e-05	-4.44502e-10	-1.37204
102095823	chr14:102095823:C:T	8.75705e-20	-4.44502e-10	-1.31091	2.38197e-10	-4.44502e-10	-1.37183	1.44827e-05	-4.44502e-10	-1.2086
102095873	chr14:102095873:A:G	3.55661e-20	-1.81236	-0.399607	8.15024e-11	-1.87242	-0.571876	7.13097e-06	-1.94181	0.0247083
102095899	chr14:102095899:C:T	5.28546e-20	-0.373562	-1.44225	9.7385e-11	-0.802187	-1.46407	1.19142e-05	0.0514151	-1.45524
102096297	chr14:102096297:C:T	7.85458e-20	-4.44502e-10	-1.41968	2.40802e-10	-4.44502e-10	-1.36095	1.17554e-05	-4.44502e-10	-1.41724
102096836	chr14:102096836:T:C	7.48706e-20	-4.44502e-10	-1.4676	2.15158e-10	-4.44502e-10	-1.47356	1.1326e-05	-4.44502e-10	-1.45446
102096871	chr14:102096871:G:A	6.42242e-20	-0.416919	-1.20406	1.73858e-10	-0.410579	-1.27611	4.0557e-05	1.0148	-1.19364
102097359	chr14:102097359:T:A	3.99194e-20	-1.04907	-1.04743	8.45377e-11	-1.32405	-1.08368	7.59285e-06	-0.767528	-1.08682
102097460	chr14:102097460:A:T	1.58475e-19	0.766348	-1.48411	3.98653e-10	0.62132	-1.47816	0.000161097	2.68465	-1.4842
102097504	chr14:102097504:C:T	5.00167e-20	-0.459651	-1.41135	9.08879e-11	-0.893727	-1.44158	1.10087e-05	-0.0538147	-1.42905
102097609	chr14:102097609:T:C	7.6093e-20	-4.44502e-10	-1.4514	2.24346e-10	-4.44502e-10	-1.43174	1.19685e-05	-4.44502e-10	-1.39928
102097748	chr14:102097748:C:CA	7.94934e-20	-4.44502e-10	-1.40768	2.444e-10	-4.44502e-10	-1.34613	1.189e-05	-4.44502e-10	-1.40586
102097822	chr14:102097822:G:A	2.79458e-20	-2.05394	-0.399154	6.77233e-11	-2.05182	-0.577677	6.10173e-06	-2.08997	0.0169847
102098041	chr14:102098041:C:T	7.23229e-20	-0.61077	-0.891449	1.32074e-10	-1.02237	-0.939195	1.59732e-05	-0.216934	-0.893706
102099844	chr14:102099844:G:GTCAT	3.9191e-20	-0.674855	-1.44006	7.37572e-11	-1.0813	-1.46285	8.4555e-06	-0.293011	-1.45373
102099944	chr14:102099944:T:C	4.32421e-20	-0.714772	-1.30177	1.27717e-10	-0.637705	-1.3574	2.56691e-05	0.656336	-1.2926
102100016	chr14:102100016:A:T	1.36781e-18	-4.44502e-10	1.43761	4.68219e-09	-4.44502e-10	1.60659	0.00028647	-4.44502e-10	1.77608
102100190	chr14:102100190:A:G	3.02081e-20	-1.85113	-0.524114	8.89788e-11	-1.68721	-0.669321	1.22637e-05	-1.01438	-0.360528
102100214	chr14:102100214:A:G	8.17686e-20	-4.44502e-10	-1.37947	2.38626e-10	-4.44502e-10	-1.37003	1.25814e-05	-4.44502e-10	-1.34934
102100226	chr14:102100226:T:C	1.00083e-19	-4.44502e-10	-1.17736	2.97531e-10	-4.44502e-10	-1.14941	1.39704e-05	-4.44502e-10	-1.24461
102100305	chr14:102100305:G:A	1.00162e-19	-4.44502e-10	-1.17657	2.67615e-10	-4.44502e-10	-1.25538	1.70754e-05	-4.44502e-10	-1.04392
102100391	chr14:102100391:C:A	7.70755e-20	-4.44502e-10	-1.43857	2.25416e-10	-4.44502e-10	-1.42698	1.22713e-05	-4.44502e-10	-1.37429
102100666	chr14:102100666:C:T	9.5443e-20	-4.44502e-10	-1.22483	2.62244e-10	-4.44502e-10	-1.27566	1.47637e-05	-4.44502e-10	-1.18938
102100984	chr14:102100984:A:G	3.85289e-20	-0.691186	-1.44076	7.27014e-11	-1.09523	-1.46334	8.29896e-06	-0.311106	-1.45432
102100985	chr14:102100985:G:A	9.04732e-20	-4.44502e-10	-1.27831	2.44805e-10	-4.44502e-10	-1.34447	1.51018e-05	-4.44502e-10	-1.16674
102101013	chr14:102101013:A:G	2.12945e-19	-0.422327	-4.62281e-10	2.3547e-10	-1.38335	-4.62281e-10	1.78727e-05	-0.998278	-4.62281e-10
102101210	chr14:102101210:A:G	8.51475e-20	-4.44502e-10	-1.33897	2.34698e-10	-4.44502e-10	-1.38663	1.20444e-05	-4.44502e-10	-1.39295
102101333	chr14:102101333:C:T	7.48934e-20	-4.44502e-10	-1.46729	2.15211e-10	-4.44502e-10	-1.47331	1.13306e-05	-4.44502e-10	-1.45404
102101681	chr14:102101681:C:G	1.82575e-18	-4.44502e-10	1.72639	6.90322e-09	-4.44502e-10	1.99481	0.000463844	-4.44502e-10	2.25799
102101959	chr14:102101959:G:A	6.63897e-20	-0.663489	-0.924328	1.80917e-10	-0.651364	-0.995528	4.00922e-05	0.69423	-0.884601
102102030	chr14:102102030:T:A	9.91056e-20	-1.76911	0.581933	2.14038e-10	-1.75268	0.273903	6.78158e-05	-0.828562	1.1638
102102270	chr14:102102270:G:A	7.60858e-20	-4.44502e-10	-1.4515	2.24305e-10	-4.44502e-10	-1.43192	1.19676e-05	-4.44502e-10	-1.39935
102102273	chr14:102102273:C:T	7.48706e-20	-4.44502e-10	-1.4676	2.15158e-10	-4.44502e-10	-1.47356	1.1326e-05	-4.44502e-10	-1.45446
102102636	chr14:102102636:G:A	6.08087e-20	-0.364475	-1.31115	1.18531e-10	-0.646307	-1.42345	1.14383e-05	-0.0521761	-1.39241
102102962	chr14:102102962:T:G	1.67616e-18	-4.44502e-10	1.6409	6.36268e-09	-4.44502e-10	1.91328	0.000425098	-4.44502e-10	2.17076
102103426	chr14:102103426:T:C	9.37364e-20	-4.44502e-10	-1.24287	2.812e-10	-4.44502e-10	-1.20586	1.51334e-05	-4.44502e-10	-1.16465
102103649	chr14:102103649:A:G	7.36373e-20	-4.44502e-10	-1.48421	2.13067e-10	-4.44502e-10	-1.48332	1.10119e-05	-4.44502e-10	-1.48258
102104805	chr14:102104805:T:C	7.11827e-20	-0.644702	-0.873406	2.30847e-10	-0.458294	-0.944883	8.45925e-05	1.39289	-0.836603
102104957	chr14:102104957:G:T	7.84723e-19	-4.44502e-10	0.881971	2.03388e-09	-4.44502e-10	0.77277	0.000180204	-4.44502e-10	1.31254
102105659	chr14:102105659:G:A	9.09272e-20	-4.44502e-10	-1.2733	2.45637e-10	-4.44502e-10	-1.34108	1.2588e-05	-4.44502e-10	-1.34881
102105756	chr14:102105756:T:G	5.09636e-20	-1.30807	-0.544181	1.01829e-10	-1.63372	-0.58792	8.77665e-06	-1.11458	-0.59488
102105812	chr14:102105812:G:A	7.52103e-20	-0.370274	-1.0928	1.36392e-10	-0.791234	-1.13816	1.6782e-05	0.0401499	-1.1014
102106235	chr14:102106235:G:A	8.29241e-20	-4.44502e-10	-1.36543	2.20307e-10	-4.44502e-10	-1.44991	1.16864e-05	-4.44502e-10	-1.42313
102106778	chr14:102106778:AGG:A	7.66033e-20	-4.44502e-10	-1.44472	2.20229e-10	-4.44502e-10	-1.45026	1.17331e-05	-4.44502e-10	-1.41914
102107619	chr14:102107619:A:G	2.46095e-19	-0.0852867	-0.192356	4.12676e-10	-0.369119	-0.453147	0.000358901	1.70002	0.301471
102108711	chr14:102108711:A:G	7.54817e-20	-4.44502e-10	-1.45947	2.26555e-10	-4.44502e-10	-1.42194	1.10087e-05	-4.44502e-10	-1.48287
102109424	chr14:102109424:C:T	9.73225e-20	0.0543441	-1.25967	2.30649e-10	-0.0910805	-1.31295	6.59031e-05	1.55328	-1.24665
102109654	chr14:102109654:A:G	9.81329e-20	-4.44502e-10	-1.19704	2.8216e-10	-4.44502e-10	-1.20245	1.44409e-05	-4.44502e-10	-1.21149
102110490	chr14:102110490:A:G	5.04189e-20	-1.35683	-0.506167	1.05659e-10	-1.45358	-0.731134	3.64176e-05	-0.224421	-0.0620803
102110581	chr14:102110581:G:A	1.35207e-19	-4.44502e-10	-0.876555	3.80794e-10	-4.44502e-10	-0.902671	1.88047e-05	-4.44502e-10	-0.947446
102110600	chr14:102110600:G:T	8.06832e-20	-0.035148	-1.35768	1.91143e-10	-0.196906	-1.395	5.30101e-05	1.43533	-1.3464
102110860	chr14:102110860:C:T	7.79667e-20	-4.44502e-10	-1.42708	2.38263e-10	-4.44502e-10	-1.37155	1.16526e-05	-4.44502e-10	-1.42602
102111047	chr14:102111047:G:A	8.4321e-20	-4.44502e-10	-1.34873	2.22312e-10	-4.44502e-10	-1.44085	1.18231e-05	-4.44502e-10	-1.4115
102111509	chr14:102111509:G:A	8.04528e-20	-4.44502e-10	-1.39569	2.47912e-10	-4.44502e-10	-1.33186	1.13496e-05	-4.44502e-10	-1.45237
102112278	chr14:102112278:T:C	1.71287e-19	-4.44502e-10	-0.64002	4.21807e-10	-4.44502e-10	-0.800383	2.20311e-05	-4.44502e-10	-0.789097
102112449	chr14:102112449:C:T	8.14235e-20	-4.44502e-10	-1.3837	2.178e-10	-4.44502e-10	-1.46135	1.14986e-05	-4.44502e-10	-1.43933
102112703	chr14:102112703:G:A	1.02265e-19	-0.185141	-0.97065	2.70922e-10	-0.194566	-1.04853	0.000130626	1.88128	-0.89049
102112745	chr14:102112745:T:C	7.36662e-20	-4.44502e-10	-1.48381	2.16065e-10	-4.44502e-10	-1.46935	1.11759e-05	-4.44502e-10	-1.46779
102113232	chr14:102113232:C:G	4.02838e-20	-2.08741	-4.62281e-10	1.45972e-10	-1.86152	-4.62281e-10	7.33857e-06	-1.88841	-4.62281e-10
102113314	chr14:102113314:G:A	7.37142e-20	-4.44502e-10	-1.48316	2.12893e-10	-4.44502e-10	-1.48414	1.1068e-05	-4.44502e-10	-1.4775
102113324	chr14:102113324:T:TGCTG	7.36491e-20	-4.44502e-10	-1.48405	2.12909e-10	-4.44502e-10	-1.48406	1.10364e-05	-4.44502e-10	-1.48035
102113734	chr14:102113734:G:A	7.38629e-20	-4.44502e-10	-1.48115	2.14238e-10	-4.44502e-10	-1.47784	1.09943e-05	-4.44502e-10	-1.48417
102113856	chr14:102113856:G:A	8.06531e-20	-4.44502e-10	-1.3932	2.23123e-10	-4.44502e-10	-1.43721	1.14604e-05	-4.44502e-10	-1.44265
102114654	chr14:102114654:C:T	1.42188e-20	-2.12955	-0.999242	3.83678e-11	-2.07439	-1.12332	2.86219e-06	-2.13506	-0.694911
102115017	chr14:102115017:G:A	1.6069e-18	-4.44502e-10	1.5987	6.48562e-09	-4.44502e-10	1.93241	0.000490373	-4.44502e-10	2.31361
102115050	chr14:102115050:G:A	1.5163e-18	-4.44502e-10	1.54067	6.10824e-09	-4.44502e-10	1.87246	0.000460535	-4.44502e-10	2.25084
102115330	chr14:102115330:G:A	6.53443e-20	-0.181429	-1.42226	1.85206e-10	-0.172983	-1.45048	8.22714e-05	1.92972	-1.40125
102116365	chr14:102116365:C:G	4.10934e-20	-1.57173	-0.495778	8.20519e-11	-1.66296	-0.774619	2.36757e-05	-0.578791	-0.138315
102116573	chr14:102116573:A:C	7.3662e-20	-4.44502e-10	-1.48387	2.15989e-10	-4.44502e-10	-1.4697	1.11718e-05	-4.44502e-10	-1.46816
102116780	chr14:102116780:G:A	1.12558e-20	-2.12454	-1.23794	3.14144e-11	-2.06679	-1.33088	2.06229e-06	-2.12819	-1.02955
102117474	chr14:102117474:G:A	2.72583e-19	-0.175417	-4.62281e-10	4.3449e-10	-0.770757	-4.62281e-10	1.55454e-05	-1.13779	-4.62281e-10
102118143	chr14:102118143:G:A	8.85317e-20	-1.3	-4.62281e-10	2.79499e-10	-1.21193	-4.62281e-10	1.45086e-05	-1.20681	-4.62281e-10
102118266	chr14:102118266:G:C	1.32708e-19	-0.89521	-4.62281e-10	3.35629e-10	-1.02892	-4.62281e-10	2.57576e-05	-0.632823	-4.62281e-10
102118279	chr14:102118279:T:G	6.01897e-20	-1.68586	-4.62281e-10	1.11115e-10	-2.13436	-4.62281e-10	6.8996e-06	-1.95009	-4.62281e-10
102118383	chr14:102118383:AATGTCTCCCC:A	8.00514e-20	-4.44502e-10	-1.40069	2.46285e-10	-4.44502e-10	-1.33844	1.1316e-05	-4.44502e-10	-1.45534
102118981	chr14:102118981:A:G	8.26059e-20	-4.44502e-10	-1.36928	2.57497e-10	-4.44502e-10	-1.29392	1.23572e-05	-4.44502e-10	-1.36732
102119036	chr14:102119036:G:A	1.22916e-19	0.220326	-1.19218	2.59645e-10	-0.194523	-1.09109	2.45865e-05	0.510018	-1.18937
102119512	chr14:102119512:C:T	7.95728e-20	-4.44502e-10	-1.40669	2.44327e-10	-4.44502e-10	-1.34642	1.12766e-05	-4.44502e-10	-1.45883
102119787	chr14:102119787:G:A	4.81111e-20	-1.22805	-0.681796	1.26519e-10	-1.19071	-0.813826	2.55331e-05	-0.153668	-0.487911
102119876	chr14:102119876:T:C	2.88231e-20	-1.43099	-0.991196	6.94381e-11	-1.49813	-1.10637	1.98759e-05	-0.268971	-0.623074
102120279	chr14:102120279:A:G	7.72995e-20	-4.44502e-10	-1.43567	2.17681e-10	-4.44502e-10	-1.4619	1.21897e-05	-4.44502e-10	-1.38096
102120664	chr14:102120664:C:T	7.59673e-20	-4.44502e-10	-1.45306	2.13029e-10	-4.44502e-10	-1.4835	1.09953e-05	-4.44502e-10	-1.48409
102120741	chr14:102120741:A:G	5.04149e-20	-0.419408	-1.44366	1.4514e-10	-0.402174	-1.46506	5.85344e-05	1.61326	-1.4252
102121226	chr14:102121226:GAT:G	9.81004e-20	-4.44502e-10	-1.19737	2.82079e-10	-4.44502e-10	-1.20274	1.44365e-05	-4.44502e-10	-1.21179
102121392	chr14:102121392:A:G	9.24884e-20	-4.44502e-10	-1.25628	2.74483e-10	-4.44502e-10	-1.23004	1.30708e-05	-4.44502e-10	-1.31117
102122072	chr14:102122072:GTTAT:G	7.70406e-20	-4.44502e-10	-1.43903	2.33947e-10	-4.44502e-10	-1.38984	1.10886e-05	-4.44502e-10	-1.47563
102122403	chr14:102122403:C:T	7.66101e-20	-4.44502e-10	-1.44463	2.32119e-10	-4.44502e-10	-1.39768	1.10642e-05	-4.44502e-10	-1.47784
102122519	chr14:102122519:G:C	8.9342e-20	-4.44502e-10	-1.29089	2.99716e-10	-4.44502e-10	-1.1421	1.98538e-05	-4.44502e-10	-0.893159
102122793	chr14:102122793:G:A	7.62147e-20	-4.44502e-10	-1.4498	2.16163e-10	-4.44502e-10	-1.4689	1.12026e-05	-4.44502e-10	-1.46541
102122829	chr14:102122829:A:G	8.79574e-20	-4.44502e-10	-1.30651	3.34759e-10	-4.44502e-10	-1.03152	1.60476e-05	-4.44502e-10	-1.10599
102123177	chr14:102123177:C:T	3.79224e-20	-0.718951	-1.42887	1.07641e-10	-0.710958	-1.45517	3.80647e-05	1.16621	-1.40847
102123512	chr14:102123512:T:C	7.65101e-20	-4.44502e-10	-1.44594	2.31711e-10	-4.44502e-10	-1.39944	1.10555e-05	-4.44502e-10	-1.47862
102123524	chr14:102123524:T:TA	6.17045e-20	-0.696844	-0.964158	1.63909e-10	-0.70486	-1.04076	6.35806e-05	1.15441	-0.883656
102123530	chr14:102123530:C:T	6.26826e-20	-0.676077	-0.969199	1.66672e-10	-0.683543	-1.04536	6.52803e-05	1.18582	-0.888685
102123784	chr14:102123784:G:A	9.19056e-20	-4.44502e-10	-1.2626	2.74106e-10	-4.44502e-10	-1.23142	1.47134e-05	-4.44502e-10	-1.19279
102124038	chr14:102124038:C:G	1.18424e-19	-4.44502e-10	-1.00908	3.21818e-10	-4.44502e-10	-1.07094	1.86962e-05	-4.44502e-10	-0.953234
102124280	chr14:102124280:C:T	4.05595e-18	2.52458	-4.62281e-10	7.85307e-09	2.12373	-4.62281e-10	0.000253072	1.65212	-4.62281e-10
102124412	chr14:102124412:T:C	5.56533e-20	-0.69511	-1.06911	1.49098e-10	-0.703381	-1.13694	5.69427e-05	1.1565	-0.996009
102124730	chr14:102124730:T:C	4.55305e-18	2.64019	-4.62281e-10	8.79221e-09	2.23669	-4.62281e-10	0.000280469	1.75491	-4.62281e-10
102124816	chr14:102124816:A:C	7.40634e-20	-4.44502e-10	-1.47844	2.13522e-10	-4.44502e-10	-1.48119	1.11756e-05	-4.44502e-10	-1.46782
102125414	chr14:102125414:G:A	2.50205e-19	-0.261079	-4.62281e-10	3.76446e-10	-0.914155	-4.62281e-10	4.17985e-05	-0.148693	-4.62281e-10
102125534	chr14:102125534:T:C	1.11065e-19	-1.07325	-4.62281e-10	2.29293e-10	-1.40993	-4.62281e-10	2.12862e-05	-0.823495	-4.62281e-10
102126692	chr14:102126692:C:T	2.5756e-20	-2.07122	-0.463475	6.02073e-11	-2.07368	-0.673454	1.32413e-05	-1.31565	0.0174319
102127776	chr14:102127776:C:T	7.25967e-20	-0.622031	-0.876409	1.45566e-10	-0.970513	-0.893791	1.58438e-05	-0.444212	-0.674563
102127808	chr14:102127808:C:T	2.80657e-18	2.15636	-4.62281e-10	5.62386e-09	1.78984	-4.62281e-10	0.000184306	1.33505	-4.62281e-10
102128258	chr14:102128258:G:A	7.58183e-20	-4.44502e-10	-1.45502	2.17942e-10	-4.44502e-10	-1.4607	1.15632e-05	-4.44502e-10	-1.43372
102128580	chr14:102128580:A:G	7.41172e-20	-4.44502e-10	-1.47771	2.13618e-10	-4.44502e-10	-1.48074	1.11882e-05	-4.44502e-10	-1.4667
102128832	chr14:102128832:ACTT:A	1.18305e-20	-2.11212	-1.20056	3.00216e-11	-2.1514	-1.29162	2.2747e-06	-2.10414	-0.955569
102129026	chr14:102129026:A:AT	1.40047e-20	-1.68757	-1.4564	4.81434e-11	-1.54694	-1.42381	2.41674e-06	-1.53993	-1.4592
102129092	chr14:102129092:AAAAT:A	1.9999e-19	-0.485094	-4.62281e-10	3.16067e-10	-1.08897	-4.62281e-10	3.33947e-05	-0.373157	-4.62281e-10
102129288	chr14:102129288:A:G	4.18571e-20	-1.186	-0.863095	8.31181e-11	-1.39052	-1.03414	3.58493e-05	0.186842	-0.489073
102129318	chr14:102129318:G:T	4.97424e-20	-1.09112	-0.785383	9.90635e-11	-1.42358	-0.825587	9.13313e-06	-0.839438	-0.830208
102129565	chr14:102129565:T:C	5.27859e-20	-0.749056	-1.06806	1.40466e-10	-0.764571	-1.1354	5.1767e-05	1.05984	-0.994643
102129811	chr14:102129811:CCTTT:C	9.26882e-20	0.229881	-1.484	1.98348e-10	-0.0731681	-1.48174	8.74149e-05	2.07257	-1.48345
102129964	chr14:102129964:T:A	7.4221e-20	-4.44502e-10	-1.47631	2.13875e-10	-4.44502e-10	-1.47954	1.12189e-05	-4.44502e-10	-1.46395
102130310	chr14:102130310:T:C	5.81946e-18	-4.44502e-10	2.8856	2.44801e-08	-4.44502e-10	3.26069	0.00208359	-4.44502e-10	3.76029
102130428	chr14:102130428:C:T	9.51688e-20	-4.44502e-10	-1.22771	2.44787e-10	-4.44502e-10	-1.34454	1.28743e-05	-4.44502e-10	-1.32632
102130756	chr14:102130756:G:T	5.42286e-20	-0.927217	-0.862934	1.14467e-10	-1.29113	-0.813517	1.07068e-05	-0.667302	-0.843369
102131339	chr14:102131339:T:C	7.75747e-20	-4.44502e-10	-1.43212	2.36219e-10	-4.44502e-10	-1.38017	1.11224e-05	-4.44502e-10	-1.47259
102131340	chr14:102131340:A:G	7.40657e-20	-4.44502e-10	-1.47841	2.13528e-10	-4.44502e-10	-1.48116	1.11762e-05	-4.44502e-10	-1.46777
102131530	chr14:102131530:C:G	5.6119e-18	-4.44502e-10	2.84928	2.35696e-08	-4.44502e-10	3.22278	0.00200195	-4.44502e-10	3.72032
102131580	chr14:102131580:C:T	4.67871e-20	-1.93775	-4.62281e-10	1.45639e-10	-1.8638	-4.62281e-10	6.93814e-06	-1.94452	-4.62281e-10
102131627	chr14:102131627:C:A	2.95373e-18	2.20746	-4.62281e-10	5.89529e-09	1.83698	-4.62281e-10	0.000192975	1.38101	-4.62281e-10
102131653	chr14:102131653:A:C	5.06996e-19	0.826187	-0.381044	6.8612e-10	0.072834	-0.386711	0.000157925	1.29651	-0.115949
102132099	chr14:102132099:C:T	3.57847e-20	-0.80799	-1.39785	9.93221e-11	-0.815342	-1.43122	3.37837e-05	1.0089	-1.37047
102132230	chr14:102132230:G:A	7.53091e-19	-4.44502e-10	0.840827	2.73978e-09	-4.44502e-10	1.0707	0.00018529	-4.44502e-10	1.34037
102132295	chr14:102132295:T:A	5.71599e-20	-0.628442	-1.10907	1.52366e-10	-0.645739	-1.1729	5.89908e-05	1.23508	-1.03925
102132424	chr14:102132424:G:A	5.77544e-20	-1.72716	-4.62281e-10	1.23835e-10	-2.02598	-4.62281e-10	9.59829e-06	-1.61997	-4.62281e-10
102132885	chr14:102132885:G:A	2.06132e-20	-1.57505	-1.18238	6.31785e-11	-1.38532	-1.31364	3.67856e-06	-1.31511	-1.26393
102133185	chr14:102133185:C:T	9.02685e-20	-4.44502e-10	-1.28057	2.59444e-10	-4.44502e-10	-1.28639	1.33579e-05	-4.44502e-10	-1.28945
102133202	chr14:102133202:C:T	7.40739e-20	-4.44502e-10	-1.4783	2.13548e-10	-4.44502e-10	-1.48107	1.11792e-05	-4.44502e-10	-1.4675
102133566	chr14:102133566:C:T	8.77915e-20	-4.44502e-10	-1.30839	2.526e-10	-4.44502e-10	-1.31312	1.30115e-05	-4.44502e-10	-1.31572
102133619	chr14:102133619:G:A	7.48589e-20	-4.44502e-10	-1.46775	2.15341e-10	-4.44502e-10	-1.47271	1.13573e-05	-4.44502e-10	-1.45169
102133775	chr14:102133775:G:A	1.37544e-20	-1.68743	-1.47457	4.65591e-11	-1.5514	-1.45281	2.36129e-06	-1.54607	-1.47627
102134008	chr14:102134008:G:A	7.72016e-20	0.0437921	-1.48073	1.66509e-10	-0.24568	-1.4842	6.87629e-05	1.8265	-1.47739
102134333	chr14:102134333:A:G	8.46235e-20	-1.34515	-4.62281e-10	1.14276e-09	0.196275	-4.62281e-10	2.7794e-05	-0.556734	-4.62281e-10
102134352	chr14:102134352:C:T	1.31386e-20	-1.99132	-1.21649	3.73562e-11	-1.88552	-1.33891	2.21119e-06	-1.76781	-1.32022
102134393	chr14:102134393:GT:G	2.17974e-19	-4.44502e-10	-0.398985	5.16379e-10	-4.44502e-10	-0.598088	5.15857e-05	-4.44502e-10	0.0616913
102134432	chr14:102134432:G:A	7.93654e-20	0.0510707	-1.46037	1.691e-10	-0.239911	-1.47453	7.12707e-05	1.83683	-1.4519
102134513	chr14:102134513:C:T	7.89438e-20	0.0458395	-1.46046	1.685e-10	-0.24347	-1.47452	7.08593e-05	1.83094	-1.4518
102134514	chr14:102134514:G:A	7.54819e-20	-4.44502e-10	-1.45947	2.25858e-10	-4.44502e-10	-1.42502	1.10018e-05	-4.44502e-10	-1.48349
102134718	chr14:102134718:G:A	7.63566e-20	-4.44502e-10	-1.44794	2.30568e-10	-4.44502e-10	-1.40438	1.10459e-05	-4.44502e-10	-1.47949
102134814	chr14:102134814:G:A	7.62463e-20	-4.44502e-10	-1.44939	2.30359e-10	-4.44502e-10	-1.40529	1.10421e-05	-4.44502e-10	-1.47984
102134844	chr14:102134844:C:G	1.5191e-20	-1.60355	-1.4591	5.26113e-11	-1.45303	-1.42897	2.64818e-06	-1.44573	-1.46195
102134935	chr14:102134935:T:G	5.10992e-20	-1.84959	-4.62281e-10	1.54119e-10	-1.8072	-4.62281e-10	8.9647e-06	-1.68826	-4.62281e-10
102134968	chr14:102134968:C:G	7.53923e-20	-4.44502e-10	-1.46065	2.2544e-10	-4.44502e-10	-1.42688	1.09998e-05	-4.44502e-10	-1.48368
102135598	chr14:102135598:A:G	2.55375e-20	-2.08748	-0.455734	5.95868e-11	-2.09059	-0.666904	1.27754e-05	-1.35977	0.0257399
102135671	chr14:102135671:A:G	2.39639e-20	-1.41214	-1.19467	7.52616e-11	-1.20036	-1.3236	4.40611e-06	-1.12438	-1.27419
102136057	chr14:102136057:A:G	1.06088e-19	-4.44502e-10	-1.11909	2.89758e-10	-4.44502e-10	-1.17588	1.71432e-05	-4.44502e-10	-1.03995
102136109	chr14:102136109:T:C	8.44396e-20	-4.44502e-10	-1.34732	3.01687e-10	-4.44502e-10	-1.13554	1.4587e-05	-4.44502e-10	-1.20142
102136178	chr14:102136178:G:C	9.04272e-20	-4.44502e-10	-1.27881	2.6806e-10	-4.44502e-10	-1.25372	1.28202e-05	-4.44502e-10	-1.33054
102136278	chr14:102136278:C:G	2.34148e-19	-0.327407	-4.62281e-10	3.56379e-10	-0.968936	-4.62281e-10	3.90397e-05	-0.216974	-4.62281e-10
102136288	chr14:102136288:G:C	1.02215e-19	-4.44502e-10	-1.15628	3.12357e-10	-4.44502e-10	-1.10078	1.75826e-05	-4.44502e-10	-1.01464
102136605	chr14:102136605:G:A	4.34339e-19	-4.44502e-10	0.290466	1.42021e-09	-4.44502e-10	0.413633	8.86294e-05	-4.44502e-10	0.60291
102136861	chr14:102136861:C:T	2.32655e-19	-0.333802	-4.62281e-10	3.54163e-10	-0.975171	-4.62281e-10	3.88484e-05	-0.221888	-4.62281e-10
102137118	chr14:102137118:G:A	1.22082e-20	-2.11287	-1.16838	3.08207e-11	-2.15182	-1.26492	2.374e-06	-2.10502	-0.911963
102137188	chr14:102137188:C:A	9.60442e-20	-4.44502e-10	-1.21855	2.46964e-10	-4.44502e-10	-1.33569	1.29827e-05	-4.44502e-10	-1.31794
102137315	chr14:102137315:TTATTTATC:T	7.38702e-20	-4.44502e-10	-1.48105	2.13154e-10	-4.44502e-10	-1.48291	1.11265e-05	-4.44502e-10	-1.47222
102137532	chr14:102137532:G:T	3.24081e-18	2.30022	-4.62281e-10	6.39056e-09	1.91765	-4.62281e-10	0.0002086	1.45887	-4.62281e-10
102137538	chr14:102137538:C:T	1.21688e-20	-2.11633	-1.16816	3.06969e-11	-2.15523	-1.26554	2.36331e-06	-2.10846	-0.913031
102138037	chr14:102138037:A:C	7.53316e-20	-4.44502e-10	-1.46146	2.25138e-10	-4.44502e-10	-1.42821	1.09984e-05	-4.44502e-10	-1.4838
102138519	chr14:102138519:T:C	3.64839e-18	2.41868	-4.62281e-10	7.10852e-09	2.02412	-4.62281e-10	0.000228577	1.55032	-4.62281e-10
102138540	chr14:102138540:G:T	9.15128e-20	-4.44502e-10	-1.26688	2.63041e-10	-4.44502e-10	-1.27262	1.35422e-05	-4.44502e-10	-1.27574
102138790	chr14:102138790:T:C	2.7012e-20	-1.72798	-0.759096	7.35216e-11	-1.57116	-0.976192	4.51884e-06	-1.47439	-0.898908
102139571	chr14:102139571:G:A	7.37351e-20	-4.44502e-10	-1.48288	2.1293e-10	-4.44502e-10	-1.48397	1.1081e-05	-4.44502e-10	-1.47632
102140462	chr14:102140462:A:G	7.40383e-20	-4.44502e-10	-1.47878	2.13471e-10	-4.44502e-10	-1.48143	1.11692e-05	-4.44502e-10	-1.46839
102141113	chr14:102141113:A:G	5.52637e-20	-0.968951	-0.802293	1.07261e-10	-1.3294	-0.840258	1.01582e-05	-0.718822	-0.844446
102141756	chr14:102141756:T:C	2.41459e-20	-2.2032	-0.396045	5.71194e-11	-2.18944	-0.610344	1.05685e-05	-1.62095	0.0972822
102142985	chr14:102142985:A:G	3.26464e-18	2.30755	-4.62281e-10	6.48293e-09	1.932	-4.62281e-10	0.000211267	1.47157	-4.62281e-10
102143256	chr14:102143256:C:T	6.11973e-20	-0.266324	-1.40293	1.3845e-10	-0.47542	-1.439	5.56488e-05	1.53495	-1.39744
102143339	chr14:102143339:G:A	2.62511e-20	-2.19387	-0.321777	6.16255e-11	-2.17853	-0.545319	1.19932e-05	-1.58375	0.186538
102143453	chr14:102143453:GTAA:G	5.35005e-18	-4.44502e-10	2.8015	2.24168e-08	-4.44502e-10	3.17263	0.00189796	-4.44502e-10	3.66698
102143463	chr14:102143463:C:T	7.63844e-20	-4.44502e-10	-1.44758	2.2195e-10	-4.44502e-10	-1.44248	1.12277e-05	-4.44502e-10	-1.46317
102143661	chr14:102143661:C:T	5.84182e-20	-0.849031	-0.866701	1.21076e-10	-1.23111	-0.817393	1.14947e-05	-0.592505	-0.847161
102143759	chr14:102143759:G:A	7.52304e-20	-4.44502e-10	-1.4628	2.18323e-10	-4.44502e-10	-1.45896	1.11039e-05	-4.44502e-10	-1.47426
102143823	chr14:102143823:G:A	4.26456e-20	-2.03043	-4.62281e-10	9.98498e-11	-2.24126	-4.62281e-10	5.65662e-06	-2.14873	-4.62281e-10
102143992	chr14:102143992:T:C	3.03376e-20	-0.91732	-1.45365	8.72787e-11	-0.904938	-1.47089	2.77856e-05	0.877467	-1.4345
102144034	chr14:102144034:A:AT	7.40494e-20	-4.44502e-10	-1.47863	2.13492e-10	-4.44502e-10	-1.48133	1.11719e-05	-4.44502e-10	-1.46815
102144183	chr14:102144183:A:T	5.68986e-20	-0.984878	-0.757211	1.11013e-10	-1.33696	-0.798319	1.04567e-05	-0.731071	-0.803236
102144316	chr14:102144316:C:G	7.40758e-20	-4.44502e-10	-1.47827	2.13548e-10	-4.44502e-10	-1.48107	1.11788e-05	-4.44502e-10	-1.46753
102144572	chr14:102144572:A:G	6.02632e-20	-0.857627	-0.827011	1.25552e-10	-1.23603	-0.77618	1.18849e-05	-0.599402	-0.806883
102144709	chr14:102144709:T:G	3.44976e-20	-1.40684	-0.835631	7.49733e-11	-1.6534	-0.874393	6.4261e-06	-1.1412	-0.879986
102145099	chr14:102145099:C:CT	9.2447e-20	-4.44502e-10	-1.25672	2.82617e-10	-4.44502e-10	-1.20084	1.44484e-05	-4.44502e-10	-1.21097
102145318	chr14:102145318:T:C	6.06815e-20	-1.67772	-4.62281e-10	1.11565e-10	-2.13032	-4.62281e-10	6.96555e-06	-1.94058	-4.62281e-10
102145523	chr14:102145523:C:T	1.55567e-19	-4.44502e-10	-0.736285	4.18175e-10	-4.44502e-10	-0.80903	2.54416e-05	-4.44502e-10	-0.645169
102145530	chr14:102145530:G:A	2.6714e-19	-0.195587	-4.62281e-10	3.96593e-10	-0.86202	-4.62281e-10	4.45464e-05	-0.0850219	-4.62281e-10
102145775	chr14:102145775:AAAC:A	5.2088e-20	-0.381336	-1.44909	1.22354e-10	-0.571332	-1.46668	4.64128e-05	1.39498	-1.43896
102145860	chr14:102145860:T:A	9.81682e-20	0.165941	-1.36262	1.99251e-10	-0.237418	-1.31295	1.94483e-05	0.4584	-1.3722
102146256	chr14:102146256:C:T	1.10221e-20	-2.23785	-1.14561	2.88614e-11	-2.2383	-1.24412	2.18806e-06	-2.21556	-0.882978
102146486	chr14:102146486:C:T	2.65665e-19	-0.201122	-4.62281e-10	3.94738e-10	-0.866708	-4.62281e-10	4.42872e-05	-0.0908586	-4.62281e-10
102146597	chr14:102146597:G:C	7.68113e-20	-4.44502e-10	-1.44201	2.23271e-10	-4.44502e-10	-1.43654	1.12757e-05	-4.44502e-10	-1.4589
102147135	chr14:102147135:T:C	3.29711e-20	-0.832425	-1.4553	9.52014e-11	-0.816967	-1.47197	3.1744e-05	1.01277	-1.43662
102147235	chr14:102147235:A:T	4.73039e-18	-4.44502e-10	2.6784	1.97221e-08	-4.44502e-10	3.04456	0.00165927	-4.44502e-10	3.53258
102147253	chr14:102147253:A:G	7.64078e-20	-4.44502e-10	-1.44727	2.22017e-10	-4.44502e-10	-1.44218	1.12301e-05	-4.44502e-10	-1.46296
102147295	chr14:102147295:A:G	7.6463e-20	-4.44502e-10	-1.44655	2.22199e-10	-4.44502e-10	-1.44136	1.12367e-05	-4.44502e-10	-1.46237
102147335	chr14:102147335:G:C	5.34196e-20	-0.887329	-0.917852	1.02916e-10	-1.25726	-0.95376	9.94157e-06	-0.62728	-0.957549
102147388	chr14:102147388:A:G	5.84806e-20	-1.71466	-4.62281e-10	2.64807e-10	-1.26593	-4.62281e-10	9.56104e-06	-1.62386	-4.62281e-10
102147676	chr14:102147676:T:A	3.68947e-19	-4.44502e-10	0.127293	1.03931e-09	-4.44502e-10	0.101382	0.000104458	-4.44502e-10	0.767229
102147677	chr14:102147677:T:A	3.72233e-19	-4.44502e-10	0.136162	1.04861e-09	-4.44502e-10	0.110289	0.00010557	-4.44502e-10	0.77782
102147945	chr14:102147945:G:A	7.40634e-20	-4.44502e-10	-1.47844	2.13522e-10	-4.44502e-10	-1.48119	1.11756e-05	-4.44502e-10	-1.46782
102148168	chr14:102148168:A:C	7.40634e-20	-4.44502e-10	-1.47844	2.13522e-10	-4.44502e-10	-1.48119	1.11756e-05	-4.44502e-10	-1.46782
102148479	chr14:102148479:G:A	5.50362e-20	-0.323369	-1.452	1.29824e-10	-0.510206	-1.46854	5.04458e-05	1.48149	-1.44214
102148604	chr14:102148604:G:A	8.50905e-20	-4.44502e-10	-1.33964	2.48983e-10	-4.44502e-10	-1.32755	1.21075e-05	-4.44502e-10	-1.38773
102148691	chr14:102148691:G:A	8.29577e-20	-4.44502e-10	-1.36503	2.29567e-10	-4.44502e-10	-1.40873	1.17702e-05	-4.44502e-10	-1.41599
102148943	chr14:102148943:C:T	1.1888e-20	-2.23914	-1.06869	3.09971e-11	-2.23913	-1.17191	2.44222e-06	-2.21735	-0.7713
102149032	chr14:102149032:G:A	3.9388e-19	0.972906	-0.780218	2.06831e-09	1.73335	-0.943797	0.00024919	2.46901	-0.832346
102149301	chr14:102149301:G:T	7.72745e-20	-4.44502e-10	-1.436	2.34828e-10	-4.44502e-10	-1.38608	1.11016e-05	-4.44502e-10	-1.47447
102149602	chr14:102149602:C:G	7.64339e-20	-4.44502e-10	-1.44693	2.22103e-10	-4.44502e-10	-1.44179	1.12332e-05	-4.44502e-10	-1.46268
102149841	chr14:102149841:T:C	2.23769e-20	-2.20529	-0.470041	5.45419e-11	-2.16655	-0.679411	9.02177e-06	-1.68132	-0.0005913
102149993	chr14:102149993:G:A	7.68241e-20	-4.44502e-10	-1.44184	2.32938e-10	-4.44502e-10	-1.39416	1.10736e-05	-4.44502e-10	-1.47699
102150208	chr14:102150208:C:T	3.33368e-20	-1.68546	-0.591232	9.88925e-11	-1.61802	-0.632874	6.57631e-06	-1.64366	-0.354424
102150241	chr14:102150241:T:C	2.53233e-20	-2.16189	-0.389738	5.9841e-11	-2.14738	-0.605855	1.21776e-05	-1.48874	0.10679
102150604	chr14:102150604:T:G	8.70735e-20	-4.44502e-10	-1.31661	2.50521e-10	-4.44502e-10	-1.32139	1.291e-05	-4.44502e-10	-1.32355
102151218	chr14:102151218:T:C	1.12078e-19	-2.06363	0.999458	2.77483e-10	-2.10343	0.884262	1.36819e-05	-2.15437	0.888891
102151291	chr14:102151291:C:T	3.83553e-19	-4.44502e-10	0.166119	1.2425e-09	-4.44502e-10	0.279949	7.66699e-05	-4.44502e-10	0.457955
102151953	chr14:102151953:G:A	3.20253e-20	-0.84522	-1.47161	9.30871e-11	-0.829765	-1.48163	3.04966e-05	0.995804	-1.45974
102152160	chr14:102152160:C:T	1.1515e-20	-2.2383	-1.10141	2.99393e-11	-2.23882	-1.20694	2.31723e-06	-2.21663	-0.824553
102152236	chr14:102152236:C:T	1.76491e-18	-4.44502e-10	1.6925	6.90765e-09	-4.44502e-10	1.99546	0.000536317	-4.44502e-10	2.40317
102152384	chr14:102152384:T:G	5.36852e-20	-0.35301	-1.44721	1.26574e-10	-0.538893	-1.46521	4.86043e-05	1.43881	-1.43665
102152470	chr14:102152470:A:G	1.36934e-19	-4.44502e-10	-0.863862	3.80002e-10	-4.44502e-10	-0.904755	1.89347e-05	-4.44502e-10	-0.940557
102152546	chr14:102152546:C:T	6.14639e-20	-0.803613	-0.861297	1.26667e-10	-1.19146	-0.811908	1.21535e-05	-0.542143	-0.841796
102153117	chr14:102153117:G:A	1.11813e-20	-2.23921	-1.1299	2.92116e-11	-2.2397	-1.23066	2.22711e-06	-2.21862	-0.862233
102153231	chr14:102153231:T:C	1.30315e-18	-4.44502e-10	1.38918	5.03494e-09	-4.44502e-10	1.67923	0.000382792	-4.44502e-10	2.06594
102153782	chr14:102153782:C:G	3.46943e-20	-2.23678	-4.62281e-10	9.96784e-11	-2.24298	-4.62281e-10	5.34409e-06	-2.20556	-4.62281e-10
102153804	chr14:102153804:C:T	5.63402e-20	-0.894975	-0.856976	1.08647e-10	-1.26381	-0.893011	1.04645e-05	-0.635972	-0.897592
102154296	chr14:102154296:A:G	1.1794e-19	-4.44502e-10	-1.01318	3.21324e-10	-4.44502e-10	-1.07248	1.8638e-05	-4.44502e-10	-0.956354
102154444	chr14:102154444:C:G	1.38457e-19	-4.44502e-10	-0.852798	3.84152e-10	-4.44502e-10	-0.893892	1.91324e-05	-4.44502e-10	-0.93017
102154537	chr14:102154537:A:G	1.10381e-20	-2.24	-1.14201	2.89002e-11	-2.24025	-1.24083	2.18681e-06	-2.22053	-0.878584
102154815	chr14:102154815:A:G	1.38876e-19	-4.44502e-10	-0.849781	3.85275e-10	-4.44502e-10	-0.890973	1.91862e-05	-4.44502e-10	-0.927361
102155422	chr14:102155422:G:A	5.3297e-20	-0.365329	-1.44215	1.25363e-10	-0.552504	-1.46122	4.79808e-05	1.41951	-1.43026
102155526	chr14:102155526:T:C	5.56729e-20	-0.311477	-1.45239	1.30818e-10	-0.501646	-1.46948	5.09261e-05	1.49237	-1.44354
102155863	chr14:102155863:T:C	7.56737e-20	-4.44502e-10	-1.45693	2.19742e-10	-4.44502e-10	-1.45248	1.11449e-05	-4.44502e-10	-1.47057
102155888	chr14:102155888:C:T	2.59756e-19	-0.027135	-0.196483	5.84904e-10	-0.2072	-0.266282	0.000368679	1.90545	0.122926
102155935	chr14:102155935:T:A	7.66421e-20	-4.44502e-10	-1.44421	2.22716e-10	-4.44502e-10	-1.43903	1.12555e-05	-4.44502e-10	-1.4607
102156093	chr14:102156093:T:A	1.02579e-19	-4.44502e-10	-1.15272	2.74414e-10	-4.44502e-10	-1.23029	1.39775e-05	-4.44502e-10	-1.24411
102156167	chr14:102156167:A:C	8.69253e-20	-4.44502e-10	-1.31831	2.59459e-10	-4.44502e-10	-1.28633	1.24862e-05	-4.44502e-10	-1.35693
102156292	chr14:102156292:C:T	3.09596e-18	2.25449	-4.62281e-10	6.35422e-09	1.91194	-4.62281e-10	0.000207381	1.453	-4.62281e-10
102156364	chr14:102156364:T:G	1.47167e-19	-4.44502e-10	-0.79179	3.75427e-10	-4.44502e-10	-0.916866	1.90911e-05	-4.44502e-10	-0.932332
102156654	chr14:102156654:C:G	5.68323e-20	-1.74325	-4.62281e-10	4.53657e-10	-0.727588	-4.62281e-10	1.85844e-05	-0.959233	-4.62281e-10
102156943	chr14:102156943:TC:T	7.74253e-20	-4.44502e-10	-1.43405	2.25089e-10	-4.44502e-10	-1.42843	1.13431e-05	-4.44502e-10	-1.45294
102157073	chr14:102157073:G:A	7.38133e-20	-4.44502e-10	-1.48182	2.13055e-10	-4.44502e-10	-1.48338	1.11085e-05	-4.44502e-10	-1.47384
102157336	chr14:102157336:ACTT:A	8.70631e-20	-4.44502e-10	-1.31673	2.5048e-10	-4.44502e-10	-1.32155	1.29077e-05	-4.44502e-10	-1.32373
102157874	chr14:102157874:G:A	4.00626e-18	2.51225	-4.62281e-10	7.85442e-09	2.1239	-4.62281e-10	0.00025364	1.65436	-4.62281e-10
102157937	chr14:102157937:A:G	3.45213e-20	-2.24178	-4.62281e-10	9.97184e-11	-2.24258	-4.62281e-10	5.15076e-06	-2.24241	-4.62281e-10
102158110	chr14:102158110:A:G	8.02672e-20	-4.44502e-10	-1.398	2.34841e-10	-4.44502e-10	-1.38602	1.52995e-05	-4.44502e-10	-1.15373
102158223	chr14:102158223:G:T	1.03508e-19	-4.44502e-10	-1.14371	2.61035e-10	-4.44502e-10	-1.28027	1.37895e-05	-4.44502e-10	-1.25764
102158710	chr14:102158710:G:C	7.36555e-20	-4.44502e-10	-1.48396	2.13984e-10	-4.44502e-10	-1.47903	1.11971e-05	-4.44502e-10	-1.4659
102158778	chr14:102158778:T:G	3.54148e-20	-0.78844	-1.42779	1.01423e-10	-0.772918	-1.45271	3.49894e-05	1.07706	-1.40356
102158826	chr14:102158826:C:T	9.58943e-20	-4.44502e-10	-1.22011	2.82332e-10	-4.44502e-10	-1.20185	1.34003e-05	-4.44502e-10	-1.28628
102158827	chr14:102158827:G:A	7.81117e-20	-4.44502e-10	-1.42522	2.27209e-10	-4.44502e-10	-1.41906	1.14261e-05	-4.44502e-10	-1.44565
102159092	chr14:102159092:A:T	3.27963e-19	0.0690665	-0.0595234	7.22106e-10	-0.118851	-0.143906	0.000484764	2.03715	0.264959
102159429	chr14:102159429:T:G	7.80364e-20	-4.44502e-10	-1.42618	2.26974e-10	-4.44502e-10	-1.42009	1.1417e-05	-4.44502e-10	-1.44645
102160009	chr14:102160009:C:T	7.55493e-20	-4.44502e-10	-1.45857	2.27247e-10	-4.44502e-10	-1.41889	1.10118e-05	-4.44502e-10	-1.48259
102160269	chr14:102160269:G:A	3.57332e-20	-0.772708	-1.43457	1.02289e-10	-0.759022	-1.4581	3.54289e-05	1.09934	-1.41337
102160510	chr14:102160510:A:G	4.32104e-20	-0.806017	-1.21126	9.14294e-11	-1.05344	-1.27592	9.22381e-06	-0.655169	-1.0046
102160712	chr14:102160712:G:A	1.04002e-20	-2.23116	-1.21038	2.7482e-11	-2.23194	-1.29945	2.02474e-06	-2.20189	-0.974223
102161377	chr14:102161377:G:A	1.42213e-20	-2.04278	-1.08584	4.18328e-11	-2.00135	-1.1099	2.99794e-06	-1.91026	-0.873365
102161495	chr14:102161495:G:A	5.3786e-20	-0.922301	-0.876045	1.04244e-10	-1.28564	-0.912556	9.9759e-06	-0.66435	-0.917031
102161816	chr14:102161816:G:A	9.44124e-20	-4.44502e-10	-1.23569	2.83502e-10	-4.44502e-10	-1.19771	1.52695e-05	-4.44502e-10	-1.1557
102161968	chr14:102161968:G:A	5.95884e-20	-0.304425	-1.39147	1.39033e-10	-0.489342	-1.42088	5.56571e-05	1.51081	-1.37315
102162114	chr14:102162114:G:A	1.02067e-19	-4.44502e-10	-1.15773	2.58333e-10	-4.44502e-10	-1.29068	1.3639e-05	-4.44502e-10	-1.26862
102162159	chr14:102162159:T:A	7.59924e-20	-4.44502e-10	-1.45273	2.20701e-10	-4.44502e-10	-1.44812	1.11837e-05	-4.44502e-10	-1.4671
102162300	chr14:102162300:T:G	1.09038e-19	-4.44502e-10	-1.09166	3.27322e-10	-4.44502e-10	-1.05398	1.5411e-05	-4.44502e-10	-1.14647
102162432	chr14:102162432:A:G	8.4875e-20	-4.44502e-10	-1.34218	2.44223e-10	-4.44502e-10	-1.34685	1.25816e-05	-4.44502e-10	-1.34932
102162584	chr14:102162584:T:C	9.1198e-20	-4.44502e-10	-1.27033	2.45239e-10	-4.44502e-10	-1.3427	1.25656e-05	-4.44502e-10	-1.35059
102162629	chr14:102162629:C:T	1.00344e-18	2.43412	-1.3063	1.98375e-09	2.02363	-1.27581	6.80112e-05	1.65858	-1.32046
102162675	chr14:102162675:G:A	2.3541e-20	-1.5083	-1.11632	7.18994e-11	-1.30635	-1.26331	4.23129e-06	-1.23413	-1.20491
102163370	chr14:102163370:G:A	5.94363e-20	-0.27268	-1.42577	1.39291e-10	-0.460046	-1.44832	5.56708e-05	1.54875	-1.41084
102163382	chr14:102163382:C:T	3.63978e-19	-4.44502e-10	0.113736	1.17868e-09	-4.44502e-10	0.227222	7.26927e-05	-4.44502e-10	0.404687
102163393	chr14:102163393:C:T	7.63516e-20	-4.44502e-10	-1.44801	2.21798e-10	-4.44502e-10	-1.44316	1.12222e-05	-4.44502e-10	-1.46366
102163587	chr14:102163587:C:T	5.9865e-20	-1.69127	-4.62281e-10	1.87572e-10	-1.61077	-4.62281e-10	7.95276e-06	-1.80803	-4.62281e-10
102163840	chr14:102163840:A:G	7.63263e-20	-4.44502e-10	-1.44834	2.2171e-10	-4.44502e-10	-1.44356	1.12192e-05	-4.44502e-10	-1.46393
102164600	chr14:102164600:C:T	7.44155e-20	-4.44502e-10	-1.47369	2.12921e-10	-4.44502e-10	-1.48401	1.17631e-05	-4.44502e-10	-1.41659
102164706	chr14:102164706:T:A	5.02107e-18	-4.44502e-10	2.73804	2.09927e-08	-4.44502e-10	3.107	0.00177193	-4.44502e-10	3.59827
102164758	chr14:102164758:C:G	1.18765e-19	-4.44502e-10	-1.00621	3.12195e-10	-4.44502e-10	-1.1013	1.5887e-05	-4.44502e-10	-1.11605
102164882	chr14:102164882:T:C	7.64482e-20	-4.44502e-10	-1.44675	2.22147e-10	-4.44502e-10	-1.44159	1.12348e-05	-4.44502e-10	-1.46254
102165641	chr14:102165641:T:C	8.1812e-20	-4.44502e-10	-1.37894	2.36817e-10	-4.44502e-10	-1.37764	1.17749e-05	-4.44502e-10	-1.41558
102165671	chr14:102165671:C:G	3.0871e-20	-0.976877	-1.37666	6.92963e-11	-1.19408	-1.41246	1.80672e-05	0.376315	-1.36377
102165727	chr14:102165727:C:G	9.86615e-20	-4.44502e-10	-1.19166	2.93711e-10	-4.44502e-10	-1.16234	1.38301e-05	-4.44502e-10	-1.2547
102166421	chr14:102166421:T:C	7.48946e-20	-4.44502e-10	-1.46728	2.23879e-10	-4.44502e-10	-1.43382	1.0995e-05	-4.44502e-10	-1.48412
102166675	chr14:102166675:T:C	1.30531e-19	-4.44502e-10	-0.911748	3.53926e-10	-4.44502e-10	-0.975841	2.65584e-05	-4.44502e-10	-0.602208
102166685	chr14:102166685:C:T	7.64405e-20	-4.44502e-10	-1.44685	2.22123e-10	-4.44502e-10	-1.4417	1.12339e-05	-4.44502e-10	-1.46262
102166851	chr14:102166851:A:G	1.49025e-19	-4.44502e-10	-0.779246	4.2455e-10	-4.44502e-10	-0.793901	2.32365e-05	-4.44502e-10	-0.735828
102167095	chr14:102167095:A:G	7.38741e-20	-4.44502e-10	-1.481	2.13149e-10	-4.44502e-10	-1.48294	1.11247e-05	-4.44502e-10	-1.47239
102167161	chr14:102167161:C:T	2.48193e-18	-4.44502e-10	2.03343	9.83715e-09	-4.44502e-10	2.34899	0.000778975	-4.44502e-10	2.77642
102167509	chr14:102167509:C:T	5.44708e-20	-0.329341	-1.45635	1.28565e-10	-0.516026	-1.47247	4.95163e-05	1.46956	-1.44882
102168165	chr14:102168165:A:G	7.39909e-20	-4.44502e-10	-1.47942	2.13374e-10	-4.44502e-10	-1.48188	1.11568e-05	-4.44502e-10	-1.4695
102168302	chr14:102168302:T:A	7.49924e-20	-4.44502e-10	-1.46597	2.15631e-10	-4.44502e-10	-1.47136	1.13807e-05	-4.44502e-10	-1.44964
102168564	chr14:102168564:C:A	5.64633e-20	-0.302949	-1.44682	1.32612e-10	-0.492476	-1.46503	5.20907e-05	1.50796	-1.43653
102168843	chr14:102168843:G:C	7.70974e-20	-4.44502e-10	-1.43829	2.30303e-10	-4.44502e-10	-1.40553	1.11192e-05	-4.44502e-10	-1.47288
102168936	chr14:102168936:T:C	4.48869e-19	-4.44502e-10	0.323372	1.25591e-09	-4.44502e-10	0.290683	0.000131068	-4.44502e-10	0.994165
102169091	chr14:102169091:A:G	3.44716e-20	-2.24322	-4.62281e-10	1.20193e-10	-2.05583	-4.62281e-10	5.55972e-06	-2.16601	-4.62281e-10
102169141	chr14:102169141:C:T	2.57933e-19	-0.230657	-4.62281e-10	3.03126e-10	-1.13078	-4.62281e-10	9.03481e-05	0.622116	-4.62281e-10
102169452	chr14:102169452:G:C	7.82009e-20	-4.44502e-10	-1.42408	2.27306e-10	-4.44502e-10	-1.41863	1.14301e-05	-4.44502e-10	-1.4453
102169588	chr14:102169588:A:G	1.29064e-20	-1.8013	-1.42433	3.53792e-11	-1.81752	-1.46129	1.68843e-06	-1.90701	-1.45075
102169741	chr14:102169741:T:C	1.40003e-19	-4.44502e-10	-0.841698	3.56764e-10	-4.44502e-10	-0.967856	1.82188e-05	-4.44502e-10	-0.979102
102169829	chr14:102169829:T:C	7.63185e-20	-4.44502e-10	-1.44844	2.21706e-10	-4.44502e-10	-1.44358	1.12193e-05	-4.44502e-10	-1.46392
102169851	chr14:102169851:A:G	7.72486e-20	-4.44502e-10	-1.43633	2.24563e-10	-4.44502e-10	-1.43077	1.13239e-05	-4.44502e-10	-1.45463
102169977	chr14:102169977:T:C	7.67799e-20	-4.44502e-10	-1.44242	2.23131e-10	-4.44502e-10	-1.43717	1.1271e-05	-4.44502e-10	-1.45932
102170409	chr14:102170409:G:A	3.46041e-20	-2.23939	-4.62281e-10	1.00577e-10	-2.23401	-4.62281e-10	5.19837e-06	-2.23321	-4.62281e-10
102170652	chr14:102170652:A:T	7.64217e-20	-4.44502e-10	-1.44709	2.22064e-10	-4.44502e-10	-1.44196	1.12318e-05	-4.44502e-10	-1.4628
102170785	chr14:102170785:G:T	1.83737e-18	-4.44502e-10	1.73273	7.10023e-09	-4.44502e-10	2.02295	0.000554802	-4.44502e-10	2.43706
102170786	chr14:102170786:C:G	1.88827e-18	-4.44502e-10	1.76006	7.30475e-09	-4.44502e-10	2.05135	0.000571712	-4.44502e-10	2.46708
102171003	chr14:102171003:C:G	1.78765e-18	-4.44502e-10	1.7053	6.89345e-09	-4.44502e-10	1.9934	0.000537717	-4.44502e-10	2.40578
102171074	chr14:102171074:C:T	7.37637e-20	-4.44502e-10	-1.48249	2.12969e-10	-4.44502e-10	-1.48378	1.10905e-05	-4.44502e-10	-1.47547
102171101	chr14:102171101:G:A	7.73282e-20	-4.44502e-10	-1.4353	2.24867e-10	-4.44502e-10	-1.42942	1.13351e-05	-4.44502e-10	-1.45365
102171140	chr14:102171140:C:T	5.47865e-18	-4.44502e-10	2.82526	2.26332e-08	-4.44502e-10	3.18224	0.00192895	-4.44502e-10	3.68318
102171238	chr14:102171238:C:T	4.21093e-20	-0.577467	-1.46562	1.01103e-10	-0.75109	-1.4777	3.39526e-05	1.10174	-1.45833
102171962	chr14:102171962:G:C	1.02971e-20	-1.97148	-1.48002	3.32464e-11	-1.85713	-1.48385	1.44292e-06	-2.03078	-1.48411
102172316	chr14:102172316:C:G	7.65039e-20	-4.44502e-10	-1.44602	2.17261e-10	-4.44502e-10	-1.46383	1.15384e-05	-4.44502e-10	-1.43587
102172668	chr14:102172668:CCCCCCACCTCCCTCCCGGACGGGGCGGCTGGCCTGGCGGGGGCTGA:C	1.10239e-19	-0.0438688	-1.03684	4.04014e-10	0.373856	-1.21734	2.95268e-05	0.658426	-1.15468
102172899	chr14:102172899:C:T	2.03869e-18	-4.44502e-10	1.8367	7.91248e-09	-4.44502e-10	2.13127	0.000620622	-4.44502e-10	2.54917
102173217	chr14:102173217:ATT:A	1.21799e-20	-2.23738	-1.04619	3.16879e-11	-2.23779	-1.1512	2.52474e-06	-2.21394	-0.74148
102174106	chr14:102174106:T:G	7.55972e-20	-4.44502e-10	-1.45794	2.17302e-10	-4.44502e-10	-1.46364	1.15171e-05	-4.44502e-10	-1.43772
102174227	chr14:102174227:G:A	7.40532e-20	-4.44502e-10	-1.47858	2.13501e-10	-4.44502e-10	-1.48129	1.11731e-05	-4.44502e-10	-1.46805
102174301	chr14:102174301:T:G	7.85598e-20	-4.44502e-10	-1.4195	2.28172e-10	-4.44502e-10	-1.41483	1.19627e-05	-4.44502e-10	-1.39976
102174484	chr14:102174484:A:G	7.90753e-20	-4.44502e-10	-1.41296	2.2096e-10	-4.44502e-10	-1.44695	1.13567e-05	-4.44502e-10	-1.45174
102174546	chr14:102174546:A:T	3.59317e-20	-2.20174	-4.62281e-10	1.0307e-10	-2.20952	-4.62281e-10	5.32911e-06	-2.20837	-4.62281e-10
102174568	chr14:102174568:C:T	9.84148e-20	-4.44502e-10	-1.19417	2.92862e-10	-4.44502e-10	-1.16523	1.37977e-05	-4.44502e-10	-1.25705
102175143	chr14:102175143:G:A	6.21056e-20	-0.791824	-0.862699	1.2776e-10	-1.18154	-0.813231	1.23066e-05	-0.528335	-0.84308
102175447	chr14:102175447:C:T	7.40576e-20	-4.44502e-10	-1.47852	2.1351e-10	-4.44502e-10	-1.48124	1.11741e-05	-4.44502e-10	-1.46796
102175709	chr14:102175709:A:T	3.69217e-20	-2.17456	-4.62281e-10	1.01554e-10	-2.22434	-4.62281e-10	5.81549e-06	-2.12103	-4.62281e-10
102175769	chr14:102175769:G:T	5.42763e-20	-0.324646	-1.46462	1.28485e-10	-0.512168	-1.47695	4.93833e-05	1.47501	-1.45695
102175850	chr14:102175850:C:T	2.12797e-17	-4.44502e-10	4.18215	8.2717e-08	-4.44502e-10	4.47825	0.0125696	-4.44502e-10	5.55748
102176116	chr14:102176116:T:C	2.15527e-20	-1.40333	-1.30952	5.19081e-11	-1.54555	-1.3499	1.40088e-05	0.0123755	-1.25425
102176210	chr14:102176210:T:C	7.46917e-20	-4.44502e-10	-1.46999	2.14837e-10	-4.44502e-10	-1.47505	1.13157e-05	-4.44502e-10	-1.45536
102176269	chr14:102176269:C:T	2.24973e-19	-0.367379	-4.62281e-10	3.44343e-10	-1.00329	-4.62281e-10	3.73036e-05	-0.262465	-4.62281e-10
102176298	chr14:102176298:A:G	2.28127e-20	-2.21325	-0.442791	5.40794e-11	-2.20161	-0.65287	9.60762e-06	-1.66226	0.043267
102176324	chr14:102176324:G:A	7.44751e-20	-4.44502e-10	-1.47289	2.14346e-10	-4.44502e-10	-1.47734	1.12684e-05	-4.44502e-10	-1.45955
102176452	chr14:102176452:A:G	3.89869e-18	2.48504	-4.62281e-10	7.53582e-09	2.08249	-4.62281e-10	0.000247132	1.62837	-4.62281e-10
102176616	chr14:102176616:T:G	3.60069e-20	-2.19965	-4.62281e-10	1.02141e-10	-2.21858	-4.62281e-10	5.1571e-06	-2.24118	-4.62281e-10
102176807	chr14:102176807:T:C	2.73068e-19	-2.14957	1.97593	6.00827e-10	-2.12394	1.67732	0.000291292	-1.43266	3.22543
102176827	chr14:102176827:G:A	7.37144e-20	-4.44502e-10	-1.48316	2.16286e-10	-4.44502e-10	-1.46833	1.10835e-05	-4.44502e-10	-1.4761
102176874	chr14:102176874:G:A	1.11817e-19	-1.06649	-4.62281e-10	1.55374e-10	-1.7991	-4.62281e-10	1.08429e-05	-1.49804	-4.62281e-10
102177010	chr14:102177010:A:G	2.40735e-19	-2.16211	1.86244	5.27484e-10	-2.13825	1.56144	0.000243296	-1.47101	3.08373
102177468	chr14:102177468:G:A	8.63887e-20	-4.44502e-10	-1.3245	2.48462e-10	-4.44502e-10	-1.32964	1.28048e-05	-4.44502e-10	-1.33173
102177502	chr14:102177502:G:A	8.69557e-20	-4.44502e-10	-1.31796	2.50182e-10	-4.44502e-10	-1.32274	1.28927e-05	-4.44502e-10	-1.32489
102178172	chr14:102178172:G:A	1.09953e-19	-0.891993	-0.191314	2.69509e-10	-0.977809	-0.27052	0.000108348	0.687223	0.116571
102178194	chr14:102178194:C:G	1.84264e-18	-4.44502e-10	1.73559	7.2266e-09	-4.44502e-10	2.04059	0.00056229	-4.44502e-10	2.45046
102178563	chr14:102178563:A:G	2.78126e-19	-4.44502e-10	-0.155284	9.45303e-10	-4.44502e-10	0.00657594	5.89188e-05	-4.44502e-10	0.194607
102178619	chr14:102178619:T:C	7.42023e-20	-4.44502e-10	-1.47656	2.13766e-10	-4.44502e-10	-1.48005	1.12064e-05	-4.44502e-10	-1.46507
102178685	chr14:102178685:T:C	7.41722e-20	-4.44502e-10	-1.47697	2.13702e-10	-4.44502e-10	-1.48035	1.11992e-05	-4.44502e-10	-1.46571
102178878	chr14:102178878:T:G	6.09547e-18	2.93194	-4.62281e-10	1.15619e-08	2.51054	-4.62281e-10	0.000370156	2.03237	-4.62281e-10
102179049	chr14:102179049:C:T	7.76758e-20	-4.44502e-10	-1.43082	2.25441e-10	-4.44502e-10	-1.42687	1.18023e-05	-4.44502e-10	-1.41326
102179451	chr14:102179451:AAAAAG:A	8.59869e-20	-4.44502e-10	-1.32916	3.21691e-10	-4.44502e-10	-1.07134	1.54725e-05	-4.44502e-10	-1.14249
102179594	chr14:102179594:C:A	4.28863e-19	0.585284	-0.307506	3.26061e-09	1.79388	-0.549141	4.67649e-05	0.326838	-0.363259
102179620	chr14:102179620:A:C	7.41979e-20	-4.44502e-10	-1.47662	2.13756e-10	-4.44502e-10	-1.4801	1.12052e-05	-4.44502e-10	-1.46517
102179686	chr14:102179686:T:G	8.46077e-20	-4.44502e-10	-1.34533	2.43426e-10	-4.44502e-10	-1.35012	1.2548e-05	-4.44502e-10	-1.35199
102179880	chr14:102179880:C:T	2.73304e-19	-4.44502e-10	-0.172775	7.27891e-10	-4.44502e-10	-0.254779	3.93368e-05	-4.44502e-10	-0.209392
102180124	chr14:102180124:G:A	4.75752e-20	-1.92105	-4.62281e-10	1.64008e-10	-1.74502	-4.62281e-10	6.04708e-06	-2.08198	-4.62281e-10
102180547	chr14:102180547:G:C	7.40634e-20	-4.44502e-10	-1.47844	2.13522e-10	-4.44502e-10	-1.48119	1.11756e-05	-4.44502e-10	-1.46782
102180788	chr14:102180788:G:A	1.92261e-19	0.0466986	-0.571204	4.24931e-10	-0.13988	-0.653122	0.000255876	2.00472	-0.341584
102180866	chr14:102180866:C:T	2.19398e-19	-0.139204	-0.253266	4.92318e-10	-0.313423	-0.332382	0.00029313	1.75962	0.0394456
102181579	chr14:102181579:A:G	7.36619e-20	-4.44502e-10	-1.48387	2.12879e-10	-4.44502e-10	-1.48421	1.10505e-05	-4.44502e-10	-1.47908
102181580	chr14:102181580:T:A	2.29561e-19	-0.34719	-4.62281e-10	3.50856e-10	-0.984554	-4.62281e-10	3.82231e-05	-0.238114	-4.62281e-10
102181591	chr14:102181591:C:T	7.40457e-20	-4.44502e-10	-1.47868	2.13486e-10	-4.44502e-10	-1.48136	1.11711e-05	-4.44502e-10	-1.46822
102181717	chr14:102181717:T:C	3.4589e-20	-0.779207	-1.46062	9.95295e-11	-0.769117	-1.47536	3.42611e-05	1.09591	-1.44345
102182139	chr14:102182139:T:C	4.47679e-20	-1.98187	-4.62281e-10	1.39044e-10	-1.91014	-4.62281e-10	6.61413e-06	-1.99235	-4.62281e-10
102182155	chr14:102182155:A:G	7.40696e-20	-4.44502e-10	-1.47835	2.13536e-10	-4.44502e-10	-1.48113	1.11772e-05	-4.44502e-10	-1.46768
102182593	chr14:102182593:G:A	7.40634e-20	-4.44502e-10	-1.47844	2.13522e-10	-4.44502e-10	-1.48119	1.11756e-05	-4.44502e-10	-1.46782
102182948	chr14:102182948:C:T	7.40858e-20	-4.44502e-10	-1.47814	2.1357e-10	-4.44502e-10	-1.48096	1.11814e-05	-4.44502e-10	-1.4673
102182974	chr14:102182974:T:TG	4.86181e-20	-1.04229	-0.857078	9.59723e-11	-1.38778	-0.893085	8.91025e-06	-0.796698	-0.897653
102182975	chr14:102182975:A:AT	4.79644e-20	-1.06063	-0.85227	9.49013e-11	-1.40371	-0.888377	8.76933e-06	-0.817291	-0.893002
102183056	chr14:102183056:G:A	7.73643e-20	-4.44502e-10	-1.43483	2.17421e-10	-4.44502e-10	-1.4631	1.10424e-05	-4.44502e-10	-1.47981
102183074	chr14:102183074:A:T	2.37242e-19	-0.314278	-4.62281e-10	3.6026e-10	-0.958104	-4.62281e-10	3.95314e-05	-0.204459	-4.62281e-10
102183114	chr14:102183114:T:G	1.47267e-20	-2.22829	-0.865409	4.03832e-11	-2.21649	-0.930029	4.35037e-06	-1.66026	-0.751033
102183135	chr14:102183135:G:A	2.30985e-19	-0.341004	-4.62281e-10	3.52659e-10	-0.979429	-4.62281e-10	3.84742e-05	-0.231567	-4.62281e-10
102183354	chr14:102183354:A:G	7.44079e-20	-4.44502e-10	-1.4738	2.14295e-10	-4.44502e-10	-1.47758	1.12594e-05	-4.44502e-10	-1.46035
102183733	chr14:102183733:T:G	1.67181e-18	-4.44502e-10	1.6383	6.46344e-09	-4.44502e-10	1.92899	0.000504423	-4.44502e-10	2.34186
102183877	chr14:102183877:T:C	7.40627e-20	-4.44502e-10	-1.47845	2.1352e-10	-4.44502e-10	-1.4812	1.11753e-05	-4.44502e-10	-1.46785
102183892	chr14:102183892:C:T	7.40634e-20	-4.44502e-10	-1.47844	2.13522e-10	-4.44502e-10	-1.48119	1.11756e-05	-4.44502e-10	-1.46782
102184288	chr14:102184288:G:A	7.40654e-20	-4.44502e-10	-1.47841	2.13526e-10	-4.44502e-10	-1.48117	1.1176e-05	-4.44502e-10	-1.46778
102184346	chr14:102184346:T:G	2.57594e-19	-0.231975	-4.62281e-10	3.84991e-10	-0.891711	-4.62281e-10	4.29864e-05	-0.120669	-4.62281e-10
102184599	chr14:102184599:T:C	1.98064e-19	0.447348	-0.942114	2.8524e-10	-0.178112	-1.01349	6.02665e-05	0.86567	-0.648448
102184839	chr14:102184839:C:T	4.12337e-19	-4.44502e-10	0.238483	1.33967e-09	-4.44502e-10	0.355245	8.29767e-05	-4.44502e-10	0.537006
102184871	chr14:102184871:C:T	1.12333e-19	-2.19238	1.13048	2.6612e-10	-2.18952	0.928538	4.90306e-05	-2.14064	2.15153
102184872	chr14:102184872:G:A	7.7534e-20	-4.44502e-10	-1.43264	2.32002e-10	-4.44502e-10	-1.39818	1.11514e-05	-4.44502e-10	-1.46999
102185092	chr14:102185092:T:C	2.55734e-19	-0.23922	-4.62281e-10	3.82937e-10	-0.897059	-4.62281e-10	4.26981e-05	-0.1274	-4.62281e-10
102185433	chr14:102185433:C:T	7.40604e-20	-4.44502e-10	-1.47848	2.13515e-10	-4.44502e-10	-1.48122	1.11748e-05	-4.44502e-10	-1.4679
102185763	chr14:102185763:T:C	7.53696e-20	-4.44502e-10	-1.46095	2.19291e-10	-4.44502e-10	-1.45453	1.1252e-05	-4.44502e-10	-1.46101
102185794	chr14:102185794:G:A	5.74182e-20	-0.858685	-0.874312	1.19906e-10	-1.23358	-0.824642	1.13667e-05	-0.595929	-0.85494
102185801	chr14:102185801:C:T	1.53842e-19	-2.17628	1.42884	3.59852e-10	-2.1726	1.21336	7.18833e-05	-2.11751	2.511
102185900	chr14:102185900:T:C	7.40758e-20	-4.44502e-10	-1.47827	2.1355e-10	-4.44502e-10	-1.48106	1.11789e-05	-4.44502e-10	-1.46752
102186337	chr14:102186337:C:T	7.51593e-20	-4.44502e-10	-1.46375	2.16044e-10	-4.44502e-10	-1.46945	1.14175e-05	-4.44502e-10	-1.44641
102186483	chr14:102186483:G:A	4.42301e-19	-4.44502e-10	0.308631	1.2431e-09	-4.44502e-10	0.280434	0.000129199	-4.44502e-10	0.979799
102186726	chr14:102186726:C:T	8.70286e-20	-4.44502e-10	-1.31712	2.50386e-10	-4.44502e-10	-1.32193	1.2903e-05	-4.44502e-10	-1.32409
102187109	chr14:102187109:G:C	3.19845e-19	-4.44502e-10	-0.0155219	1.10155e-09	-4.44502e-10	0.159542	7.0699e-05	-4.44502e-10	0.376878
102187778	chr14:102187778:C:T	8.68616e-20	-4.44502e-10	-1.31904	2.49913e-10	-4.44502e-10	-1.32382	1.28787e-05	-4.44502e-10	-1.32598
102187934	chr14:102187934:A:T	2.12589e-20	-1.5335	-1.19309	6.58709e-11	-1.33513	-1.3221	3.83938e-06	-1.26398	-1.27226
102188029	chr14:102188029:A:G	6.31436e-20	-1.63795	-4.62281e-10	2.11356e-10	-1.49138	-4.62281e-10	7.59567e-06	-1.85397	-4.62281e-10
102188407	chr14:102188407:G:A	5.60687e-20	-0.877361	-0.87942	1.17285e-10	-1.24968	-0.830644	1.10705e-05	-0.617157	-0.860111
102188790	chr14:102188790:T:A	7.40931e-20	-4.44502e-10	-1.47804	2.13579e-10	-4.44502e-10	-1.48092	1.11824e-05	-4.44502e-10	-1.46721
102188938	chr14:102188938:A:G	7.42887e-20	-4.44502e-10	-1.4754	2.14031e-10	-4.44502e-10	-1.47881	1.12309e-05	-4.44502e-10	-1.46289
102189067	chr14:102189067:G:A	7.41236e-20	-4.44502e-10	-1.47763	2.13651e-10	-4.44502e-10	-1.48059	1.1191e-05	-4.44502e-10	-1.46644
102189095	chr14:102189095:A:G	8.69324e-20	-4.44502e-10	-1.31823	2.50107e-10	-4.44502e-10	-1.32304	1.2889e-05	-4.44502e-10	-1.32518
102189136	chr14:102189136:G:C	8.70515e-20	-4.44502e-10	-1.31686	2.50459e-10	-4.44502e-10	-1.32163	1.29068e-05	-4.44502e-10	-1.3238
102189292	chr14:102189292:G:A	7.40634e-20	-4.44502e-10	-1.47844	2.13522e-10	-4.44502e-10	-1.48119	1.11756e-05	-4.44502e-10	-1.46782
102189588	chr14:102189588:A:T	2.41266e-19	-0.297459	-4.62281e-10	3.65083e-10	-0.944805	-4.62281e-10	4.01755e-05	-0.188297	-4.62281e-10
102190232	chr14:102190232:T:G	7.47905e-20	-4.44502e-10	-1.46867	2.15178e-10	-4.44502e-10	-1.47346	1.13427e-05	-4.44502e-10	-1.45298
102190254	chr14:102190254:C:G	7.85035e-20	-4.44502e-10	-1.42022	2.28003e-10	-4.44502e-10	-1.41557	1.19531e-05	-4.44502e-10	-1.40056
102190558	chr14:102190558:A:C	7.39063e-20	-4.44502e-10	-1.48056	2.13205e-10	-4.44502e-10	-1.48268	1.1133e-05	-4.44502e-10	-1.47164
102191043	chr14:102191043:G:C	2.80089e-17	-4.44502e-10	4.45692	1.09851e-07	-4.44502e-10	4.76195	0.0169874	-4.44502e-10	5.85867
102191343	chr14:102191343:C:T	2.64337e-18	2.09645	-4.62281e-10	5.25944e-09	1.72285	-4.62281e-10	0.00017388	1.27681	-4.62281e-10
102191514	chr14:102191514:T:C	1.22369e-20	-2.14428	-1.13462	3.6793e-11	-2.06747	-1.17216	4.11781e-06	-1.38542	-1.08081
102191677	chr14:102191677:C:G	7.41281e-20	-4.44502e-10	-1.47756	2.12884e-10	-4.44502e-10	-1.48418	1.10442e-05	-4.44502e-10	-1.47964
102192198	chr14:102192198:G:A	1.86555e-19	-4.44502e-10	-0.554633	4.6076e-10	-4.44502e-10	-0.712052	2.34339e-05	-4.44502e-10	-0.72737
102192468	chr14:102192468:C:T	9.21109e-19	-4.44502e-10	1.04222	3.23719e-09	-4.44502e-10	1.23753	0.000261565	-4.44502e-10	1.68513
102192789	chr14:102192789:T:C	7.40796e-20	-4.44502e-10	-1.47822	2.13556e-10	-4.44502e-10	-1.48103	1.11797e-05	-4.44502e-10	-1.46745
102193125	chr14:102193125:T:G	7.36428e-20	-4.44502e-10	-1.48413	2.14605e-10	-4.44502e-10	-1.47613	1.11802e-05	-4.44502e-10	-1.46741
102193320	chr14:102193320:T:C	7.40802e-20	-4.44502e-10	-1.47821	2.13558e-10	-4.44502e-10	-1.48102	1.11799e-05	-4.44502e-10	-1.46744
102193361	chr14:102193361:T:C	7.42896e-20	-4.44502e-10	-1.47539	2.14028e-10	-4.44502e-10	-1.47882	1.1231e-05	-4.44502e-10	-1.46287
102193651	chr14:102193651:T:C	1.47935e-20	-2.20695	-0.882223	4.08288e-11	-2.19032	-0.945218	4.78066e-06	-1.54758	-0.76939
102193675	chr14:102193675:C:T	2.54444e-19	0.049429	-0.293709	5.71818e-10	-0.131913	-0.364197	0.000372544	2.03077	0.00802961
102193721	chr14:102193721:T:C	1.48148e-19	-4.44502e-10	-0.785145	4.08825e-10	-4.44502e-10	-0.831642	2.03446e-05	-4.44502e-10	-0.868737
102193768	chr14:102193768:C:T	7.40446e-20	-4.44502e-10	-1.47869	2.1348e-10	-4.44502e-10	-1.48139	1.11704e-05	-4.44502e-10	-1.46829
102194147	chr14:102194147:C:G	1.41488e-20	-2.21193	-0.921797	3.90897e-11	-2.19637	-0.982701	4.47805e-06	-1.56999	-0.812378
102194326	chr14:102194326:G:A	9.40414e-20	-4.44502e-10	-1.23962	2.7963e-10	-4.44502e-10	-1.21146	1.32693e-05	-4.44502e-10	-1.2961
102194366	chr14:102194366:A:C	7.40579e-20	-4.44502e-10	-1.47851	2.13511e-10	-4.44502e-10	-1.48124	1.11742e-05	-4.44502e-10	-1.46794
102194496	chr14:102194496:G:A	7.40634e-20	-4.44502e-10	-1.47844	2.13522e-10	-4.44502e-10	-1.48119	1.11756e-05	-4.44502e-10	-1.46782
102194588	chr14:102194588:G:A	9.40414e-20	-4.44502e-10	-1.23962	2.7963e-10	-4.44502e-10	-1.21146	1.32693e-05	-4.44502e-10	-1.2961
102195213	chr14:102195213:A:G	9.67363e-20	-4.44502e-10	-1.21137	2.8784e-10	-4.44502e-10	-1.18253	1.35963e-05	-4.44502e-10	-1.27176
102195515	chr14:102195515:G:A	1.74363e-19	-0.62222	-4.62281e-10	2.83378e-10	-1.19815	-4.62281e-10	2.90201e-05	-0.513563	-4.62281e-10
102195627	chr14:102195627:G:A	7.4606e-20	-4.44502e-10	-1.47114	2.14751e-10	-4.44502e-10	-1.47545	1.13055e-05	-4.44502e-10	-1.45626
102195855	chr14:102195855:T:G	1.10772e-19	-4.44502e-10	-1.07589	3.41819e-10	-4.44502e-10	-1.01065	1.93863e-05	-4.44502e-10	-0.916985
102196138	chr14:102196138:T:C	7.39307e-20	-4.44502e-10	-1.48023	2.13256e-10	-4.44502e-10	-1.48244	1.11406e-05	-4.44502e-10	-1.47096
102196247	chr14:102196247:TCTG:T	8.69259e-20	-4.44502e-10	-1.3183	2.50097e-10	-4.44502e-10	-1.32308	1.28882e-05	-4.44502e-10	-1.32524
102196251	chr14:102196251:AGTT:A	8.69259e-20	-4.44502e-10	-1.3183	2.50097e-10	-4.44502e-10	-1.32308	1.28882e-05	-4.44502e-10	-1.32524
102196259	chr14:102196259:G:A	7.40634e-20	-4.44502e-10	-1.47844	2.13522e-10	-4.44502e-10	-1.48119	1.11756e-05	-4.44502e-10	-1.46782
102196351	chr14:102196351:T:C	7.38681e-20	-4.44502e-10	-1.48108	2.13139e-10	-4.44502e-10	-1.48299	1.1123e-05	-4.44502e-10	-1.47254
102196653	chr14:102196653:CA:C	4.93711e-20	-0.886171	-0.997823	1.03027e-10	-1.25454	-0.955397	9.76988e-06	-0.62092	-0.981329
102196886	chr14:102196886:T:C	7.40634e-20	-4.44502e-10	-1.47844	2.13522e-10	-4.44502e-10	-1.48119	1.11756e-05	-4.44502e-10	-1.46782
102196911	chr14:102196911:C:T	2.1351e-19	-0.129818	-0.289859	4.85852e-10	-0.299605	-0.35942	0.000290566	1.77725	0.0130243
102196933	chr14:102196933:G:A	7.40634e-20	-4.44502e-10	-1.47844	2.13522e-10	-4.44502e-10	-1.48119	1.11756e-05	-4.44502e-10	-1.46782
102197049	chr14:102197049:G:A	7.40634e-20	-4.44502e-10	-1.47844	2.13522e-10	-4.44502e-10	-1.48119	1.11756e-05	-4.44502e-10	-1.46782
102197347	chr14:102197347:C:T	5.19896e-18	-4.44502e-10	2.77286	2.17326e-08	-4.44502e-10	3.14164	0.00184048	-4.44502e-10	3.63623
102197605	chr14:102197605:G:A	7.52208e-20	-4.44502e-10	-1.46293	2.17913e-10	-4.44502e-10	-1.46084	1.15128e-05	-4.44502e-10	-1.4381
102197723	chr14:102197723:A:C	5.23258e-20	-1.06319	-0.762676	1.04301e-10	-1.39509	-0.802555	9.66142e-06	-0.805689	-0.807724
102198259	chr14:102198259:C:G	7.40731e-20	-4.44502e-10	-1.47831	2.13542e-10	-4.44502e-10	-1.4811	1.1178e-05	-4.44502e-10	-1.46761
102198269	chr14:102198269:T:C	7.40772e-20	-4.44502e-10	-1.47825	2.13552e-10	-4.44502e-10	-1.48105	1.11791e-05	-4.44502e-10	-1.46751
102198578	chr14:102198578:G:A	7.40637e-20	-4.44502e-10	-1.47843	2.13523e-10	-4.44502e-10	-1.48119	1.11756e-05	-4.44502e-10	-1.46782
102198658	chr14:102198658:G:T	2.81512e-19	-4.44502e-10	-0.143185	7.47596e-10	-4.44502e-10	-0.228067	4.04386e-05	-4.44502e-10	-0.181769
102199285	chr14:102199285:A:T	1.36637e-18	-4.44502e-10	1.43656	5.2405e-09	-4.44502e-10	1.71924	0.000402465	-4.44502e-10	2.11605
102199406	chr14:102199406:C:T	7.39507e-20	-4.44502e-10	-1.47996	2.13294e-10	-4.44502e-10	-1.48226	1.1146e-05	-4.44502e-10	-1.47047
102199731	chr14:102199731:A:T	7.39636e-20	-4.44502e-10	-1.47979	2.13314e-10	-4.44502e-10	-1.48216	1.11487e-05	-4.44502e-10	-1.47023
102199987	chr14:102199987:T:C	6.43369e-19	-4.44502e-10	0.683359	1.67023e-09	-4.44502e-10	0.575788	0.000146622	-4.44502e-10	1.1063
102200023	chr14:102200023:T:C	7.40634e-20	-4.44502e-10	-1.47844	2.13522e-10	-4.44502e-10	-1.48119	1.11756e-05	-4.44502e-10	-1.46782
102200135	chr14:102200135:G:A	1.10307e-19	-4.44502e-10	-1.08009	3.32001e-10	-4.44502e-10	-1.03979	1.56061e-05	-4.44502e-10	-1.13389
102200225	chr14:102200225:A:G	7.37353e-20	-4.44502e-10	-1.48288	2.13573e-10	-4.44502e-10	-1.48095	1.09964e-05	-4.44502e-10	-1.48399
102200672	chr14:102200672:G:A	5.33617e-18	-4.44502e-10	2.79891	2.24534e-08	-4.44502e-10	3.17427	0.00190296	-4.44502e-10	3.66961
102200851	chr14:102200851:C:A	5.30479e-20	-1.81216	-4.62281e-10	1.81219e-10	-1.64522	-4.62281e-10	6.4946e-06	-2.01058	-4.62281e-10
102201167	chr14:102201167:T:C	9.49659e-20	-4.44502e-10	-1.22984	2.72799e-10	-4.44502e-10	-1.23619	1.40536e-05	-4.44502e-10	-1.23867
102201573	chr14:102201573:A:G	7.66719e-20	-4.44502e-10	-1.44382	2.32496e-10	-4.44502e-10	-1.39605	1.10697e-05	-4.44502e-10	-1.47734
102201619	chr14:102201619:G:GGGA	2.79579e-18	-4.44502e-10	2.15251	1.10342e-08	-4.44502e-10	2.46383	0.000867972	-4.44502e-10	2.88461
102202037	chr14:102202037:G:T	7.37699e-20	-4.44502e-10	-1.48241	2.13313e-10	-4.44502e-10	-1.48217	1.12872e-05	-4.44502e-10	-1.45788
102202571	chr14:102202571:A:G	1.34218e-20	-2.21318	-0.973299	4.4372e-11	-2.12891	-0.923413	2.08169e-06	-2.12265	-1.02573
102202584	chr14:102202584:A:G	2.4491e-19	-1.44294	1.16047	4.35196e-10	-1.67515	0.906021	0.000113581	-1.25717	2.10813
102202587	chr14:102202587:G:A	2.45508e-19	-1.43331	1.15327	4.35249e-10	-1.66927	0.900255	0.000113646	-1.2481	2.09963
102202685	chr14:102202685:G:A	3.35464e-19	-0.410674	0.44283	6.04871e-10	-0.666096	0.226181	0.000727279	1.38793	1.31982
102203140	chr14:102203140:T:C	4.1554e-20	-1.03466	-1.0217	8.71977e-11	-1.36541	-1.01135	8.51175e-06	-0.784255	-0.95585
102203675	chr14:102203675:G:A	2.16317e-20	-1.43248	-1.27672	4.57145e-11	-1.76972	-1.25279	6.11895e-06	-0.856389	-1.21377
102204042	chr14:102204042:A:G	7.41584e-20	-4.44502e-10	-1.47716	2.1373e-10	-4.44502e-10	-1.48022	1.12023e-05	-4.44502e-10	-1.46543
102204195	chr14:102204195:G:T	1.5163e-19	-0.761917	-4.62281e-10	2.52083e-10	-1.31517	-4.62281e-10	2.48521e-05	-0.668612	-4.62281e-10
102204240	chr14:102204240:T:A	3.01444e-19	-1.7261	1.65132	5.18395e-10	-1.92639	1.3322	0.000134417	-1.60428	2.62368
102204356	chr14:102204356:A:G	7.41654e-20	-4.44502e-10	-1.47706	2.13746e-10	-4.44502e-10	-1.48014	1.1204e-05	-4.44502e-10	-1.46528
102204637	chr14:102204637:C:T	4.68113e-20	-1.01228	-0.924955	9.35539e-11	-1.34582	-0.960568	8.8221e-06	-0.738819	-0.965474
102204674	chr14:102204674:C:G	7.41723e-20	-4.44502e-10	-1.47697	2.13761e-10	-4.44502e-10	-1.48007	1.12058e-05	-4.44502e-10	-1.46512
102204785	chr14:102204785:A:T	7.41675e-20	-4.44502e-10	-1.47703	2.1375e-10	-4.44502e-10	-1.48012	1.12046e-05	-4.44502e-10	-1.46523
102204884	chr14:102204884:A:G	1.98216e-19	-4.44502e-10	-0.494001	5.59323e-10	-4.44502e-10	-0.518204	2.96209e-05	-4.44502e-10	-0.493072
102205125	chr14:102205125:G:A	7.41709e-20	-4.44502e-10	-1.47699	2.13758e-10	-4.44502e-10	-1.48009	1.12055e-05	-4.44502e-10	-1.46515
102205479	chr14:102205479:T:C	7.391e-20	-4.44502e-10	-1.48051	2.13221e-10	-4.44502e-10	-1.4826	1.11384e-05	-4.44502e-10	-1.47115
102205760	chr14:102205760:G:A	8.86044e-20	-4.44502e-10	-1.29918	2.41075e-10	-4.44502e-10	-1.35982	1.23552e-05	-4.44502e-10	-1.36747
102206194	chr14:102206194:C:T	7.9262e-20	-4.44502e-10	-1.4106	2.21889e-10	-4.44502e-10	-1.44275	1.15304e-05	-4.44502e-10	-1.43657
102206862	chr14:102206862:A:G	7.4168e-20	-4.44502e-10	-1.47703	2.13751e-10	-4.44502e-10	-1.48012	1.12047e-05	-4.44502e-10	-1.46522
102207515	chr14:102207515:G:A	7.41638e-20	-4.44502e-10	-1.47708	2.13742e-10	-4.44502e-10	-1.48016	1.12037e-05	-4.44502e-10	-1.46531
102207691	chr14:102207691:GC:AC	1.01182e-18	-4.44502e-10	1.13615	3.86267e-09	-4.44502e-10	1.41418	0.000278526	-4.44502e-10	1.74796
102207938	chr14:102207938:C:G	3.44805e-20	-2.24296	-4.62281e-10	1.00027e-10	-2.23949	-4.62281e-10	5.16041e-06	-2.24054	-4.62281e-10
102207977	chr14:102207977:C:T	7.40945e-20	-4.44502e-10	-1.47802	2.13611e-10	-4.44502e-10	-1.48077	1.11885e-05	-4.44502e-10	-1.46667
102208009	chr14:102208009:A:G	7.41467e-20	-4.44502e-10	-1.47731	2.13705e-10	-4.44502e-10	-1.48033	1.11994e-05	-4.44502e-10	-1.46569
102208211	chr14:102208211:C:T	7.1904e-20	-2.23831	0.730281	1.58806e-10	-2.24291	0.46566	2.49029e-05	-2.23295	1.56638
102208371	chr14:102208371:C:T	7.37064e-20	-4.44502e-10	-1.48327	2.12898e-10	-4.44502e-10	-1.48412	1.10692e-05	-4.44502e-10	-1.47739
102208970	chr14:102208970:G:C	8.4758e-20	-4.44502e-10	-1.34356	2.29996e-10	-4.44502e-10	-1.40687	1.37647e-05	-4.44502e-10	-1.25945
102211000	chr14:102211000:T:C	7.41501e-20	-4.44502e-10	-1.47727	2.13713e-10	-4.44502e-10	-1.4803	1.12003e-05	-4.44502e-10	-1.46561
102211073	chr14:102211073:C:T	2.78045e-18	2.14701	-4.62281e-10	5.51594e-09	1.77047	-4.62281e-10	0.000182649	1.32601	-4.62281e-10
102211391	chr14:102211391:A:AGC	7.4172e-20	-4.44502e-10	-1.47697	2.13759e-10	-4.44502e-10	-1.48008	1.12057e-05	-4.44502e-10	-1.46513
102211722	chr14:102211722:G:A	7.4168e-20	-4.44502e-10	-1.47703	2.13751e-10	-4.44502e-10	-1.48012	1.12047e-05	-4.44502e-10	-1.46522
102211897	chr14:102211897:G:A	8.39344e-20	-4.44502e-10	-1.35332	2.41276e-10	-4.44502e-10	-1.35899	1.24188e-05	-4.44502e-10	-1.36234
102212154	chr14:102212154:G:A	7.4168e-20	-4.44502e-10	-1.47703	2.13751e-10	-4.44502e-10	-1.48012	1.12047e-05	-4.44502e-10	-1.46522
102212856	chr14:102212856:A:C	9.95076e-21	-2.17271	-1.313	2.69518e-11	-2.24108	-1.3098	1.55918e-06	-2.22229	-1.2151
102212866	chr14:102212866:C:G	4.48154e-20	-0.496722	-1.48408	8.09141e-11	-0.971913	-1.47963	9.52595e-06	-0.145044	-1.48249
102212875	chr14:102212875:T:C	4.28904e-20	-2.02471	-4.62281e-10	1.123e-10	-2.12375	-4.62281e-10	7.11326e-06	-1.91959	-4.62281e-10
102212950	chr14:102212950:C:T	2.12602e-19	-4.44502e-10	-0.423939	5.12099e-10	-4.44502e-10	-0.606412	2.65661e-05	-4.44502e-10	-0.601918
102213593	chr14:102213593:C:T	1.02391e-19	-4.44502e-10	-1.15456	3.07749e-10	-4.44502e-10	-1.11565	1.42652e-05	-4.44502e-10	-1.22373
102213773	chr14:102213773:C:T	4.64724e-20	-0.481367	-1.46313	1.44339e-10	-0.403327	-1.46944	5.78434e-05	1.6011	-1.42491
102214277	chr14:102214277:G:A	1.02263e-19	-4.44502e-10	-1.15582	2.92392e-10	-4.44502e-10	-1.16683	1.5058e-05	-4.44502e-10	-1.16964
102214321	chr14:102214321:C:T	7.40435e-20	-4.44502e-10	-1.47871	2.13555e-10	-4.44502e-10	-1.48104	1.1179e-05	-4.44502e-10	-1.46752
102214791	chr14:102214791:C:A	5.69834e-20	-1.7406	-4.62281e-10	1.08485e-10	-2.15832	-4.62281e-10	6.66242e-06	-1.98507	-4.62281e-10
102214923	chr14:102214923:A:G	3.45421e-20	-2.24118	-4.62281e-10	9.96973e-11	-2.24279	-4.62281e-10	5.14834e-06	-2.24288	-4.62281e-10
102215315	chr14:102215315:A:G	7.4218e-20	-4.44502e-10	-1.47635	2.13853e-10	-4.44502e-10	-1.47964	1.12169e-05	-4.44502e-10	-1.46413
102215398	chr14:102215398:G:C	7.4498e-20	-4.44502e-10	-1.47259	2.1449e-10	-4.44502e-10	-1.47666	1.12808e-05	-4.44502e-10	-1.45845
102215624	chr14:102215624:C:T	2.63937e-19	-4.44502e-10	-0.20765	6.89015e-10	-4.44502e-10	-0.309667	3.69705e-05	-4.44502e-10	-0.271433
102215906	chr14:102215906:C:T	2.06779e-18	1.85088	-4.62281e-10	4.04879e-09	1.46124	-4.62281e-10	0.000136687	1.03614	-4.62281e-10
102216278	chr14:102216278:T:C	7.57243e-20	-4.44502e-10	-1.45626	2.14859e-10	-4.44502e-10	-1.47495	1.1125e-05	-4.44502e-10	-1.47236
102216343	chr14:102216343:C:T	7.45647e-20	-4.44502e-10	-1.47169	2.14639e-10	-4.44502e-10	-1.47597	1.1291e-05	-4.44502e-10	-1.45755
102216737	chr14:102216737:C:T	7.4168e-20	-4.44502e-10	-1.47703	2.13751e-10	-4.44502e-10	-1.48012	1.12047e-05	-4.44502e-10	-1.46522
102216786	chr14:102216786:C:T	5.08469e-20	-1.07222	-0.782324	1.01745e-10	-1.40394	-0.81852	9.39702e-06	-0.815522	-0.825639
102216888	chr14:102216888:GCGCCACTGCA:G	2.7746e-19	-4.44502e-10	-0.157684	7.64659e-10	-4.44502e-10	-0.2055	4.08046e-05	-4.44502e-10	-0.172759
102216889	chr14:102216889:C:T	5.81971e-20	-1.71952	-4.62281e-10	3.07927e-10	-1.11507	-4.62281e-10	1.10023e-05	-1.48345	-4.62281e-10
102216904	chr14:102216904:GC:G	1.03001e-19	-4.44502e-10	-1.14862	2.71506e-10	-4.44502e-10	-1.24095	1.39085e-05	-4.44502e-10	-1.24905
102217411	chr14:102217411:A:C	7.41707e-20	-4.44502e-10	-1.47699	2.13757e-10	-4.44502e-10	-1.48009	1.12054e-05	-4.44502e-10	-1.46516
102217600	chr14:102217600:T:TCCCTGGGCTGGG	7.7671e-20	-0.893429	-0.537448	1.68629e-10	-1.25295	-0.464276	1.60129e-05	-0.610968	-0.497192
102217631	chr14:102217631:G:A	7.41809e-20	-4.44502e-10	-1.47685	2.13779e-10	-4.44502e-10	-1.47998	1.12079e-05	-4.44502e-10	-1.46494
102217634	chr14:102217634:G:A	2.14554e-19	-4.44502e-10	-0.414798	4.87622e-10	-4.44502e-10	-0.655389	2.51856e-05	-4.44502e-10	-0.655279
102217756	chr14:102217756:G:A	1.07839e-19	-4.44502e-10	-1.10272	3.27014e-10	-4.44502e-10	-1.05493	2.49193e-05	-4.44502e-10	-0.66591
102217920	chr14:102217920:G:A	7.59573e-20	-4.44502e-10	-1.45319	2.18204e-10	-4.44502e-10	-1.4595	1.15818e-05	-4.44502e-10	-1.43212
102218000	chr14:102218000:C:T	5.33953e-20	-0.42878	-1.37686	1.50927e-10	-0.455552	-1.37258	4.4698e-05	1.35272	-1.43435
102218332	chr14:102218332:C:T	1.23692e-18	2.24899	-0.911967	1.41644e-09	1.46878	-1.05781	0.000107363	1.8717	-1.07704
102218491	chr14:102218491:C:T	8.63169e-21	-2.1587	-1.46922	2.43365e-11	-2.19259	-1.46036	1.25224e-06	-2.214	-1.44262
102218514	chr14:102218514:T:C	4.80399e-18	-4.44502e-10	2.69384	1.84616e-08	-4.44502e-10	2.97852	0.00153941	-4.44502e-10	3.4576
102218558	chr14:102218558:T:C	1.69443e-19	-4.44502e-10	-0.65084	4.93457e-10	-4.44502e-10	-0.643494	2.84427e-05	-4.44502e-10	-0.533661
102218571	chr14:102218571:T:C	2.20314e-20	-2.21684	-0.474049	5.55068e-11	-2.23831	-0.590118	3.86556e-06	-2.24217	-0.287276
102218909	chr14:102218909:C:T	4.44144e-20	-1.9898	-4.62281e-10	1.35749e-10	-1.93412	-4.62281e-10	6.04138e-06	-2.08292	-4.62281e-10
102218920	chr14:102218920:T:C	7.36904e-20	-4.44502e-10	-1.48349	2.13198e-10	-4.44502e-10	-1.48271	1.10394e-05	-4.44502e-10	-1.48009
102219846	chr14:102219846:A:G	1.91117e-19	0.0138567	-0.544329	3.04191e-10	-0.259347	-0.867927	0.000229763	1.8434	-0.287909
102220103	chr14:102220103:G:A	1.01433e-19	-1.90275	0.738786	3.11811e-10	-2.07848	0.975944	3.25599e-05	-1.56199	1.16352
102220330	chr14:102220330:A:G	2.42613e-18	2.01069	-4.62281e-10	4.69387e-09	1.60908	-4.62281e-10	0.000157047	1.17499	-4.62281e-10
102220420	chr14:102220420:C:T	7.37584e-20	-4.44502e-10	-1.48256	2.12977e-10	-4.44502e-10	-1.48375	1.10942e-05	-4.44502e-10	-1.47513
102220537	chr14:102220537:A:G	7.40171e-20	-4.44502e-10	-1.47906	2.13449e-10	-4.44502e-10	-1.48153	1.11731e-05	-4.44502e-10	-1.46805
102220805	chr14:102220805:C:T	9.34781e-19	-1.64358	2.70053	2.86856e-09	-1.8491	2.96573	0.000339984	-1.44554	3.39289
102220920	chr14:102220920:G:A	1.29916e-19	-2.07095	1.15448	4.3232e-10	-2.18687	1.4111	4.18227e-05	-1.81191	1.66379
102220931	chr14:102220931:C:T	8.30168e-20	-4.44502e-10	-1.36432	2.47629e-10	-4.44502e-10	-1.333	1.21358e-05	-4.44502e-10	-1.38539
102221106	chr14:102221106:A:G	7.36423e-20	-4.44502e-10	-1.48414	2.129e-10	-4.44502e-10	-1.48411	1.10382e-05	-4.44502e-10	-1.4802
102221293	chr14:102221293:G:A	7.37567e-20	-4.44502e-10	-1.48259	2.12974e-10	-4.44502e-10	-1.48376	1.10936e-05	-4.44502e-10	-1.47518
102221519	chr14:102221519:T:C	1.11759e-18	-0.403381	1.63895	2.06748e-09	-0.541061	1.33022	0.00261387	1.14883	2.8382
102221613	chr14:102221613:C:T	1.73361e-18	1.6746	-4.62281e-10	3.41815e-09	1.29193	-4.62281e-10	0.000116358	0.875122	-4.62281e-10
102221626	chr14:102221626:A:C	7.37623e-20	-4.44502e-10	-1.48251	2.12983e-10	-4.44502e-10	-1.48372	1.10957e-05	-4.44502e-10	-1.475
102221667	chr14:102221667:C:T	2.58348e-19	-4.44502e-10	-0.229051	7.02105e-10	-4.44502e-10	-0.290846	5.76661e-05	-4.44502e-10	0.173117
102223085	chr14:102223085:C:T	7.39967e-20	-4.44502e-10	-1.47934	2.13407e-10	-4.44502e-10	-1.48173	1.11648e-05	-4.44502e-10	-1.46878
102223248	chr14:102223248:A:G	3.47526e-20	-2.23511	-4.62281e-10	9.96482e-11	-2.24328	-4.62281e-10	5.18533e-06	-2.23572	-4.62281e-10
102223552	chr14:102223552:TTA:T	8.72979e-20	-4.44502e-10	-1.31403	2.53732e-10	-4.44502e-10	-1.30865	1.34215e-05	-4.44502e-10	-1.2847
102223591	chr14:102223591:T:C	7.36701e-20	-4.44502e-10	-1.48376	2.13232e-10	-4.44502e-10	-1.48255	1.10057e-05	-4.44502e-10	-1.48314
102223675	chr14:102223675:C:T	1.28053e-19	-1.12945	0.19854	2.82409e-10	-1.39073	0.189154	2.59727e-05	-0.798083	0.173577
102223851	chr14:102223851:C:T	1.721e-20	-2.12837	-0.809502	3.59917e-11	-2.23009	-1.03155	4.50808e-06	-1.76636	-0.609326
102223876	chr14:102223876:A:G	1.59982e-19	-4.44502e-10	-0.708301	3.80783e-10	-4.44502e-10	-0.9027	3.10956e-05	-4.44502e-10	-0.444486
102224082	chr14:102224082:T:C	8.39214e-20	-4.44502e-10	-1.35348	2.30481e-10	-4.44502e-10	-1.40476	1.19684e-05	-4.44502e-10	-1.39928
102224111	chr14:102224111:G:A	8.44259e-21	-2.23721	-1.41286	2.3769e-11	-2.2213	-1.45525	1.19559e-06	-2.2308	-1.47211
102224143	chr14:102224143:G:A	9.09879e-21	-2.20574	-1.36948	2.64189e-11	-2.16955	-1.4013	1.27706e-06	-2.2431	-1.39389
102224153	chr14:102224153:C:T	5.02922e-20	-1.86551	-4.62281e-10	2.60895e-10	-1.28081	-4.62281e-10	8.84049e-06	-1.70221	-4.62281e-10
102224191	chr14:102224191:G:A	1.20226e-19	-4.44502e-10	-0.99399	3.74959e-10	-4.44502e-10	-0.918112	1.93384e-05	-4.44502e-10	-0.919462
102224716	chr14:102224716:T:A	7.46454e-20	-4.44502e-10	-1.47061	2.16482e-10	-4.44502e-10	-1.46742	1.10276e-05	-4.44502e-10	-1.48115
102224813	chr14:102224813:A:C	7.46203e-20	-4.44502e-10	-1.47095	2.16402e-10	-4.44502e-10	-1.46779	1.10259e-05	-4.44502e-10	-1.48131
102225022	chr14:102225022:G:A	7.4633e-20	-4.44502e-10	-1.47078	2.16441e-10	-4.44502e-10	-1.46761	1.10268e-05	-4.44502e-10	-1.48123
102225083	chr14:102225083:A:G	1.16684e-19	0.459528	-1.48342	3.16183e-10	0.395218	-1.48383	0.000209015	2.90649	-1.44564
102225270	chr14:102225270:A:G	1.36357e-19	-4.44502e-10	-0.868083	3.68317e-10	-4.44502e-10	-0.935985	2.1692e-05	-4.44502e-10	-0.80461
102225517	chr14:102225517:T:C	2.24041e-19	0.666387	-1.03792	4.17201e-10	0.403707	-1.21507	0.000290787	2.76411	-0.97307
102225622	chr14:102225622:T:C	1.81537e-19	0.536333	-1.11823	2.62109e-10	-0.189864	-1.08631	5.34669e-05	1.18926	-1.09175
102225991	chr14:102225991:G:A	7.47484e-20	-4.44502e-10	-1.46923	2.16844e-10	-4.44502e-10	-1.46575	1.10348e-05	-4.44502e-10	-1.4805
102226150	chr14:102226150:G:A	7.98234e-21	-2.22528	-1.48085	2.42695e-11	-2.2002	-1.45551	1.27245e-06	-2.212	-1.42861
102226512	chr14:102226512:C:T	7.4332e-20	-4.44502e-10	-1.47482	2.15498e-10	-4.44502e-10	-1.47198	1.10074e-05	-4.44502e-10	-1.48298
102226524	chr14:102226524:G:A	7.37538e-20	-4.44502e-10	-1.48263	2.14293e-10	-4.44502e-10	-1.47758	1.10029e-05	-4.44502e-10	-1.4834
102226670	chr14:102226670:C:T	4.33584e-19	0.504329	-0.215603	6.16663e-10	0.0254838	-0.44609	0.00197084	3.00692	0.697741
102226883	chr14:102226883:A:G	4.7929e-20	-1.91364	-4.62281e-10	1.21118e-10	-2.04816	-4.62281e-10	6.9827e-06	-1.93812	-4.62281e-10
102227472	chr14:102227472:C:T	1.90478e-19	0.946824	-1.48065	2.61799e-10	0.197086	-1.47444	5.79158e-05	1.6525	-1.47506
102227779	chr14:102227779:C:T	4.62226e-19	1.57128	-1.21858	5.608e-10	0.669664	-1.18523	0.000137571	2.2502	-1.20761
102228134	chr14:102228134:A:G	2.16609e-19	-4.44502e-10	-0.405264	5.03965e-10	-4.44502e-10	-0.622423	2.81177e-05	-4.44502e-10	-0.545154
102228211	chr14:102228211:A:G	7.47801e-20	-4.44502e-10	-1.46881	2.1697e-10	-4.44502e-10	-1.46517	1.10366e-05	-4.44502e-10	-1.48033
102228556	chr14:102228556:C:T	1.25974e-19	-4.44502e-10	-0.947288	3.56479e-10	-4.44502e-10	-0.968655	1.76457e-05	-4.44502e-10	-1.01106
102228841	chr14:102228841:T:C	4.81461e-19	1.12302	-0.729553	1.04899e-09	0.819991	-0.709336	4.03581e-05	0.455115	-0.638877
102229069	chr14:102229069:G:A	6.25013e-20	-0.987896	-0.660276	1.33629e-10	-1.28056	-0.669304	1.27397e-05	-0.654418	-0.682412
102229226	chr14:102229226:A:G	1.98853e-19	0.355883	-0.846677	3.28359e-10	0.0647543	-1.11558	0.000274991	2.38713	-0.651943
102229356	chr14:102229356:T:C	1.20748e-19	-0.0461151	-0.943538	2.158e-10	-0.306427	-1.16415	0.000157507	1.84284	-0.664922
102229729	chr14:102229729:G:A	1.02262e-20	-2.18828	-1.27013	3.35103e-11	-2.16389	-1.16919	1.87788e-06	-2.18435	-1.06706
102229769	chr14:102229769:C:G	2.06476e-20	-2.17123	-0.584527	7.63038e-11	-2.1455	-0.364705	4.64844e-06	-2.17148	-0.173543
102229867	chr14:102229867:A:T	1.35278e-20	-1.71069	-1.46792	4.03839e-11	-1.66248	-1.48402	2.49516e-06	-1.48895	-1.47825
102230295	chr14:102230295:C:T	1.55805e-19	0.105	-0.839756	2.68756e-10	-0.140386	-1.11074	0.000205361	2.08612	-0.642904
102230494	chr14:102230494:A:G	7.36823e-20	-4.44502e-10	-1.4836	2.13167e-10	-4.44502e-10	-1.48285	1.10097e-05	-4.44502e-10	-1.48278
102230533	chr14:102230533:A:G	2.49327e-19	-4.44502e-10	-0.264592	5.72498e-10	-4.44502e-10	-0.494921	3.2085e-05	-4.44502e-10	-0.413166
102230574	chr14:102230574:G:A	1.06538e-20	-2.20538	-1.21206	3.51767e-11	-2.18505	-1.0995	1.99468e-06	-2.20216	-0.988915
102230609	chr14:102230609:G:A	1.15768e-19	-4.44502e-10	-1.03177	3.24991e-10	-4.44502e-10	-1.06113	1.78197e-05	-4.44502e-10	-1.00125
102230815	chr14:102230815:A:G	1.23947e-19	-0.17071	-0.792796	1.95772e-10	-0.679144	-0.888834	2.68088e-05	0.237171	-0.829995
102230859	chr14:102230859:CAGG:C	2.25246e-19	-4.44502e-10	-0.366165	7.71794e-10	-4.44502e-10	-0.196211	4.86504e-05	-4.44502e-10	0.00310678
102231447	chr14:102231447:C:T	2.04098e-20	-2.17039	-0.596953	7.54088e-11	-2.14323	-0.378777	4.58574e-06	-2.16984	-0.188767
102231697	chr14:102231697:C:T	5.58341e-19	0.383978	0.157633	9.74636e-10	-0.329773	0.366907	0.000219899	0.975657	0.535956
102231794	chr14:102231794:G:A	2.02389e-19	0.615583	-1.08875	2.87043e-10	-0.127757	-1.05754	5.92438e-05	1.26622	-1.06612
102232062	chr14:102232062:A:G	1.43418e-19	-0.14164	-0.675955	2.28883e-10	-0.418422	-0.993296	0.000162596	1.64981	-0.440095
102232367	chr14:102232367:G:C	7.50507e-20	-4.44502e-10	-1.4652	2.17812e-10	-4.44502e-10	-1.4613	1.10583e-05	-4.44502e-10	-1.47837
102232457	chr14:102232457:A:C	7.47298e-20	-4.44502e-10	-1.46948	2.16784e-10	-4.44502e-10	-1.46603	1.10334e-05	-4.44502e-10	-1.48062
102232659	chr14:102232659:G:A	7.43248e-20	-4.44502e-10	-1.47491	2.15464e-10	-4.44502e-10	-1.47214	1.10074e-05	-4.44502e-10	-1.48299
102233205	chr14:102233205:G:A	2.35038e-19	-4.44502e-10	-0.323613	5.42827e-10	-4.44502e-10	-0.548139	3.03553e-05	-4.44502e-10	-0.468582
102233691	chr14:102233691:T:C	5.22439e-19	-4.44502e-10	0.475149	1.42071e-09	-4.44502e-10	0.413979	0.000356381	-4.44502e-10	1.99445
102233801	chr14:102233801:G:C	1.70841e-19	-4.44502e-10	-0.642626	4.11046e-10	-4.44502e-10	-0.826225	2.24075e-05	-4.44502e-10	-0.772156
102233802	chr14:102233802:A:G	1.83651e-19	-4.44502e-10	-0.570325	4.37524e-10	-4.44502e-10	-0.763797	2.39764e-05	-4.44502e-10	-0.704485
102234023	chr14:102234023:C:T	2.21296e-19	-4.44502e-10	-0.383857	7.63058e-10	-4.44502e-10	-0.207595	4.81085e-05	-4.44502e-10	-0.0080942
102234146	chr14:102234146:T:G	3.44695e-20	-2.24329	-4.62281e-10	1.37971e-10	-1.91789	-4.62281e-10	5.18709e-06	-2.23538	-4.62281e-10
102234258	chr14:102234258:C:T	7.37289e-20	-4.44502e-10	-1.48296	2.12891e-10	-4.44502e-10	-1.48415	1.11122e-05	-4.44502e-10	-1.47351
102234326	chr14:102234326:C:G	7.4707e-20	-4.44502e-10	-1.46978	2.16713e-10	-4.44502e-10	-1.46635	1.10318e-05	-4.44502e-10	-1.48077
102234798	chr14:102234798:C:T	1.958e-19	-4.44502e-10	-0.506267	4.60969e-10	-4.44502e-10	-0.711598	2.56111e-05	-4.44502e-10	-0.638527
102234803	chr14:102234803:A:G	7.47358e-20	-4.44502e-10	-1.4694	2.16801e-10	-4.44502e-10	-1.46595	1.10338e-05	-4.44502e-10	-1.48059
102234944	chr14:102234944:A:AAACCCGACTCACCTCCTGCTCCC	7.95855e-20	-4.44502e-10	-1.40653	2.38143e-10	-4.44502e-10	-1.37206	1.15036e-05	-4.44502e-10	-1.43889
102235216	chr14:102235216:G:A	2.60327e-19	0.865244	-1.08667	3.562e-10	0.0857689	-1.05521	7.80711e-05	1.53963	-1.06357
102235253	chr14:102235253:G:A	2.3464e-19	-4.44502e-10	-0.325306	7.88193e-10	-4.44502e-10	-0.175186	4.90878e-05	-4.44502e-10	0.0120573
102235736	chr14:102235736:C:G	7.57676e-20	-4.44502e-10	-1.45569	2.17999e-10	-4.44502e-10	-1.46044	1.15726e-05	-4.44502e-10	-1.43291
102235785	chr14:102235785:G:A	4.71743e-19	-4.44502e-10	0.373074	1.05886e-09	-4.44502e-10	0.120018	6.0759e-05	-4.44502e-10	0.225362
102235892	chr14:102235892:AAGCCCAAAG:A	7.54529e-20	-4.44502e-10	-1.45985	2.27166e-10	-4.44502e-10	-1.41925	1.14634e-05	-4.44502e-10	-1.44239
102235933	chr14:102235933:G:A	1.42266e-18	0.615544	0.861378	2.29098e-09	0.174099	0.717706	0.0140759	3.19608	2.47458
102235994	chr14:102235994:C:T	2.5062e-19	0.864163	-1.12358	3.43099e-10	0.0867043	-1.09362	7.53542e-05	1.54224	-1.10159
102236503	chr14:102236503:C:T	8.46774e-20	-4.44502e-10	-1.34451	2.3088e-10	-4.44502e-10	-1.40303	1.18656e-05	-4.44502e-10	-1.40791
102236607	chr14:102236607:A:C	8.07929e-20	-0.328227	-1.06324	1.43834e-10	-0.938916	-0.937354	2.38662e-05	0.0763058	-0.785398
102236679	chr14:102236679:ACAC:A	1.5618e-19	0.0620016	-0.794351	2.48005e-10	-0.399564	-0.931917	0.000308612	2.11617	-0.265637
102236702	chr14:102236702:A:G	1.48162e-19	0.446488	-1.23154	2.95293e-10	0.205673	-1.36264	0.000183942	2.51753	-1.18446
102236710	chr14:102236710:C:T	1.00585e-19	-0.160783	-1.01157	1.71933e-10	-0.791601	-0.906225	3.05575e-05	0.253545	-0.715486
102236864	chr14:102236864:A:G	1.65835e-19	0.0154696	-0.687837	2.61642e-10	-0.274594	-1.00336	0.000197924	1.86064	-0.454308
102236901	chr14:102236901:G:A	8.37102e-20	-4.44502e-10	-1.356	2.29051e-10	-4.44502e-10	-1.41098	1.17718e-05	-4.44502e-10	-1.41585
102237029	chr14:102237029:G:T	2.99961e-19	-0.0797063	-4.62281e-10	6.88217e-09	1.99176	-4.62281e-10	0.000112963	0.845505	-4.62281e-10
102237119	chr14:102237119:A:G	1.98563e-19	-1.85307	1.36081	5.48143e-10	-1.79863	1.26024	0.000636936	-0.583712	3.15883
102237410	chr14:102237410:C:A	7.65824e-20	-4.44502e-10	-1.44499	2.16541e-10	-4.44502e-10	-1.46715	1.10723e-05	-4.44502e-10	-1.47711
102237709	chr14:102237709:G:A	2.06752e-19	-0.451841	-4.62281e-10	3.62067e-10	-0.9531	-4.62281e-10	4.34432e-05	-0.110099	-4.62281e-10
102237799	chr14:102237799:C:T	2.13179e-19	-0.460299	0.0390717	6.38383e-10	-0.431025	0.045034	0.000321764	1.61202	0.280246
102238378	chr14:102238378:A:G	7.47484e-20	-4.44502e-10	-1.46923	2.16844e-10	-4.44502e-10	-1.46575	1.10348e-05	-4.44502e-10	-1.4805
102238414	chr14:102238414:A:G	5.24791e-19	0.342103	0.137539	7.24467e-10	-0.00692157	-0.252571	0.000876137	2.26983	0.624137
102238776	chr14:102238776:G:A	7.58215e-20	-4.44502e-10	-1.45498	2.14476e-10	-4.44502e-10	-1.47673	1.10588e-05	-4.44502e-10	-1.47833
102239096	chr14:102239096:T:G	1.52422e-19	-4.44502e-10	-0.756704	4.01721e-10	-4.44502e-10	-0.849172	1.94126e-05	-4.44502e-10	-0.915629
102240313	chr14:102240313:C:T	9.58541e-20	-4.44502e-10	-1.22053	2.71254e-10	-4.44502e-10	-1.24187	1.38787e-05	-4.44502e-10	-1.2512
102240576	chr14:102240576:T:C	4.70795e-19	0.125695	0.245368	1.14063e-09	0.0581054	0.136302	0.00364245	2.48106	1.8378
102240581	chr14:102240581:T:C	1.85085e-19	0.246756	-0.809298	2.96843e-10	-0.095331	-1.05639	0.000252992	2.15229	-0.50049
102240621	chr14:102240621:T:TAC	1.65189e-19	-0.0617734	-0.614496	2.49794e-10	-0.378845	-0.945447	0.000183149	1.69916	-0.370411
102240654	chr14:102240654:T:C	1.69577e-19	0.0535801	-0.703633	2.75418e-10	-0.257795	-0.968845	0.000225508	1.90602	-0.369224
102240685	chr14:102240685:G:C	1.14896e-19	-1.03933	-4.62281e-10	6.32525e-10	-0.39521	-4.62281e-10	2.23778e-05	-0.773485	-4.62281e-10
102240967	chr14:102240967:C:T	9.92128e-21	-2.23114	-1.25753	3.29863e-11	-2.19512	-1.15372	1.84321e-06	-2.22021	-1.04984
102240988	chr14:102240988:A:G	2.16128e-19	-1.99013	1.58264	5.67495e-10	-1.94424	1.44055	0.000668043	-0.865316	3.48811
102241071	chr14:102241071:G:A	8.41619e-20	-4.44502e-10	-1.35062	2.30711e-10	-4.44502e-10	-1.40376	1.18561e-05	-4.44502e-10	-1.40871
102241333	chr14:102241333:A:G	1.85135e-18	1.74031	-4.62281e-10	3.62806e-09	1.35152	-4.62281e-10	0.000122313	0.925027	-4.62281e-10
102241643	chr14:102241643:A:G	1.04977e-19	-4.44502e-10	-1.12962	3.04025e-10	-4.44502e-10	-1.12782	1.61286e-05	-4.44502e-10	-1.10096
102241787	chr14:102241787:C:CT	7.49669e-20	-4.44502e-10	-1.46631	2.17544e-10	-4.44502e-10	-1.46253	1.10515e-05	-4.44502e-10	-1.47898
102241830	chr14:102241830:C:A	3.10522e-19	0.437147	-0.482252	5.08091e-10	0.020627	-0.634895	0.00137339	2.9302	0.413287
102241907	chr14:102241907:G:A	7.36604e-20	-4.44502e-10	-1.48389	2.13255e-10	-4.44502e-10	-1.48244	1.11033e-05	-4.44502e-10	-1.47432
102242108	chr14:102242108:T:C	7.41704e-20	-4.44502e-10	-1.47699	2.1495e-10	-4.44502e-10	-1.47452	1.1e-05	-4.44502e-10	-1.48366
102242113	chr14:102242113:C:T	7.4765e-20	-4.44502e-10	-1.46901	2.16896e-10	-4.44502e-10	-1.46551	1.1036e-05	-4.44502e-10	-1.48039
102242269	chr14:102242269:G:A	6.44697e-20	-1.61716	-4.62281e-10	2.03781e-10	-1.52788	-4.62281e-10	1.14843e-05	-1.44057	-4.62281e-10
102242490	chr14:102242490:C:T	8.89714e-20	-4.44502e-10	-1.29504	2.75448e-10	-4.44502e-10	-1.22653	1.54585e-05	-4.44502e-10	-1.14339
102242720	chr14:102242720:C:T	6.83187e-20	-1.55917	-4.62281e-10	3.30265e-10	-1.04503	-4.62281e-10	1.16683e-05	-1.42468	-4.62281e-10
102243477	chr14:102243477:T:C	7.40345e-20	-4.44502e-10	-1.47883	2.1449e-10	-4.44502e-10	-1.47667	1.09955e-05	-4.44502e-10	-1.48407
102243488	chr14:102243488:G:A	2.39643e-19	0.859313	-1.16352	3.30545e-10	0.0889848	-1.13317	7.25314e-05	1.54189	-1.13942
102243674	chr14:102243674:G:T	1.8281e-19	-0.574911	-4.62281e-10	3.26163e-10	-1.05753	-4.62281e-10	3.79546e-05	-0.245164	-4.62281e-10
102243802	chr14:102243802:C:T	1.65694e-18	1.62937	-4.62281e-10	3.33596e-09	1.26759	-4.62281e-10	0.000113711	0.852109	-4.62281e-10
102244400	chr14:102244400:G:A	7.3648e-20	-4.44502e-10	-1.48406	2.1312e-10	-4.44502e-10	-1.48307	1.10596e-05	-4.44502e-10	-1.47825
102244476	chr14:102244476:T:C	7.47757e-20	-4.44502e-10	-1.46887	2.16931e-10	-4.44502e-10	-1.46535	1.10368e-05	-4.44502e-10	-1.48032
102244666	chr14:102244666:A:G	4.80034e-20	-1.91209	-4.62281e-10	2.05504e-10	-1.51946	-4.62281e-10	7.77112e-06	-1.83114	-4.62281e-10
102244669	chr14:102244669:C:T	8.50653e-20	-4.44502e-10	-1.33994	2.75303e-10	-4.44502e-10	-1.22706	1.36055e-05	-4.44502e-10	-1.27108
102244781	chr14:102244781:G:A	7.46134e-20	-4.44502e-10	-1.47104	2.16364e-10	-4.44502e-10	-1.46797	1.10245e-05	-4.44502e-10	-1.48144
102244932	chr14:102244932:A:C	2.59879e-19	1.23763	-1.46077	3.48034e-10	0.417864	-1.41049	7.95352e-05	1.87373	-1.37908
102244935	chr14:102244935:A:G	2.25521e-19	1.09188	-1.45682	3.08604e-10	0.290723	-1.40359	6.84587e-05	1.7156	-1.37093
102244937	chr14:102244937:A:G	2.37095e-19	1.14284	-1.45774	3.22001e-10	0.334628	-1.405	7.21948e-05	1.77035	-1.37254
102244945	chr14:102244945:T:A	2.36183e-19	1.13308	-1.45183	3.2255e-10	0.32645	-1.39512	7.23093e-05	1.76026	-1.36086
102245034	chr14:102245034:C:T	7.47484e-20	-4.44502e-10	-1.46923	2.16844e-10	-4.44502e-10	-1.46575	1.10348e-05	-4.44502e-10	-1.4805
102245094	chr14:102245094:C:A	7.47314e-20	-4.44502e-10	-1.46946	2.16788e-10	-4.44502e-10	-1.46601	1.10335e-05	-4.44502e-10	-1.48061
102245474	chr14:102245474:A:C	7.473e-20	-4.44502e-10	-1.46948	2.16785e-10	-4.44502e-10	-1.46603	1.10334e-05	-4.44502e-10	-1.48063
102246134	chr14:102246134:C:T	7.85633e-20	-4.44502e-10	-1.41945	2.35876e-10	-4.44502e-10	-1.38162	1.1428e-05	-4.44502e-10	-1.44549
102246150	chr14:102246150:A:AC	1.17392e-19	-0.636158	-0.381678	2.40938e-10	-0.961554	-0.398838	2.56343e-05	-0.264549	-0.373073
102246413	chr14:102246413:CA:C	7.47472e-20	-4.44502e-10	-1.46925	2.16839e-10	-4.44502e-10	-1.46578	1.10347e-05	-4.44502e-10	-1.48051
102246716	chr14:102246716:T:TA	6.05143e-19	-4.44502e-10	0.622105	1.64184e-09	-4.44502e-10	0.558642	0.000434177	-4.44502e-10	2.1919
102246905	chr14:102246905:AACCCTCC:A	1.0386e-19	-0.673805	-0.466508	2.16218e-10	-0.995684	-0.47296	2.27714e-05	-0.305468	-0.45058
102247024	chr14:102247024:G:A	7.3686e-20	-4.44502e-10	-1.48355	2.13161e-10	-4.44502e-10	-1.48288	1.10913e-05	-4.44502e-10	-1.4754
102247525	chr14:102247525:A:G	3.5376e-20	-2.21732	-4.62281e-10	1.01222e-10	-2.22762	-4.62281e-10	5.25516e-06	-2.22234	-4.62281e-10
102247587	chr14:102247587:C:T	3.49255e-19	1.20544	-1.133	4.65058e-10	0.400851	-1.10362	0.000110084	1.93216	-1.11247
102248554	chr14:102248554:G:A	2.92255e-19	-4.44502e-10	-0.105731	6.68179e-10	-4.44502e-10	-0.340373	3.81989e-05	-4.44502e-10	-0.238747
102248650	chr14:102248650:T:C	7.4772e-20	-4.44502e-10	-1.46892	2.16926e-10	-4.44502e-10	-1.46537	1.10366e-05	-4.44502e-10	-1.48034
102248734	chr14:102248734:C:T	7.84165e-20	-4.44502e-10	-1.42133	2.23812e-10	-4.44502e-10	-1.43412	1.20486e-05	-4.44502e-10	-1.3926
102248756	chr14:102248756:C:T	5.51615e-20	-0.655187	-1.11791	1.15116e-10	-0.972356	-1.12663	1.20018e-05	-0.262806	-1.13369
102248985	chr14:102248985:C:T	7.88611e-21	-2.23522	-1.48303	2.38842e-11	-2.20241	-1.46931	1.2021e-06	-2.23143	-1.46605
102248992	chr14:102248992:C:T	8.00183e-21	-2.23511	-1.46858	2.46504e-11	-2.2021	-1.43804	1.24432e-06	-2.23126	-1.43171
102249089	chr14:102249089:C:T	7.73618e-20	-4.44502e-10	-1.43487	2.25176e-10	-4.44502e-10	-1.42805	1.12873e-05	-4.44502e-10	-1.45788
102249138	chr14:102249138:G:A	8.25543e-20	-4.44502e-10	-1.3699	2.46388e-10	-4.44502e-10	-1.33802	1.20827e-05	-4.44502e-10	-1.38978
102249162	chr14:102249162:T:C	1.34357e-19	-4.44502e-10	-0.882858	3.63639e-10	-4.44502e-10	-0.948767	2.13554e-05	-4.44502e-10	-0.820251
102249264	chr14:102249264:T:C	1.31895e-19	-0.680232	-0.221119	2.77417e-10	-0.994911	-0.224497	2.93619e-05	-0.303177	-0.19868
102249319	chr14:102249319:A:G	3.8676e-19	-0.108852	0.283296	1.01707e-09	-0.0958964	0.175646	0.00286852	2.19262	1.88738
102249930	chr14:102249930:C:T	3.15063e-19	-0.196353	0.165765	8.31196e-10	-0.182344	0.0602803	0.00215072	2.06658	1.72543
102249946	chr14:102249946:C:T	7.61658e-20	-4.44502e-10	-1.45045	2.2018e-10	-4.44502e-10	-1.45048	1.17291e-05	-4.44502e-10	-1.41948
102249960	chr14:102249960:A:G	7.41757e-20	-4.44502e-10	-1.47692	2.14968e-10	-4.44502e-10	-1.47444	1.10002e-05	-4.44502e-10	-1.48364
102250175	chr14:102250175:T:C	9.05814e-21	-2.2431	-1.33659	2.87913e-11	-2.23371	-1.25115	1.60781e-06	-2.24237	-1.16431
102250398	chr14:102250398:T:C	9.17099e-21	-2.24042	-1.32689	2.95925e-11	-2.21765	-1.23976	1.64197e-06	-2.23463	-1.15103
102250551	chr14:102250551:G:A	2.99681e-19	1.04103	-1.12167	4.08149e-10	0.258104	-1.0914	9.30146e-05	1.75193	-1.10073
102250760	chr14:102250760:C:G	7.83992e-20	-4.44502e-10	-1.42155	2.24621e-10	-4.44502e-10	-1.43051	1.20684e-05	-4.44502e-10	-1.39096
102250894	chr14:102250894:G:A	2.05133e-19	-4.44502e-10	-0.459698	5.05899e-10	-4.44502e-10	-0.618593	2.56895e-05	-4.44502e-10	-0.63547
102251451	chr14:102251451:C:G	9.17521e-20	-1.26427	-4.62281e-10	1.9836e-10	-1.55485	-4.62281e-10	1.49297e-05	-1.1782	-4.62281e-10
102251683	chr14:102251683:G:A	7.40926e-20	-4.44502e-10	-1.47804	2.14647e-10	-4.44502e-10	-1.47593	1.09971e-05	-4.44502e-10	-1.48392
102251715	chr14:102251715:G:A	1.43848e-19	0.21135	-1.02595	2.74534e-10	-0.0294649	-1.20039	0.000165993	2.17044	-0.940054
102251756	chr14:102251756:C:G	7.53467e-20	-4.44502e-10	-1.46126	2.1339e-10	-4.44502e-10	-1.48181	1.10722e-05	-4.44502e-10	-1.47712
102252082	chr14:102252082:A:G	2.18003e-19	0.364252	-0.763101	3.48157e-10	0.0285243	-1.0208	0.000316559	2.32127	-0.445316
102252397	chr14:102252397:G:A	7.44209e-20	-4.44502e-10	-1.47362	2.15784e-10	-4.44502e-10	-1.47065	1.10128e-05	-4.44502e-10	-1.4825
102252694	chr14:102252694:T:C	7.4432e-20	-4.44502e-10	-1.47347	2.15819e-10	-4.44502e-10	-1.47049	1.10134e-05	-4.44502e-10	-1.48244
102252695	chr14:102252695:G:T	3.79629e-20	-2.14675	-4.62281e-10	1.04398e-10	-2.19672	-4.62281e-10	5.56837e-06	-2.16445	-4.62281e-10
102252807	chr14:102252807:A:C	1.17033e-20	-2.19961	-1.12387	3.45347e-11	-2.2314	-1.07157	2.10484e-06	-2.21326	-0.924053
102252905	chr14:102252905:A:G	9.84628e-20	-4.44502e-10	-1.19368	2.8202e-10	-4.44502e-10	-1.20295	1.35971e-05	-4.44502e-10	-1.2717
102253268	chr14:102253268:C:T	8.05496e-20	-4.44502e-10	-1.39449	2.20851e-10	-4.44502e-10	-1.44744	1.15241e-05	-4.44502e-10	-1.43711
102253283	chr14:102253283:A:G	1.73265e-19	0.188967	-0.817504	2.82949e-10	-0.133308	-1.06635	0.000234772	2.09512	-0.518055
102253360	chr14:102253360:G:C	4.0384e-19	0.74823	-0.530571	6.07142e-10	0.308655	-0.744822	0.00149349	3.28965	0.13766
102253362	chr14:102253362:A:G	1.21171e-19	-0.76147	-0.224688	2.52679e-10	-1.07274	-0.240071	2.62253e-05	-0.40282	-0.212008
102253553	chr14:102253553:A:T	1.60305e-19	0.0578232	-0.764107	2.4956e-10	-0.262595	-1.06263	0.000181253	1.86055	-0.542215
102254493	chr14:102254493:T:C	1.01996e-19	-4.44502e-10	-1.15843	3.14795e-10	-4.44502e-10	-1.09301	1.75921e-05	-4.44502e-10	-1.0141
102254559	chr14:102254559:T:C	1.83813e-19	0.347574	-0.917012	3.02754e-10	0.00858647	-1.14059	0.000255073	2.29027	-0.630275
102254713	chr14:102254713:A:T	1.37919e-19	-0.856696	-4.62281e-10	2.95675e-10	-1.15567	-4.62281e-10	2.93933e-05	-0.500787	-4.62281e-10
102255102	chr14:102255102:G:A	1.21808e-20	-1.84536	-1.43814	3.08081e-11	-1.94697	-1.47019	1.43586e-06	-2.05742	-1.46237
102255183	chr14:102255183:C:T	9.59605e-21	-2.24329	-1.27872	3.10581e-11	-2.23074	-1.17832	1.75419e-06	-2.24132	-1.07822
102255340	chr14:102255340:A:T	7.48624e-20	-4.44502e-10	-1.46771	2.17147e-10	-4.44502e-10	-1.46436	1.10418e-05	-4.44502e-10	-1.47987
102255656	chr14:102255656:T:G	7.49034e-20	-4.44502e-10	-1.46716	2.1734e-10	-4.44502e-10	-1.46347	1.10465e-05	-4.44502e-10	-1.47944
102256107	chr14:102256107:T:A	3.65081e-19	0.749756	-0.632996	5.93485e-10	0.0272524	-0.48617	0.000151318	1.50936	-0.37153
102256396	chr14:102256396:C:G	5.01721e-20	-1.8679	-4.62281e-10	1.07271e-10	-2.16957	-4.62281e-10	6.31321e-06	-2.03891	-4.62281e-10
102256424	chr14:102256424:A:T	7.36379e-20	-4.44502e-10	-1.4842	2.12911e-10	-4.44502e-10	-1.48406	1.10116e-05	-4.44502e-10	-1.4826
102256505	chr14:102256505:C:T	8.43242e-20	-4.44502e-10	-1.34869	2.28801e-10	-4.44502e-10	-1.41208	1.20828e-05	-4.44502e-10	-1.38977
102256559	chr14:102256559:G:A	3.50539e-20	-2.22647	-4.62281e-10	9.97722e-11	-2.24204	-4.62281e-10	5.18652e-06	-2.23549	-4.62281e-10
102256647	chr14:102256647:C:T	9.47977e-21	-2.22221	-1.31199	3.13447e-11	-2.17923	-1.22065	1.72652e-06	-2.20852	-1.12692
102257082	chr14:102257082:T:A	7.47267e-20	-4.44502e-10	-1.46952	2.16773e-10	-4.44502e-10	-1.46608	1.10332e-05	-4.44502e-10	-1.48065
102257095	chr14:102257095:C:G	8.42936e-20	-4.44502e-10	-1.34905	2.28747e-10	-4.44502e-10	-1.41231	1.20797e-05	-4.44502e-10	-1.39002
102257254	chr14:102257254:T:C	7.47484e-20	-4.44502e-10	-1.46923	2.16844e-10	-4.44502e-10	-1.46575	1.10348e-05	-4.44502e-10	-1.4805
102257826	chr14:102257826:A:G	2.05902e-19	-4.44502e-10	-0.455959	5.22408e-10	-4.44502e-10	-0.586481	2.81517e-05	-4.44502e-10	-0.543945
102257846	chr14:102257846:A:G	7.47585e-20	-4.44502e-10	-1.4691	2.16876e-10	-4.44502e-10	-1.4656	1.10355e-05	-4.44502e-10	-1.48044
102257943	chr14:102257943:C:T	7.54972e-20	-4.44502e-10	-1.45926	2.1924e-10	-4.44502e-10	-1.45476	1.1097e-05	-4.44502e-10	-1.47488
102258350	chr14:102258350:T:G	7.36541e-20	-4.44502e-10	-1.48398	2.13079e-10	-4.44502e-10	-1.48326	1.10316e-05	-4.44502e-10	-1.48079
102258511	chr14:102258511:G:A	1.50932e-19	-4.44502e-10	-0.766531	5.281e-10	-4.44502e-10	-0.575644	2.64327e-05	-4.44502e-10	-0.606953
102258527	chr14:102258527:T:C	1.44407e-19	-4.44502e-10	-0.810723	3.77995e-10	-4.44502e-10	-0.91005	1.99274e-05	-4.44502e-10	-0.88946
102258915	chr14:102258915:A:C	7.41304e-20	-4.44502e-10	-1.47753	2.13087e-10	-4.44502e-10	-1.48323	1.12229e-05	-4.44502e-10	-1.4636
102259038	chr14:102259038:C:A	9.58507e-21	-2.2339	-1.28925	3.15244e-11	-2.20163	-1.19253	1.75544e-06	-2.2245	-1.09434
102259183	chr14:102259183:A:G	7.47484e-20	-4.44502e-10	-1.46923	2.16844e-10	-4.44502e-10	-1.46575	1.10348e-05	-4.44502e-10	-1.4805
102259702	chr14:102259702:G:A	7.37382e-20	-4.44502e-10	-1.48284	2.1371e-10	-4.44502e-10	-1.48031	1.1002e-05	-4.44502e-10	-1.48347
102259716	chr14:102259716:C:T	7.47484e-20	-4.44502e-10	-1.46923	2.16844e-10	-4.44502e-10	-1.46575	1.10348e-05	-4.44502e-10	-1.4805
102259906	chr14:102259906:G:A	1.35208e-19	-4.44502e-10	-0.876548	3.54659e-10	-4.44502e-10	-0.973772	1.86547e-05	-4.44502e-10	-0.955457
102260100	chr14:102260100:C:T	1.28305e-19	-0.591951	-0.337002	2.65526e-10	-0.923367	-0.339851	2.85507e-05	-0.212873	-0.317
102260763	chr14:102260763:T:C	7.39699e-20	-4.44502e-10	-1.4797	2.12937e-10	-4.44502e-10	-1.48393	1.1178e-05	-4.44502e-10	-1.46761
102260976	chr14:102260976:G:A	7.47574e-20	-4.44502e-10	-1.46911	2.16876e-10	-4.44502e-10	-1.46561	1.10355e-05	-4.44502e-10	-1.48044
102261639	chr14:102261639:T:C	2.38371e-19	-4.44502e-10	-0.30953	6.11576e-10	-4.44502e-10	-0.42889	3.28266e-05	-4.44502e-10	-0.390313
102261691	chr14:102261691:G:A	8.03466e-20	-1.39701	-4.62281e-10	1.27826e-10	-1.99426	-4.62281e-10	8.41105e-06	-1.75201	-4.62281e-10
102261812	chr14:102261812:C:T	2.12232e-19	-4.44502e-10	-0.425681	5.35828e-10	-4.44502e-10	-0.561116	2.88849e-05	-4.44502e-10	-0.518234
102261883	chr14:102261883:A:G	1.74052e-19	0.0548681	-0.678876	2.8401e-10	-0.247644	-0.948276	0.000235987	1.92254	-0.340313
102262008	chr14:102262008:T:A	7.38359e-20	-4.44502e-10	-1.48151	2.12879e-10	-4.44502e-10	-1.4842	1.11383e-05	-4.44502e-10	-1.47116
102262084	chr14:102262084:G:A	7.3915e-20	-4.44502e-10	-1.48044	2.16108e-10	-4.44502e-10	-1.46915	1.13609e-05	-4.44502e-10	-1.45138
102262133	chr14:102262133:G:A	4.80906e-20	-1.91027	-4.62281e-10	1.08472e-10	-2.15844	-4.62281e-10	6.25123e-06	-2.04877	-4.62281e-10
102262211	chr14:102262211:T:C	9.31694e-21	-2.24327	-1.30825	2.99128e-11	-2.23167	-1.21497	1.68073e-06	-2.24169	-1.12063
102262715	chr14:102262715:T:C	7.42785e-20	-4.44502e-10	-1.47554	2.15311e-10	-4.44502e-10	-1.47285	1.1005e-05	-4.44502e-10	-1.48321
102263186	chr14:102263186:C:T	3.91999e-20	-2.11468	-4.62281e-10	1.28967e-10	-1.98537	-4.62281e-10	6.05885e-06	-2.08003	-4.62281e-10
102263465	chr14:102263465:G:A	2.65322e-19	0.99784	-1.20026	3.62431e-10	0.221061	-1.17316	8.19553e-05	1.70592	-1.1813
102263544	chr14:102263544:A:G	3.04006e-19	1.10128	-1.16759	4.10734e-10	0.311186	-1.13817	9.50044e-05	1.81933	-1.14696
102263737	chr14:102263737:A:G	7.41587e-20	-4.44502e-10	-1.47715	2.13131e-10	-4.44502e-10	-1.48302	1.12323e-05	-4.44502e-10	-1.46276
102264130	chr14:102264130:A:G	8.547e-20	-4.44502e-10	-1.33519	2.31833e-10	-4.44502e-10	-1.39891	1.22624e-05	-4.44502e-10	-1.37501
102264254	chr14:102264254:C:T	9.68e-20	-4.44502e-10	-1.21071	3.80811e-10	-4.44502e-10	-0.902626	1.86514e-05	-4.44502e-10	-0.95563
102264562	chr14:102264562:T:C	7.47419e-20	-4.44502e-10	-1.46932	2.16824e-10	-4.44502e-10	-1.46584	1.10343e-05	-4.44502e-10	-1.48054
102264808	chr14:102264808:T:C	9.52974e-21	-2.24328	-1.28566	3.07454e-11	-2.23122	-1.18797	1.7358e-06	-2.24155	-1.08853
102265008	chr14:102265008:C:T	8.00369e-20	-4.44502e-10	-1.40087	2.41142e-10	-4.44502e-10	-1.35954	1.15912e-05	-4.44502e-10	-1.43131
102265588	chr14:102265588:G:A	8.15066e-20	-4.44502e-10	-1.38267	2.20326e-10	-4.44502e-10	-1.44982	1.32317e-05	-4.44502e-10	-1.29894
102265622	chr14:102265622:G:A	4.14075e-20	-2.0599	-4.62281e-10	1.01599e-10	-2.2239	-4.62281e-10	5.38805e-06	-2.19737	-4.62281e-10
102266171	chr14:102266171:A:G	7.47484e-20	-4.44502e-10	-1.46923	2.16844e-10	-4.44502e-10	-1.46575	1.10348e-05	-4.44502e-10	-1.4805
102266330	chr14:102266330:A:T	2.30499e-19	0.154139	-0.497253	3.85636e-10	-0.238005	-0.652031	0.000911225	2.5331	0.400139
102266661	chr14:102266661:C:A	7.46304e-20	-4.44502e-10	-1.47081	2.13814e-10	-4.44502e-10	-1.47982	1.13487e-05	-4.44502e-10	-1.45245
102267188	chr14:102267188:A:C	1.75628e-19	0.0837987	-0.698791	2.71285e-10	-0.230657	-1.0111	0.000205825	1.90635	-0.460875
102267292	chr14:102267292:G:A	1.05712e-18	-0.0796943	1.25964	2.6851e-09	-0.0657288	1.11627	0.00988418	2.19935	3.11778
102267318	chr14:102267318:C:T	3.94e-20	-2.10959	-4.62281e-10	1.29496e-10	-1.98128	-4.62281e-10	5.36704e-06	-2.20128	-4.62281e-10
102267578	chr14:102267578:A:T	8.39071e-20	-4.44502e-10	-1.35365	2.29453e-10	-4.44502e-10	-1.40923	1.17985e-05	-4.44502e-10	-1.41358
102267874	chr14:102267874:T:C	1.83988e-19	0.168383	-0.736873	2.85106e-10	-0.153373	-1.03869	0.000220974	2.01844	-0.501948
102268050	chr14:102268050:G:A	8.27132e-20	-4.44502e-10	-1.36798	2.2679e-10	-4.44502e-10	-1.4209	1.16628e-05	-4.44502e-10	-1.42515
102268099	chr14:102268099:C:T	7.43429e-20	-4.44502e-10	-1.47467	2.15522e-10	-4.44502e-10	-1.47187	1.10083e-05	-4.44502e-10	-1.4829
102268539	chr14:102268539:G:A	2.40387e-20	-1.37563	-1.22807	1.16022e-10	-0.851676	-1.23948	2.77397e-06	-1.55732	-1.30395
102268723	chr14:102268723:G:A	7.47684e-20	-4.44502e-10	-1.46896	2.16908e-10	-4.44502e-10	-1.46546	1.10363e-05	-4.44502e-10	-1.48037
102268773	chr14:102268773:G:A	8.44098e-20	-4.44502e-10	-1.34768	2.28978e-10	-4.44502e-10	-1.4113	1.20937e-05	-4.44502e-10	-1.38887
102268852	chr14:102268852:T:G	7.40304e-20	-4.44502e-10	-1.47888	2.14451e-10	-4.44502e-10	-1.47685	1.09951e-05	-4.44502e-10	-1.4841
102269215	chr14:102269215:C:T	7.44485e-20	-4.44502e-10	-1.47325	2.15877e-10	-4.44502e-10	-1.47022	1.10134e-05	-4.44502e-10	-1.48244
102269846	chr14:102269846:T:C	4.01793e-19	0.553976	-0.341397	6.24572e-10	0.207817	-0.61568	0.000714255	2.56477	0.124916
102270071	chr14:102270071:C:T	7.47558e-20	-4.44502e-10	-1.46913	2.16867e-10	-4.44502e-10	-1.46565	1.10353e-05	-4.44502e-10	-1.48045
102270337	chr14:102270337:C:CA	8.57526e-20	-4.44502e-10	-1.33189	2.32459e-10	-4.44502e-10	-1.39622	1.22984e-05	-4.44502e-10	-1.37209
102270397	chr14:102270397:C:T	3.64014e-19	0.85338	-0.739547	7.99878e-10	0.557293	-0.717763	3.11789e-05	0.208322	-0.650135
102270650	chr14:102270650:C:T	6.21425e-20	-1.81935	0.165419	3.23239e-10	-0.913343	-0.153195	7.08209e-06	-2.0497	0.125719
102270843	chr14:102270843:C:T	3.70069e-20	-2.17226	-4.62281e-10	1.18732e-10	-2.06806	-4.62281e-10	5.67821e-06	-2.14492	-4.62281e-10
102270871	chr14:102270871:T:C	7.4545e-20	-4.44502e-10	-1.47196	2.20098e-10	-4.44502e-10	-1.45086	1.0994e-05	-4.44502e-10	-1.48421
102270922	chr14:102270922:T:C	7.437e-20	-4.44502e-10	-1.47431	2.13437e-10	-4.44502e-10	-1.48159	1.12897e-05	-4.44502e-10	-1.45766
102270929	chr14:102270929:C:T	2.0433e-19	-1.96464	1.50102	5.5e-10	-1.9162	1.38119	0.00069984	-0.798259	3.46756
102271038	chr14:102271038:A:G	7.50326e-20	-4.44502e-10	-1.46544	2.22288e-10	-4.44502e-10	-1.44095	1.10011e-05	-4.44502e-10	-1.48356
102271390	chr14:102271390:A:G	2.34242e-19	0.441988	-0.768993	3.745e-10	0.103602	-1.02294	0.00035308	2.42831	-0.443168
102271617	chr14:102271617:A:G	7.47776e-20	-4.44502e-10	-1.46884	2.16935e-10	-4.44502e-10	-1.46533	1.10369e-05	-4.44502e-10	-1.48031
102272205	chr14:102272205:T:C	7.47484e-20	-4.44502e-10	-1.46923	2.16844e-10	-4.44502e-10	-1.46575	1.10348e-05	-4.44502e-10	-1.4805
102272436	chr14:102272436:C:T	3.77065e-19	-4.44502e-10	0.149058	8.79612e-10	-4.44502e-10	-0.0654485	6.71991e-05	-4.44502e-10	0.326106
102272548	chr14:102272548:C:T	7.47725e-20	-4.44502e-10	-1.46891	2.16921e-10	-4.44502e-10	-1.4654	1.10366e-05	-4.44502e-10	-1.48034
102272672	chr14:102272672:T:C	7.4753e-20	-4.44502e-10	-1.46917	2.16857e-10	-4.44502e-10	-1.46569	1.10351e-05	-4.44502e-10	-1.48047
102272859	chr14:102272859:A:G	7.4853e-20	-4.44502e-10	-1.46783	2.17252e-10	-4.44502e-10	-1.46387	1.10445e-05	-4.44502e-10	-1.47962
102272987	chr14:102272987:C:T	7.84345e-20	-4.44502e-10	-1.4211	2.28324e-10	-4.44502e-10	-1.41417	1.13944e-05	-4.44502e-10	-1.44844
102273046	chr14:102273046:T:A	7.46628e-20	-4.44502e-10	-1.47038	2.1288e-10	-4.44502e-10	-1.4842	1.15231e-05	-4.44502e-10	-1.4372
102273980	chr14:102273980:CAG:C	1.13073e-19	-4.44502e-10	-1.05533	3.16405e-10	-4.44502e-10	-1.08791	1.73212e-05	-4.44502e-10	-1.02962
102274003	chr14:102274003:G:A	1.46468e-19	-4.44502e-10	-0.796551	3.8199e-10	-4.44502e-10	-0.899535	2.00999e-05	-4.44502e-10	-0.880841
102274157	chr14:102274157:C:T	2.90031e-19	-1.90333	1.78995	8.0337e-10	-1.8192	1.66309	0.00121845	-0.613391	3.83717
102274552	chr14:102274552:C:T	7.48434e-20	-4.44502e-10	-1.46796	2.17131e-10	-4.44502e-10	-1.46443	1.10414e-05	-4.44502e-10	-1.4799
102274635	chr14:102274635:T:C	9.50646e-20	-4.44502e-10	-1.2288	2.69189e-10	-4.44502e-10	-1.24952	1.50716e-05	-4.44502e-10	-1.16874
102274923	chr14:102274923:C:T	1.58963e-18	1.5879	-4.62281e-10	3.11336e-09	1.19853	-4.62281e-10	0.000106388	0.785539	-4.62281e-10
102275337	chr14:102275337:G:A	9.17025e-21	-2.23023	-1.33716	2.99332e-11	-2.19383	-1.25213	1.64532e-06	-2.21918	-1.16444
102275443	chr14:102275443:G:A	7.41465e-20	-4.44502e-10	-1.47732	2.13854e-10	-4.44502e-10	-1.47964	1.12449e-05	-4.44502e-10	-1.46164
102275495	chr14:102275495:C:T	3.49042e-20	-2.23075	-4.62281e-10	1.04876e-10	-2.19216	-4.62281e-10	5.25947e-06	-2.22152	-4.62281e-10
102276464	chr14:102276464:G:A	8.96754e-20	-4.44502e-10	-1.28716	2.52343e-10	-4.44502e-10	-1.31414	1.40323e-05	-4.44502e-10	-1.24019
102276778	chr14:102276778:C:T	3.85089e-20	-2.13247	-4.62281e-10	1.22589e-10	-2.03609	-4.62281e-10	5.2581e-06	-2.22178	-4.62281e-10
102276832	chr14:102276832:C:A	7.40713e-20	-4.44502e-10	-1.47833	2.14614e-10	-4.44502e-10	-1.47609	1.09964e-05	-4.44502e-10	-1.48399
102276933	chr14:102276933:C:A	9.46882e-20	-4.44502e-10	-1.23277	2.95928e-10	-4.44502e-10	-1.15481	1.61844e-05	-4.44502e-10	-1.0975
102277178	chr14:102277178:C:T	2.62074e-20	-1.32067	-1.19665	1.27773e-10	-0.782629	-1.21204	2.97748e-06	-1.51019	-1.28028
102277311	chr14:102277311:A:C	8.79029e-20	-1.55099	0.24386	5.5145e-10	-0.358381	-0.173998	8.9189e-06	-1.83187	0.138492
102277947	chr14:102277947:T:G	4.40079e-20	-1.99899	-4.62281e-10	9.96613e-11	-2.24315	-4.62281e-10	5.82871e-06	-2.11876	-4.62281e-10
102278152	chr14:102278152:C:A	2.05574e-19	-1.89805	1.44049	5.72639e-10	-1.81508	1.32041	0.000784822	-0.603972	3.38788
102278165	chr14:102278165:T:C	2.34705e-19	0.397582	-0.722611	4.46355e-10	0.165571	-0.909387	0.000336131	2.42421	-0.488262
102278354	chr14:102278354:T:C	2.681e-20	-1.38934	-1.10525	1.17761e-10	-0.952818	-1.12345	2.96902e-06	-1.59034	-1.20298
102278358	chr14:102278358:G:A	7.49624e-20	-4.44502e-10	-1.46637	2.17461e-10	-4.44502e-10	-1.46291	1.10507e-05	-4.44502e-10	-1.47906
102278415	chr14:102278415:T:C	2.70404e-19	-4.44502e-10	-0.183441	6.8752e-10	-4.44502e-10	-0.311838	3.71187e-05	-4.44502e-10	-0.267433
102278440	chr14:102278440:T:C	8.89207e-20	-4.44502e-10	-1.29561	2.75488e-10	-4.44502e-10	-1.22638	1.54607e-05	-4.44502e-10	-1.14325
102278727	chr14:102278727:G:C	9.50373e-21	-2.23836	-1.29332	3.10583e-11	-2.21092	-1.19814	1.73293e-06	-2.23063	-1.10111
102278731	chr14:102278731:G:A	7.47484e-20	-4.44502e-10	-1.46923	2.16844e-10	-4.44502e-10	-1.46575	1.10348e-05	-4.44502e-10	-1.4805
102278884	chr14:102278884:G:A	7.42921e-20	-4.44502e-10	-1.47535	2.12954e-10	-4.44502e-10	-1.48385	1.14253e-05	-4.44502e-10	-1.44572
102279062	chr14:102279062:T:C	9.41259e-21	-2.24009	-1.30122	3.06119e-11	-2.21555	-1.20799	1.70849e-06	-2.23345	-1.11249
102279189	chr14:102279189:T:C	1.87674e-19	-1.34518	0.796531	1.0312e-09	-0.291886	0.385437	1.76016e-05	-1.73145	0.71788
102279209	chr14:102279209:A:AT	9.73917e-21	-2.11678	-1.39042	3.14043e-11	-2.10406	-1.29392	1.67659e-06	-2.16763	-1.19717
102279274	chr14:102279274:G:A	7.40073e-20	-4.44502e-10	-1.4792	2.13338e-10	-4.44502e-10	-1.48205	1.13272e-05	-4.44502e-10	-1.45434
102279335	chr14:102279335:C:T	8.31237e-20	-4.44502e-10	-1.36303	2.52619e-10	-4.44502e-10	-1.31305	1.19605e-05	-4.44502e-10	-1.39994
102279899	chr14:102279899:A:G	3.38937e-19	0.426471	-0.384016	6.94714e-10	0.126857	-0.428287	0.00139274	2.97947	0.378006
102280200	chr14:102280200:C:T	7.54719e-20	-4.44502e-10	-1.4596	2.19193e-10	-4.44502e-10	-1.45498	1.10953e-05	-4.44502e-10	-1.47503
102281085	chr14:102281085:A:G	2.11399e-19	-4.44502e-10	-0.429611	5.36588e-10	-4.44502e-10	-0.559699	2.87876e-05	-4.44502e-10	-0.521609
102281231	chr14:102281231:G:A	2.77693e-19	-4.44502e-10	-0.156844	7.08752e-10	-4.44502e-10	-0.281424	3.81717e-05	-4.44502e-10	-0.239458
102281311	chr14:102281311:G:A	2.19722e-19	0.920892	-1.31189	9.32894e-10	1.34518	-1.35182	0.000588719	3.64416	-1.14776
102281461	chr14:102281461:T:C	9.65467e-20	-4.44502e-10	-1.21333	3.17456e-10	-4.44502e-10	-1.08459	1.61841e-05	-4.44502e-10	-1.09753
102281565	chr14:102281565:C:T	2.4982e-19	-4.44502e-10	-0.262617	6.53224e-10	-4.44502e-10	-0.36301	3.52975e-05	-4.44502e-10	-0.317742
102281742	chr14:102281742:G:A	6.67933e-20	-1.58176	-4.62281e-10	1.72242e-10	-1.69603	-4.62281e-10	1.00971e-05	-1.5693	-4.62281e-10
102281815	chr14:102281815:A:G	7.48558e-20	-4.44502e-10	-1.4678	2.12927e-10	-4.44502e-10	-1.48398	1.15911e-05	-4.44502e-10	-1.43132
102281854	chr14:102281854:G:A	7.47184e-20	-4.44502e-10	-1.46963	2.16747e-10	-4.44502e-10	-1.4662	1.10326e-05	-4.44502e-10	-1.4807
102281941	chr14:102281941:G:A	2.04596e-20	-1.40077	-1.36414	7.87106e-11	-1.0679	-1.41125	3.08928e-06	-1.35933	-1.39429
102281948	chr14:102281948:T:C	1.75232e-19	-1.96212	1.34487	4.8438e-10	-1.88729	1.22523	0.0005979	-0.750482	3.26235
102282109	chr14:102282109:T:C	1.27586e-19	-0.531944	-0.402626	2.6719e-10	-0.849571	-0.407399	2.9643e-05	-0.107039	-0.385287
102282323	chr14:102282323:T:C	7.47812e-20	-4.44502e-10	-1.46879	2.16949e-10	-4.44502e-10	-1.46527	1.10372e-05	-4.44502e-10	-1.48029
102282683	chr14:102282683:A:G	7.47269e-20	-4.44502e-10	-1.46952	2.16774e-10	-4.44502e-10	-1.46607	1.10332e-05	-4.44502e-10	-1.48065
102282920	chr14:102282920:T:C	7.47321e-20	-4.44502e-10	-1.46945	2.16795e-10	-4.44502e-10	-1.46598	1.10337e-05	-4.44502e-10	-1.4806
102283775	chr14:102283775:T:C	1.27595e-19	-0.538557	-0.39594	2.67263e-10	-0.856038	-0.400657	2.95886e-05	-0.115698	-0.378467
102284021	chr14:102284021:C:T	7.47932e-20	-4.44502e-10	-1.46863	2.17291e-10	-4.44502e-10	-1.46369	1.1044e-05	-4.44502e-10	-1.47966
102284097	chr14:102284097:C:T	9.11872e-21	-2.23789	-1.33514	2.95475e-11	-2.20915	-1.24978	1.6331e-06	-2.22957	-1.1615
102284390	chr14:102284390:CT:C	7.52777e-20	-4.44502e-10	-1.46217	2.18533e-10	-4.44502e-10	-1.45799	1.10774e-05	-4.44502e-10	-1.47665
102284590	chr14:102284590:T:C	7.42001e-20	-4.44502e-10	-1.47659	2.13019e-10	-4.44502e-10	-1.48355	1.13952e-05	-4.44502e-10	-1.44836
102284628	chr14:102284628:C:T	3.44835e-20	-2.24288	-4.62281e-10	1.35657e-10	-1.9348	-4.62281e-10	5.17351e-06	-2.238	-4.62281e-10
102284740	chr14:102284740:C:T	1.41578e-19	0.046238	-0.876746	2.76513e-10	-0.180098	-1.04257	0.000172729	1.94255	-0.672382
102284961	chr14:102284961:T:C	7.47367e-20	-4.44502e-10	-1.46939	2.16805e-10	-4.44502e-10	-1.46593	1.10339e-05	-4.44502e-10	-1.48058
102285013	chr14:102285013:G:A	7.45262e-20	-4.44502e-10	-1.47221	2.16106e-10	-4.44502e-10	-1.46916	1.1019e-05	-4.44502e-10	-1.48193
102285185	chr14:102285185:CA:C	2.3159e-19	-0.338391	-4.62281e-10	3.98949e-10	-0.856096	-4.62281e-10	4.95733e-05	0.0218983	-4.62281e-10
102285208	chr14:102285208:C:T	7.3871e-20	-4.44502e-10	-1.48104	2.1391e-10	-4.44502e-10	-1.47937	1.09943e-05	-4.44502e-10	-1.48418
102285395	chr14:102285395:G:A	7.44277e-20	-4.44502e-10	-1.47353	2.12905e-10	-4.44502e-10	-1.48408	1.14596e-05	-4.44502e-10	-1.44272
102285513	chr14:102285513:C:T	7.59214e-20	-4.44502e-10	-1.45366	2.15871e-10	-4.44502e-10	-1.47025	1.14702e-05	-4.44502e-10	-1.4418
102285621	chr14:102285621:C:T	7.41927e-20	-4.44502e-10	-1.47669	2.13025e-10	-4.44502e-10	-1.48352	1.13931e-05	-4.44502e-10	-1.44854
102285847	chr14:102285847:G:A	1.90908e-19	-1.98431	1.45275	5.19764e-10	-1.91512	1.32357	0.000637615	-0.807244	3.38342
102285906	chr14:102285906:A:C	9.4808e-21	-2.23261	-1.30148	3.1178e-11	-2.19724	-1.20797	1.72848e-06	-2.22168	-1.11263
102285924	chr14:102285924:C:A	7.37771e-20	-4.44502e-10	-1.48231	2.13583e-10	-4.44502e-10	-1.4809	1.09991e-05	-4.44502e-10	-1.48374
102286022	chr14:102286022:G:A	7.42384e-20	-4.44502e-10	-1.47608	2.1299e-10	-4.44502e-10	-1.48369	1.1409e-05	-4.44502e-10	-1.44715
102286156	chr14:102286156:G:A	9.77507e-21	-2.22427	-1.27926	3.25365e-11	-2.18142	-1.18115	1.80328e-06	-2.21047	-1.08148
102286600	chr14:102286600:G:A	7.41586e-20	-4.44502e-10	-1.47715	2.14889e-10	-4.44502e-10	-1.47481	1.09991e-05	-4.44502e-10	-1.48374
102286814	chr14:102286814:G:A	7.46858e-20	-4.44502e-10	-1.47007	2.13914e-10	-4.44502e-10	-1.47936	1.13622e-05	-4.44502e-10	-1.45126
102286886	chr14:102286886:G:A	8.47502e-20	-4.44502e-10	-1.34365	2.30187e-10	-4.44502e-10	-1.40604	1.2169e-05	-4.44502e-10	-1.38266
102287206	chr14:102287206:C:T	7.44602e-20	-4.44502e-10	-1.47309	2.15855e-10	-4.44502e-10	-1.47033	1.1014e-05	-4.44502e-10	-1.48238
102287235	chr14:102287235:G:A	7.43397e-20	-4.44502e-10	-1.47471	2.1293e-10	-4.44502e-10	-1.48397	1.14403e-05	-4.44502e-10	-1.44441
102288126	chr14:102288126:A:G	1.34569e-19	0.0835544	-0.964839	2.65827e-10	-0.143494	-1.11859	0.00016556	2.00605	-0.778269
102288621	chr14:102288621:T:C	4.39641e-19	-0.0306107	0.333209	1.22097e-09	0.0574325	0.205035	0.00370845	2.39027	1.94654
102288658	chr14:102288658:T:C	7.42202e-20	-4.44502e-10	-1.47632	2.15096e-10	-4.44502e-10	-1.47385	1.10017e-05	-4.44502e-10	-1.48351
102288738	chr14:102288738:G:C	7.44689e-20	-4.44502e-10	-1.47298	2.13564e-10	-4.44502e-10	-1.48099	1.13099e-05	-4.44502e-10	-1.45588
102288910	chr14:102288910:T:G	9.41991e-21	-2.22981	-1.31073	3.10021e-11	-2.19216	-1.21871	1.71291e-06	-2.21793	-1.12543
102289052	chr14:102289052:G:A	1.05942e-19	-4.44502e-10	-1.12047	3.29961e-10	-4.44502e-10	-1.04596	1.87025e-05	-4.44502e-10	-0.952894
102289473	chr14:102289473:T:G	7.65838e-20	-4.44502e-10	-1.44497	2.31722e-10	-4.44502e-10	-1.39939	1.10779e-05	-4.44502e-10	-1.4766
102289698	chr14:102289698:C:T	2.69581e-19	-4.44502e-10	-0.186489	6.87339e-10	-4.44502e-10	-0.312102	3.70122e-05	-4.44502e-10	-0.270306
102289787	chr14:102289787:G:A	1.48535e-19	-4.44502e-10	-0.78254	5.18593e-10	-4.44502e-10	-0.59381	2.58626e-05	-4.44502e-10	-0.628754
102289792	chr14:102289792:C:A	7.44139e-20	-4.44502e-10	-1.47372	2.15737e-10	-4.44502e-10	-1.47087	1.10113e-05	-4.44502e-10	-1.48263
102289870	chr14:102289870:T:C	1.31411e-19	0.0321661	-0.937196	2.59778e-10	-0.191169	-1.09393	0.000158154	1.92481	-0.742788
102290331	chr14:102290331:C:T	4.31786e-19	1.27359	-0.989018	5.85133e-10	0.481432	-0.954524	0.000144039	2.05331	-0.964777
102290439	chr14:102290439:T:C	3.38884e-19	-4.44502e-10	0.0423001	8.76334e-10	-4.44502e-10	-0.0691826	4.75825e-05	-4.44502e-10	-0.0190885
102291457	chr14:102291457:G:T	7.36692e-20	-4.44502e-10	-1.48377	2.14252e-10	-4.44502e-10	-1.47778	1.10153e-05	-4.44502e-10	-1.48226
102291520	chr14:102291520:T:C	1.31748e-19	0.0432825	-0.945753	2.59906e-10	-0.183494	-1.10111	0.000158522	1.93695	-0.752605
102291615	chr14:102291615:T:C	1.75841e-19	-4.44502e-10	-0.613778	4.27995e-10	-4.44502e-10	-0.785819	2.18068e-05	-4.44502e-10	-0.799331
102291820	chr14:102291820:T:C	9.59653e-20	-4.44502e-10	-1.21937	2.71592e-10	-4.44502e-10	-1.24063	1.5222e-05	-4.44502e-10	-1.15881
102291852	chr14:102291852:G:A	2.12832e-19	-0.422855	-4.62281e-10	3.70331e-10	-0.930532	-4.62281e-10	4.48249e-05	-0.0787898	-4.62281e-10
102291854	chr14:102291854:A:G	9.45765e-21	-2.22744	-1.3091	3.11709e-11	-2.18776	-1.21769	1.72064e-06	-2.21498	-1.12388
102292123	chr14:102292123:A:G	6.13359e-20	-1.66699	-4.62281e-10	1.59494e-10	-1.77292	-4.62281e-10	9.26137e-06	-1.6557	-4.62281e-10
102292390	chr14:102292390:G:A	3.30467e-19	0.966653	-0.949506	4.67088e-10	0.214846	-0.913259	0.000107334	1.71826	-0.923863
102292447	chr14:102292447:T:C	2.17497e-19	-4.44502e-10	-0.401176	5.486e-10	-4.44502e-10	-0.53756	2.95202e-05	-4.44502e-10	-0.496477
102292582	chr14:102292582:G:A	4.1513e-20	-2.1036	0.046243	1.24854e-10	-2.03492	0.0171344	3.59502e-05	-1.1841	0.884683
102292721	chr14:102292721:C:T	4.75207e-19	-4.44502e-10	0.380391	1.28224e-09	-4.44502e-10	0.311435	0.000310657	-4.44502e-10	1.85714
102292879	chr14:102292879:A:T	7.36711e-20	-4.44502e-10	-1.48375	2.14231e-10	-4.44502e-10	-1.47788	1.10147e-05	-4.44502e-10	-1.48232
102293149	chr14:102293149:T:C	7.47158e-20	-4.44502e-10	-1.46967	2.16773e-10	-4.44502e-10	-1.46608	1.10324e-05	-4.44502e-10	-1.48072
102293210	chr14:102293210:C:T	1.92515e-19	-0.523187	-4.62281e-10	3.40601e-10	-1.01422	-4.62281e-10	4.02066e-05	-0.187522	-4.62281e-10
102293872	chr14:102293872:A:G	6.56592e-20	-1.59888	-4.62281e-10	1.68036e-10	-1.72075	-4.62281e-10	9.43608e-06	-1.63701	-4.62281e-10
102294263	chr14:102294263:G:A	9.94352e-21	-2.04462	-1.44182	2.4068e-11	-2.23192	-1.43213	1.40696e-06	-2.10324	-1.43688
102294369	chr14:102294369:C:T	3.20506e-19	-4.44502e-10	-0.0134595	8.26729e-10	-4.44502e-10	-0.127453	4.49464e-05	-4.44502e-10	-0.076084
102294433	chr14:102294433:G:A	2.14509e-20	-1.40995	-1.30764	1.49233e-10	-0.667308	-1.17211	4.99161e-06	-1.1759	-1.0979
102295553	chr14:102295553:T:C	7.368e-20	-4.44502e-10	-1.48363	2.13331e-10	-4.44502e-10	-1.48208	1.0994e-05	-4.44502e-10	-1.4842
102295572	chr14:102295572:G:T	1.47482e-19	-4.44502e-10	-0.789651	3.97304e-10	-4.44502e-10	-0.860228	1.95346e-05	-4.44502e-10	-0.909365
102295861	chr14:102295861:C:T	3.75043e-19	-4.44502e-10	0.14368	9.68513e-10	-4.44502e-10	0.0308318	5.27715e-05	-4.44502e-10	0.0844171
102295985	chr14:102295985:C:G	6.83193e-20	-1.55917	-4.62281e-10	1.75579e-10	-1.67684	-4.62281e-10	1.03139e-05	-1.54806	-4.62281e-10
102296041	chr14:102296041:T:C	7.46766e-20	-4.44502e-10	-1.47019	2.13556e-10	-4.44502e-10	-1.48103	1.11051e-05	-4.44502e-10	-1.47415
102296280	chr14:102296280:A:C	2.90548e-19	-4.44502e-10	-0.111589	1.02711e-09	-4.44502e-10	0.0895724	6.59823e-05	-4.44502e-10	0.307833
102296300	chr14:102296300:G:A	1.16597e-19	-0.273099	-0.751538	2.5069e-10	-0.380632	-0.940079	0.000153624	1.68544	-0.532483
102296747	chr14:102296747:C:T	1.97937e-19	-0.49541	-4.62281e-10	3.49403e-10	-0.988703	-4.62281e-10	4.1309e-05	-0.160474	-4.62281e-10
102296919	chr14:102296919:G:A	1.24382e-20	-2.12065	-1.14194	4.45827e-11	-2.08496	-0.962628	2.52922e-06	-2.10439	-0.849249
102297100	chr14:102297100:G:C	4.57906e-19	-0.0424205	0.385726	1.37254e-09	0.0516438	0.327848	0.00480311	2.4093	2.18617
102297185	chr14:102297185:A:G	2.18031e-19	-0.39872	-4.62281e-10	3.79306e-10	-0.906587	-4.62281e-10	4.58367e-05	-0.0564675	-4.62281e-10
102297352	chr14:102297352:C:T	3.34812e-19	-4.44502e-10	0.0302108	8.54038e-10	-4.44502e-10	-0.0949543	4.61093e-05	-4.44502e-10	-0.0505399
102297705	chr14:102297705:C:T	2.10113e-19	-0.695855	0.260143	5.51969e-10	-0.761864	0.230426	0.00129088	1.40552	1.87601
102297716	chr14:102297716:G:A	1.08707e-19	-4.44502e-10	-1.09471	3.40359e-10	-4.44502e-10	-1.01493	1.93598e-05	-4.44502e-10	-0.918354
102297803	chr14:102297803:C:T	7.39381e-20	-4.44502e-10	-1.48013	2.1292e-10	-4.44502e-10	-1.48401	1.11689e-05	-4.44502e-10	-1.46842
102297804	chr14:102297804:G:A	8.15291e-20	-4.44502e-10	-1.3824	2.51757e-10	-4.44502e-10	-1.31646	1.14664e-05	-4.44502e-10	-1.44213
102297870	chr14:102297870:G:A	7.40184e-20	-4.44502e-10	-1.47904	2.13228e-10	-4.44502e-10	-1.48257	1.13356e-05	-4.44502e-10	-1.4536
102297884	chr14:102297884:G:A	3.14665e-19	-4.44502e-10	-0.0318501	8.16677e-10	-4.44502e-10	-0.139686	4.4324e-05	-4.44502e-10	-0.090027
102298063	chr14:102298063:G:A	1.09123e-19	-0.63224	-0.458647	2.27919e-10	-0.944597	-0.471344	2.45626e-05	-0.232282	-0.448049
102298313	chr14:102298313:G:A	7.37996e-20	-4.44502e-10	-1.48201	2.13802e-10	-4.44502e-10	-1.47988	1.12423e-05	-4.44502e-10	-1.46187
102298483	chr14:102298483:C:T	4.02802e-19	0.390839	-0.175754	7.28968e-10	0.224165	-0.477465	0.00093086	2.63593	0.318627
102298566	chr14:102298566:G:A	8.16771e-20	-4.44502e-10	-1.38059	2.20092e-10	-4.44502e-10	-1.45089	1.32355e-05	-4.44502e-10	-1.29865
102298590	chr14:102298590:C:T	7.36692e-20	-4.44502e-10	-1.48377	2.14251e-10	-4.44502e-10	-1.47778	1.10153e-05	-4.44502e-10	-1.48227
102298600	chr14:102298600:AGCTCTCTGTAAAACAGACCAATTG:A	1.79241e-19	-4.44502e-10	-0.594629	4.77895e-10	-4.44502e-10	-0.67554	2.33318e-05	-4.44502e-10	-0.731737
102298929	chr14:102298929:C:T	3.45884e-20	-2.23984	-4.62281e-10	1.48607e-10	-1.84362	-4.62281e-10	5.26207e-06	-2.22103	-4.62281e-10
102298994	chr14:102298994:C:G	2.40097e-19	0.375778	-0.678095	5.16096e-10	0.318238	-0.916875	0.000387438	2.64861	-0.570612
102299116	chr14:102299116:C:T	1.02142e-20	-1.98676	-1.47281	3.25367e-11	-1.93584	-1.42672	1.70312e-06	-1.96023	-1.38886
102299146	chr14:102299146:T:A	2.43339e-19	-0.657714	0.368809	6.41822e-10	-0.724495	0.343877	0.00161502	1.46437	2.04118
102299243	chr14:102299243:G:A	7.41295e-20	-4.44502e-10	-1.47755	2.13496e-10	-4.44502e-10	-1.48131	1.1136e-05	-4.44502e-10	-1.47137
102299768	chr14:102299768:G:C	7.36457e-20	-4.44502e-10	-1.48409	2.13478e-10	-4.44502e-10	-1.48139	1.11098e-05	-4.44502e-10	-1.47373
102300095	chr14:102300095:G:A	1.50297e-19	-4.44502e-10	-0.770746	5.26369e-10	-4.44502e-10	-0.578928	2.62387e-05	-4.44502e-10	-0.614319
102300778	chr14:102300778:T:C	9.13334e-20	-4.44502e-10	-1.26884	2.54417e-10	-4.44502e-10	-1.30596	1.24806e-05	-4.44502e-10	-1.35738
102300953	chr14:102300953:C:T	7.36508e-20	-4.44502e-10	-1.48402	2.14985e-10	-4.44502e-10	-1.47436	1.11441e-05	-4.44502e-10	-1.47064
102301702	chr14:102301702:A:G	7.48327e-20	-4.44502e-10	-1.4681	2.17146e-10	-4.44502e-10	-1.46436	1.10421e-05	-4.44502e-10	-1.47984
102301893	chr14:102301893:ATTTTG:A	1.74747e-19	-4.44502e-10	-0.62002	4.72782e-10	-4.44502e-10	-0.686296	2.40531e-05	-4.44502e-10	-0.701291
102302032	chr14:102302032:G:A	4.82591e-20	-0.461617	-1.44516	1.4778e-10	-0.38661	-1.4626	6.88554e-05	1.69936	-1.34891
102302605	chr14:102302605:C:T	1.53932e-19	-0.559447	-0.187399	3.19821e-10	-0.880293	-0.196875	3.51402e-05	-0.150016	-0.172192
102302818	chr14:102302818:G:T	3.22983e-20	-1.30065	-1.0077	8.31952e-11	-1.26267	-1.16107	2.79268e-05	0.115186	-0.667153
102302933	chr14:102302933:G:A	1.11376e-19	-4.44502e-10	-1.07045	2.80516e-10	-4.44502e-10	-1.2083	1.81876e-05	-4.44502e-10	-0.980811
102303111	chr14:102303111:A:G	7.3785e-20	-4.44502e-10	-1.4822	2.13851e-10	-4.44502e-10	-1.47965	1.12367e-05	-4.44502e-10	-1.46237
102303671	chr14:102303671:A:C	1.97734e-19	-4.44502e-10	-0.496438	5.29715e-10	-4.44502e-10	-0.572591	2.68804e-05	-4.44502e-10	-0.590157
102304472	chr14:102304472:AC:A	8.06828e-20	-4.44502e-10	-1.39283	2.22818e-10	-4.44502e-10	-1.43857	1.1464e-05	-4.44502e-10	-1.44234
102304554	chr14:102304554:A:C	3.62028e-19	-4.44502e-10	0.108361	9.36075e-10	-4.44502e-10	-0.003234	5.09734e-05	-4.44502e-10	0.0497507
102304810	chr14:102304810:C:T	1.05804e-20	-1.95627	-1.46808	3.40876e-11	-1.89938	-1.41662	1.78403e-06	-1.92633	-1.37635
102306646	chr14:102306646:T:G	8.79727e-20	-4.44502e-10	-1.30633	2.50163e-10	-4.44502e-10	-1.32282	1.38233e-05	-4.44502e-10	-1.2552
102306745	chr14:102306745:G:T	8.03422e-20	-4.44502e-10	-1.39706	2.42563e-10	-4.44502e-10	-1.35367	1.1647e-05	-4.44502e-10	-1.42651
102306994	chr14:102306994:A:C	6.81752e-19	-4.44502e-10	0.741307	1.74016e-09	-4.44502e-10	0.616805	9.58912e-05	-4.44502e-10	0.681661
102307234	chr14:102307234:T:C	8.05159e-20	-4.44502e-10	-1.3949	2.43207e-10	-4.44502e-10	-1.35102	1.16677e-05	-4.44502e-10	-1.42473
102307263	chr14:102307263:C:T	4.3625e-18	1.80146	0.795984	5.89123e-09	1.36628	0.470013	0.0378047	4.70383	1.95481
102307923	chr14:102307923:G:A	2.3425e-18	1.10297	0.872648	3.79439e-09	1.11268	0.28367	0.0011272	1.89457	1.25138
102307941	chr14:102307941:G:A	4.18977e-20	-2.04813	-4.62281e-10	1.1133e-10	-2.13243	-4.62281e-10	6.14908e-06	-2.06525	-4.62281e-10
102308092	chr14:102308092:TG:T	8.04509e-20	-4.44502e-10	-1.39571	2.42968e-10	-4.44502e-10	-1.352	1.16602e-05	-4.44502e-10	-1.42537
102308177	chr14:102308177:G:A	7.44734e-20	-4.44502e-10	-1.47292	2.16014e-10	-4.44502e-10	-1.46959	1.10175e-05	-4.44502e-10	-1.48206
102308203	chr14:102308203:T:G	8.0454e-20	-4.44502e-10	-1.39567	2.42978e-10	-4.44502e-10	-1.35196	1.16605e-05	-4.44502e-10	-1.42534
102308289	chr14:102308289:G:A	8.0454e-20	-4.44502e-10	-1.39567	2.42978e-10	-4.44502e-10	-1.35196	1.16605e-05	-4.44502e-10	-1.42534
102308525	chr14:102308525:AGCCT:A	1.08119e-18	1.12296	0.0794956	2.07895e-09	1.11899	-0.324303	0.000585263	1.95704	0.533467
102308652	chr14:102308652:T:C	8.04113e-20	-4.44502e-10	-1.3962	2.42825e-10	-4.44502e-10	-1.35259	1.16556e-05	-4.44502e-10	-1.42576
102308699	chr14:102308699:A:G	8.16812e-20	-4.44502e-10	-1.38054	2.47477e-10	-4.44502e-10	-1.33361	1.18066e-05	-4.44502e-10	-1.4129
102308987	chr14:102308987:G:A	8.04525e-20	-4.44502e-10	-1.39569	2.42977e-10	-4.44502e-10	-1.35196	1.16605e-05	-4.44502e-10	-1.42535
102309063	chr14:102309063:A:G	7.44912e-20	-4.44502e-10	-1.47268	2.16072e-10	-4.44502e-10	-1.46932	1.10187e-05	-4.44502e-10	-1.48196
102309176	chr14:102309176:G:A	4.53581e-20	-1.96877	-4.62281e-10	2.21149e-10	-1.44609	-4.62281e-10	7.82596e-06	-1.82411	-4.62281e-10
102309246	chr14:102309246:A:G	7.81885e-20	-4.44502e-10	-1.42424	2.34498e-10	-4.44502e-10	-1.38748	1.13979e-05	-4.44502e-10	-1.44812
102309320	chr14:102309320:T:C	8.09708e-20	-4.44502e-10	-1.38927	2.44837e-10	-4.44502e-10	-1.34434	1.17163e-05	-4.44502e-10	-1.42057
102309321	chr14:102309321:G:GAAATT	2.91858e-19	1.36924	-1.47633	6.53357e-10	1.10156	-1.46437	2.52196e-05	0.799979	-1.45391
102309397	chr14:102309397:G:A	8.04003e-20	-4.44502e-10	-1.39634	2.4278e-10	-4.44502e-10	-1.35278	1.16542e-05	-4.44502e-10	-1.42589
102309543	chr14:102309543:G:A	1.00318e-19	-4.44502e-10	-1.17501	2.82884e-10	-4.44502e-10	-1.19989	1.4989e-05	-4.44502e-10	-1.17424
102309585	chr14:102309585:G:A	8.50224e-20	-0.546918	-0.793526	1.6928e-10	-0.857894	-0.855484	1.67852e-05	-0.115431	-0.945623
102309708	chr14:102309708:A:G	8.03795e-20	-4.44502e-10	-1.3966	2.42716e-10	-4.44502e-10	-1.35304	1.16519e-05	-4.44502e-10	-1.42608
102309711	chr14:102309711:G:A	8.88753e-20	-4.44502e-10	-1.29613	2.52509e-10	-4.44502e-10	-1.31348	1.39786e-05	-4.44502e-10	-1.24403
102309771	chr14:102309771:G:A	5.41521e-19	1.32142	-0.810397	1.16086e-09	0.992972	-0.780982	4.39575e-05	0.619554	-0.717885
102310014	chr14:102310014:C:T	7.37282e-20	-4.44502e-10	-1.48297	2.13776e-10	-4.44502e-10	-1.48	1.10026e-05	-4.44502e-10	-1.48342
102310020	chr14:102310020:G:A	3.169e-19	-4.44502e-10	-0.0247739	8.21662e-10	-4.44502e-10	-0.133601	4.45917e-05	-4.44502e-10	-0.0840065
102310082	chr14:102310082:A:T	7.93752e-20	-4.44502e-10	-1.40917	2.38689e-10	-4.44502e-10	-1.36977	1.15096e-05	-4.44502e-10	-1.43837
102310105	chr14:102310105:AAT:A	8.13071e-20	-4.44502e-10	-1.38513	2.46143e-10	-4.44502e-10	-1.33902	1.17504e-05	-4.44502e-10	-1.41767
102310355	chr14:102310355:T:C	1.78311e-19	-0.248225	-0.351604	4.63534e-10	-0.180227	-0.525824	0.00080584	2.12128	0.689052
102310505	chr14:102310505:G:A	7.61403e-20	-4.44502e-10	-1.45078	2.26593e-10	-4.44502e-10	-1.42178	1.11648e-05	-4.44502e-10	-1.46878
102310757	chr14:102310757:T:C	7.738e-20	-4.44502e-10	-1.43463	2.31475e-10	-4.44502e-10	-1.40046	1.13055e-05	-4.44502e-10	-1.45626
102310803	chr14:102310803:C:T	1.0293e-19	-4.44502e-10	-1.14931	2.89906e-10	-4.44502e-10	-1.17537	1.53775e-05	-4.44502e-10	-1.14865
102310840	chr14:102310840:A:C	4.63102e-20	-1.948	-4.62281e-10	2.30258e-10	-1.40573	-4.62281e-10	8.04083e-06	-1.79702	-4.62281e-10
102311461	chr14:102311461:G:A	7.36565e-20	-4.44502e-10	-1.48395	2.14611e-10	-4.44502e-10	-1.4761	1.1196e-05	-4.44502e-10	-1.466
102311665	chr14:102311665:C:T	8.098e-20	-4.44502e-10	-1.38916	2.43001e-10	-4.44502e-10	-1.35186	1.24482e-05	-4.44502e-10	-1.35998
102311849	chr14:102311849:A:T	7.99302e-20	-4.44502e-10	-1.40221	2.41203e-10	-4.44502e-10	-1.35929	1.15982e-05	-4.44502e-10	-1.43071
102311893	chr14:102311893:G:A	8.11602e-20	-4.44502e-10	-1.38693	2.45471e-10	-4.44502e-10	-1.34175	1.17393e-05	-4.44502e-10	-1.41861
102311992	chr14:102311992:T:C	8.11634e-20	-4.44502e-10	-1.38689	2.45529e-10	-4.44502e-10	-1.34151	1.17394e-05	-4.44502e-10	-1.4186
102312213	chr14:102312213:T:C	1.50567e-19	-4.44502e-10	-0.768951	4.55509e-10	-4.44502e-10	-0.723515	2.45667e-05	-4.44502e-10	-0.68016
102312448	chr14:102312448:C:G	1.10333e-19	-0.348719	-0.731137	1.55472e-10	-0.954051	-0.844412	1.78658e-05	-0.124863	-0.873805
102312745	chr14:102312745:T:C	7.36729e-20	-4.44502e-10	-1.48372	2.15478e-10	-4.44502e-10	-1.47207	1.1382e-05	-4.44502e-10	-1.44952
102313920	chr14:102313920:A:G	8.12086e-20	-4.44502e-10	-1.38634	2.45725e-10	-4.44502e-10	-1.34071	1.17479e-05	-4.44502e-10	-1.41788
102314154	chr14:102314154:C:G	8.17148e-20	-4.44502e-10	-1.38012	2.47634e-10	-4.44502e-10	-1.33298	1.18114e-05	-4.44502e-10	-1.41249
102314216	chr14:102314216:C:G	1.44388e-18	1.20333	0.288396	2.46983e-09	1.19325	-0.226272	0.000671772	2.00917	0.619196
102314379	chr14:102314379:G:T	3.29761e-18	1.36104	0.956558	1.66863e-08	1.95295	0.924459	0.0990423	4.60254	3.01921
102314890	chr14:102314890:G:A	1.16177e-19	-4.44502e-10	-1.02824	3.24264e-10	-4.44502e-10	-1.06337	1.871e-05	-4.44502e-10	-0.952498
102315364	chr14:102315364:C:T	5.66638e-19	0.248322	0.30804	1.74618e-09	0.341194	0.279063	0.00808988	2.98562	2.13119
102315413	chr14:102315413:A:T	7.30776e-19	0.0668031	0.743945	2.51564e-09	0.185189	0.800164	0.0110777	2.73686	2.69428
102315441	chr14:102315441:TC:T	7.46548e-19	0.111439	0.720662	2.56959e-09	0.22941	0.777162	0.0114417	2.80068	2.66279
102315506	chr14:102315506:T:A	4.26187e-20	-0.626507	-1.40456	7.18139e-11	-1.22388	-1.34697	8.29454e-06	-0.418015	-1.34794
102315772	chr14:102315772:C:T	8.95991e-20	-0.323608	-0.964405	3.62801e-10	0.0296686	-0.980743	4.42683e-05	0.460746	-0.552032
102315886	chr14:102315886:C:T	8.53699e-19	0.44316	0.523059	2.63172e-09	0.537787	0.492678	0.0145069	3.26462	2.43621
102316169	chr14:102316169:T:G	4.64507e-20	-0.478574	-1.46639	8.98327e-11	-0.863148	-1.48383	3.96778e-06	-1.05883	-1.44452
102316203	chr14:102316203:G:T	3.94007e-19	0.228715	-0.0357049	1.19085e-09	0.315108	-0.0776152	0.00445434	2.94632	1.57376
102316461	chr14:102316461:A:G	7.3638e-20	-4.44502e-10	-1.4842	2.12921e-10	-4.44502e-10	-1.48401	1.09977e-05	-4.44502e-10	-1.48387
102316764	chr14:102316764:C:A	5.36727e-20	-0.329701	-1.47075	1.03253e-10	-0.723545	-1.48421	4.49299e-06	-0.92765	-1.45139
102317238	chr14:102317238:A:C	7.6366e-20	-4.44502e-10	-1.44782	2.34151e-10	-4.44502e-10	-1.38896	1.22865e-05	-4.44502e-10	-1.37305
102317262	chr14:102317262:T:TG	5.26657e-19	1.21188	-0.72869	1.33863e-09	1.25179	-0.897311	0.000306526	1.9188	-0.075057
102317644	chr14:102317644:A:G	5.24432e-19	1.20752	-0.728566	1.30693e-09	1.24072	-0.910209	0.000290365	2.25735	-0.467764
102317808	chr14:102317808:C:T	1.99906e-19	-0.485511	-4.62281e-10	3.11137e-10	-1.1047	-4.62281e-10	3.77657e-05	-0.250153	-4.62281e-10
102317932	chr14:102317932:A:G	1.0511e-19	-4.44502e-10	-1.12835	2.95794e-10	-4.44502e-10	-1.15527	1.57112e-05	-4.44502e-10	-1.12718
102317937	chr14:102317937:G:C	6.68798e-19	0.722122	-4.62281e-10	3.57355e-09	1.33639	-4.62281e-10	0.00186576	3.64987	-4.62281e-10
102318354	chr14:102318354:C:T	4.1228e-20	-0.788138	-1.2761	6.31973e-11	-1.33879	-1.35988	6.89156e-06	-0.597614	-1.35364
102318574	chr14:102318574:G:A	3.21668e-19	0.213653	-0.223493	9.77843e-10	0.305449	-0.26503	0.00329945	2.92447	1.29549
102318656	chr14:102318656:A:G	7.98479e-20	-4.44502e-10	-1.40324	2.37356e-10	-4.44502e-10	-1.37537	1.17324e-05	-4.44502e-10	-1.4192
102319012	chr14:102319012:A:AT	1.07145e-19	-4.44502e-10	-1.10918	3.00103e-10	-4.44502e-10	-1.1408	1.7134e-05	-4.44502e-10	-1.04049
102319292	chr14:102319292:A:C	9.15375e-20	-1.26661	-4.62281e-10	1.71731e-10	-1.699	-4.62281e-10	1.73762e-05	-1.02645	-4.62281e-10
102319894	chr14:102319894:G:A	3.77861e-20	-2.15142	-4.62281e-10	1.15344e-10	-2.09701	-4.62281e-10	5.61622e-06	-2.15589	-4.62281e-10
102320139	chr14:102320139:C:T	1.00656e-19	-4.44502e-10	-1.17165	2.83724e-10	-4.44502e-10	-1.19693	1.50354e-05	-4.44502e-10	-1.17114
102320677	chr14:102320677:G:T	8.75396e-20	-4.44502e-10	-1.31127	2.32619e-10	-4.44502e-10	-1.39553	1.18092e-05	-4.44502e-10	-1.41267
102320839	chr14:102320839:A:T	2.00336e-20	-1.38084	-1.40511	7.81137e-11	-1.05498	-1.43178	2.32752e-06	-1.58243	-1.45432
102320937	chr14:102320937:T:C	7.37392e-20	-4.44502e-10	-1.48282	2.15104e-10	-4.44502e-10	-1.47381	1.1274e-05	-4.44502e-10	-1.45906
102321334	chr14:102321334:C:G	3.61728e-20	-2.19505	-4.62281e-10	1.53234e-10	-1.81296	-4.62281e-10	6.31962e-06	-2.0379	-4.62281e-10
102322649	chr14:102322649:C:T	7.71908e-20	-4.44502e-10	-1.43708	2.14385e-10	-4.44502e-10	-1.47716	1.22759e-05	-4.44502e-10	-1.37391
102322730	chr14:102322730:A:G	1.02145e-18	0.598307	0.547308	2.292e-09	0.644048	0.248203	0.000124398	0.566527	0.375409
102322735	chr14:102322735:A:T	1.57789e-19	-4.44502e-10	-0.722101	3.78654e-10	-4.44502e-10	-0.908308	2.06732e-05	-4.44502e-10	-0.852715
102322741	chr14:102322741:G:A	7.82038e-20	-4.44502e-10	-1.42404	2.35698e-10	-4.44502e-10	-1.38238	1.11983e-05	-4.44502e-10	-1.46579
102322761	chr14:102322761:C:T	1.61372e-19	0.345141	-1.04479	1.69854e-10	-0.59274	-1.11725	2.12864e-05	0.283889	-1.10737
102322800	chr14:102322800:A:G	1.5711e-19	-4.44502e-10	-0.726415	3.77245e-10	-4.44502e-10	-0.912035	2.05924e-05	-4.44502e-10	-0.856633
102322834	chr14:102322834:C:T	1.48869e-19	-4.44502e-10	-0.780295	3.62229e-10	-4.44502e-10	-0.952652	1.96657e-05	-4.44502e-10	-0.902676
102323118	chr14:102323118:C:T	1.31586e-19	-4.44502e-10	-0.903701	4.00398e-10	-4.44502e-10	-0.852471	2.12099e-05	-4.44502e-10	-0.827087
102323170	chr14:102323170:TCAACCGAGGGCAGTTTTGCCCCA:T	1.08809e-19	-4.44502e-10	-1.09377	3.17997e-10	-4.44502e-10	-1.08289	1.83485e-05	-4.44502e-10	-0.972008
102323230	chr14:102323230:C:T	7.10589e-19	-4.44502e-10	0.782735	3.06972e-09	-4.44502e-10	1.18441	0.000219935	-4.44502e-10	1.51178
102323936	chr14:102323936:A:G	4.53166e-20	-0.48548	-1.48421	6.45322e-11	-1.20572	-1.47204	6.13848e-06	-0.611429	-1.45555
102324146	chr14:102324146:T:C	5.3701e-19	0.502657	-4.62281e-10	5.92747e-10	-0.460162	-4.62281e-10	7.62961e-05	0.453068	-4.62281e-10
102324469	chr14:102324469:A:G	7.93339e-20	-4.44502e-10	-1.40969	2.36318e-10	-4.44502e-10	-1.37975	1.43191e-05	-4.44502e-10	-1.21996
102324496	chr14:102324496:T:C	1.29036e-19	-4.44502e-10	-0.923268	4.01397e-10	-4.44502e-10	-0.849978	2.39143e-05	-4.44502e-10	-0.707076
102324785	chr14:102324785:C:A	5.90929e-20	-0.223738	-1.48051	7.88461e-11	-0.995797	-1.48164	7.77205e-06	-0.358858	-1.47216
102324881	chr14:102324881:C:T	1.31632e-19	-4.44502e-10	-0.903349	3.19273e-10	-4.44502e-10	-1.07888	2.27892e-05	-4.44502e-10	-0.755269
102325143	chr14:102325143:G:A	1.50197e-19	-4.44502e-10	-0.771412	3.6275e-10	-4.44502e-10	-0.951215	1.97646e-05	-4.44502e-10	-0.897662
102325598	chr14:102325598:G:A	9.20312e-19	-4.44502e-10	1.04135	2.85389e-09	-4.44502e-10	1.11151	0.000959334	-4.44502e-10	2.98469
102325696	chr14:102325696:T:C	6.34547e-19	0.206715	0.462837	2.28052e-09	0.397649	0.48958	0.00815041	3.01573	2.10854
102326049	chr14:102326049:T:C	1.67001e-18	1.2215	0.415724	3.55363e-09	1.27391	0.0568832	0.00082996	2.21121	0.628617
102326152	chr14:102326152:G:A	4.69602e-20	-0.470808	-1.46325	8.88885e-11	-0.875898	-1.48165	3.89708e-06	-1.09471	-1.42662
102326698	chr14:102326698:T:C	8.01212e-20	-4.44502e-10	-1.39982	2.34477e-10	-4.44502e-10	-1.38757	1.23204e-05	-4.44502e-10	-1.3703
102326765	chr14:102326765:C:T	8.24357e-20	-4.44502e-10	-1.37134	2.41814e-10	-4.44502e-10	-1.35676	1.27409e-05	-4.44502e-10	-1.33674
102327291	chr14:102327291:C:G	7.39112e-20	-4.44502e-10	-1.4805	2.15443e-10	-4.44502e-10	-1.47223	1.20133e-05	-4.44502e-10	-1.39554
102327512	chr14:102327512:C:T	7.46831e-20	-4.44502e-10	-1.47011	2.1326e-10	-4.44502e-10	-1.48242	1.11977e-05	-4.44502e-10	-1.46584
102327620	chr14:102327620:C:T	7.50925e-20	-4.44502e-10	-1.46464	2.13715e-10	-4.44502e-10	-1.48029	1.11408e-05	-4.44502e-10	-1.47094
102327831	chr14:102327831:A:G	7.50122e-19	0.35551	0.481366	2.74529e-09	0.560545	0.512167	0.0104361	3.23816	2.13332
102328076	chr14:102328076:C:T	9.63836e-19	-4.44502e-10	1.08756	4.32687e-09	-4.44502e-10	1.52767	0.000317785	-4.44502e-10	1.87982
102329031	chr14:102329031:G:A	1.27664e-18	0.292402	1.07623	6.6429e-09	0.868151	1.08822	0.0307238	3.25444	3.1968
102329133	chr14:102329133:C:T	6.10045e-19	-0.126323	0.756497	2.06482e-09	0.0338267	0.754041	0.0101771	2.58955	2.75679
102329190	chr14:102329190:C:T	9.06903e-20	-4.44502e-10	-1.27591	2.68807e-10	-4.44502e-10	-1.25093	1.42209e-05	-4.44502e-10	-1.22684
102329260	chr14:102329260:G:A	1.57119e-19	-4.44502e-10	-0.726358	3.77278e-10	-4.44502e-10	-0.911948	2.05939e-05	-4.44502e-10	-0.856557
102329550	chr14:102329550:A:G	8.5424e-20	-4.44502e-10	-1.33573	2.58084e-10	-4.44502e-10	-1.29164	1.2314e-05	-4.44502e-10	-1.37081
102329681	chr14:102329681:T:G	7.57373e-20	-4.44502e-10	-1.45609	2.14777e-10	-4.44502e-10	-1.47533	1.10718e-05	-4.44502e-10	-1.47715
102330416	chr14:102330416:T:C	7.62053e-20	-4.44502e-10	-1.44993	2.15413e-10	-4.44502e-10	-1.47237	1.1046e-05	-4.44502e-10	-1.47948
102330715	chr14:102330715:A:T	8.03862e-20	-4.44502e-10	-1.39652	2.22167e-10	-4.44502e-10	-1.4415	1.14573e-05	-4.44502e-10	-1.44293
102331108	chr14:102331108:G:A	1.76317e-18	1.37307	0.318447	3.81541e-09	1.43053	-0.0286552	0.000890149	2.38279	0.527046
102331286	chr14:102331286:T:C	1.03368e-19	-4.44502e-10	-1.14507	3.02021e-10	-4.44502e-10	-1.13443	1.73046e-05	-4.44502e-10	-1.03058
102331639	chr14:102331639:C:T	1.86533e-19	-4.44502e-10	-0.55475	4.39764e-10	-4.44502e-10	-0.758692	2.43754e-05	-4.44502e-10	-0.687978
102331718	chr14:102331718:G:A	7.45164e-20	-4.44502e-10	-1.47234	2.12937e-10	-4.44502e-10	-1.48393	1.10727e-05	-4.44502e-10	-1.47707
102331871	chr14:102331871:T:C	3.1474e-20	-0.874742	-1.45946	6.64296e-11	-1.20974	-1.43904	2.73341e-06	-1.3953	-1.48071
102331879	chr14:102331879:C:T	8.55425e-20	-4.44502e-10	-1.33435	2.3163e-10	-4.44502e-10	-1.39979	1.18681e-05	-4.44502e-10	-1.4077
102332040	chr14:102332040:C:T	1.6999e-18	1.31847	0.336499	3.65821e-09	1.37341	-0.0136141	0.000851126	2.32069	0.544316
102332048	chr14:102332048:A:G	2.29883e-19	-4.44502e-10	-0.345789	5.41685e-10	-4.44502e-10	-0.550245	2.98594e-05	-4.44502e-10	-0.485054
102332123	chr14:102332123:A:G	5.52617e-19	0.214518	0.316788	1.97651e-09	0.401744	0.342415	0.00671169	3.02145	1.9086
102332299	chr14:102332299:T:C	1.58724e-19	-4.44502e-10	-0.716193	3.80577e-10	-4.44502e-10	-0.903242	2.07815e-05	-4.44502e-10	-0.847492
102332329	chr14:102332329:C:T	2.29811e-19	-4.44502e-10	-0.346102	5.41357e-10	-4.44502e-10	-0.550851	2.98457e-05	-4.44502e-10	-0.485512
102332362	chr14:102332362:C:T	2.28539e-19	-4.44502e-10	-0.351653	5.38122e-10	-4.44502e-10	-0.556844	2.96651e-05	-4.44502e-10	-0.491582
102332422	chr14:102332422:C:G	1.5712e-19	-4.44502e-10	-0.726346	4.38911e-10	-4.44502e-10	-0.760632	2.60134e-05	-4.44502e-10	-0.622943
102333223	chr14:102333223:C:G	3.99795e-20	-0.644773	-1.45022	6.14012e-11	-1.33425	-1.39325	5.79574e-06	-0.774731	-1.3497
102333303	chr14:102333303:C:T	7.37375e-20	-4.44502e-10	-1.48285	2.15535e-10	-4.44502e-10	-1.47181	1.1142e-05	-4.44502e-10	-1.47083
102333367	chr14:102333367:TC:T	2.5016e-20	-1.11179	-1.45205	5.48971e-11	-1.3938	-1.44567	2.32602e-06	-1.55465	-1.48274
102333887	chr14:102333887:C:G	7.60218e-20	-4.44502e-10	-1.45234	2.1345e-10	-4.44502e-10	-1.48153	1.09967e-05	-4.44502e-10	-1.48396
102333983	chr14:102333983:G:T	8.01655e-20	-4.44502e-10	-1.39927	2.43043e-10	-4.44502e-10	-1.35169	1.13592e-05	-4.44502e-10	-1.45153
102334977	chr14:102334977:C:T	1.59312e-19	-4.44502e-10	-0.712494	3.82024e-10	-4.44502e-10	-0.899446	2.09302e-05	-4.44502e-10	-0.840359
102335218	chr14:102335218:T:G	1.57205e-19	-4.44502e-10	-0.725808	3.77435e-10	-4.44502e-10	-0.911531	2.06037e-05	-4.44502e-10	-0.856082
102335266	chr14:102335266:G:A	1.5711e-19	-4.44502e-10	-0.726415	3.77245e-10	-4.44502e-10	-0.912035	2.05924e-05	-4.44502e-10	-0.856633
102335308	chr14:102335308:C:T	7.59943e-20	-4.44502e-10	-1.4527	2.21112e-10	-4.44502e-10	-1.44626	1.12283e-05	-4.44502e-10	-1.46311
102335518	chr14:102335518:T:C	8.28901e-20	-4.44502e-10	-1.36584	2.2717e-10	-4.44502e-10	-1.41923	1.17062e-05	-4.44502e-10	-1.42143
102335529	chr14:102335529:C:T	1.0755e-19	-4.44502e-10	-1.10541	3.29529e-10	-4.44502e-10	-1.04727	1.50773e-05	-4.44502e-10	-1.16837
102335914	chr14:102335914:T:TA	7.69305e-20	-4.44502e-10	-1.44046	2.24874e-10	-4.44502e-10	-1.42939	1.14738e-05	-4.44502e-10	-1.44149
102336216	chr14:102336216:T:C	1.39525e-19	-4.44502e-10	-0.845118	3.40392e-10	-4.44502e-10	-1.01483	1.85347e-05	-4.44502e-10	-0.961907
102336521	chr14:102336521:C:T	3.95978e-20	-0.624673	-1.47991	7.71073e-11	-1.01644	-1.48329	3.32788e-06	-1.22026	-1.45896
102336746	chr14:102336746:T:G	1.41149e-19	-4.44502e-10	-0.833544	3.43696e-10	-4.44502e-10	-1.00517	1.87371e-05	-4.44502e-10	-0.951046
102337226	chr14:102337226:A:G	1.21845e-20	-1.9501	-1.33309	3.90841e-11	-1.9732	-1.20602	1.53151e-06	-2.09762	-1.35768
102337368	chr14:102337368:C:T	1.00149e-19	-4.44502e-10	-1.1767	2.7524e-10	-4.44502e-10	-1.22729	1.34545e-05	-4.44502e-10	-1.28224
102337485	chr14:102337485:C:T	1.42112e-19	-4.44502e-10	-0.826745	3.89376e-10	-4.44502e-10	-0.880383	2.08413e-05	-4.44502e-10	-0.844617
102338019	chr14:102338019:C:T	3.56193e-20	-2.21047	-4.62281e-10	1.02173e-10	-2.21827	-4.62281e-10	5.37057e-06	-2.20062	-4.62281e-10
102338072	chr14:102338072:T:G	9.5585e-21	-2.08892	-1.437	2.58959e-11	-2.17826	-1.41259	1.2802e-06	-2.15618	-1.47836
102338290	chr14:102338290:C:T	8.11962e-21	-2.24271	-1.44637	2.34437e-11	-2.21942	-1.47091	1.30969e-06	-2.20802	-1.40375
102338712	chr14:102338712:G:T	1.58003e-19	-4.44502e-10	-0.720748	4.23648e-10	-4.44502e-10	-0.796026	4.94281e-05	-4.44502e-10	0.0189664
102338760	chr14:102338760:T:G	8.22538e-20	-4.44502e-10	-1.37355	2.39425e-10	-4.44502e-10	-1.36669	1.20594e-05	-4.44502e-10	-1.39171
102338774	chr14:102338774:C:G	7.36437e-20	-4.44502e-10	-1.48412	2.13924e-10	-4.44502e-10	-1.47931	1.0994e-05	-4.44502e-10	-1.4842
102339015	chr14:102339015:C:T	3.83392e-19	0.1657	-4.62281e-10	9.13729e-10	-0.0273961	-4.62281e-10	3.16496e-05	-0.426829	-4.62281e-10
102339200	chr14:102339200:G:A	7.80107e-20	-4.44502e-10	-1.42651	2.21039e-10	-4.44502e-10	-1.44659	1.12182e-05	-4.44502e-10	-1.46402
102339836	chr14:102339836:C:T	7.78599e-20	-4.44502e-10	-1.42845	2.20708e-10	-4.44502e-10	-1.44809	1.12059e-05	-4.44502e-10	-1.46511
102339954	chr14:102339954:G:A	6.85355e-17	6.50556	-1.15381	6.47892e-06	10.0163	-1.17719	0.0125772	6.6551	-1.09701
102340228	chr14:102340228:G:A	1.20183e-18	-4.44502e-10	1.30824	3.06739e-09	-4.44502e-10	1.18365	0.000169701	-4.44502e-10	1.25248
102340245	chr14:102340245:G:A	3.04826e-20	-1.94505	-0.421154	1.64529e-10	-1.07921	-0.662629	3.61904e-06	-2.13619	-0.459155
102340686	chr14:102340686:G:A	2.26291e-19	0.606446	-0.967985	4.38149e-10	0.0629376	-0.825308	5.58027e-05	0.970701	-0.830433
102341820	chr14:102341820:G:A	7.91383e-21	-2.23604	-1.47871	2.35477e-11	-2.20178	-1.48412	1.27109e-06	-2.18209	-1.45959
102341936	chr14:102341936:C:A	2.02989e-19	0.461672	-0.93188	4.00962e-10	-0.0683542	-0.782708	5.14488e-05	0.836911	-0.777878
102342225	chr14:102342225:C:G	1.3078e-20	-1.94865	-1.26378	5.9969e-11	-1.59701	-1.15409	2.11206e-06	-1.95121	-1.18268
102342318	chr14:102342318:G:C	7.39626e-20	-0.153256	-1.32654	8.08948e-10	1.17403	-1.32323	1.56521e-05	0.128138	-1.25908
102342441	chr14:102342441:G:A	8.43475e-20	-4.44502e-10	-1.34841	2.6924e-10	-4.44502e-10	-1.24933	1.41117e-05	-4.44502e-10	-1.23455
102342443	chr14:102342443:G:A	3.94439e-20	-2.10848	-4.62281e-10	1.11128e-10	-2.13425	-4.62281e-10	7.14963e-06	-1.91449	-4.62281e-10
102342796	chr14:102342796:G:A	1.67006e-20	-2.16579	-0.802121	8.54614e-11	-1.63588	-0.760981	2.83376e-06	-2.0717	-0.768249
102343222	chr14:102343222:A:G	6.76342e-19	2.20977	-1.47643	3.63489e-08	5.13153	-1.47554	9.97744e-05	2.17171	-1.45035
102343669	chr14:102343669:A:G	8.47518e-20	-4.44502e-10	-1.34363	2.46912e-10	-4.44502e-10	-1.3359	1.23959e-05	-4.44502e-10	-1.36419
102343736	chr14:102343736:G:C	1.07877e-18	-4.44502e-10	1.20021	3.88608e-09	-4.44502e-10	1.42023	0.000149865	-4.44502e-10	1.12818
102344291	chr14:102344291:T:C	1.55296e-18	2.95213	-1.38757	1.11991e-07	6.12392	-1.34267	0.000166221	2.70055	-1.46879
102344331	chr14:102344331:A:G	1.02855e-19	-4.44502e-10	-1.15004	2.70677e-10	-4.44502e-10	-1.244	1.43386e-05	-4.44502e-10	-1.2186
102344736	chr14:102344736:G:A	8.72149e-20	-4.44502e-10	-1.31498	2.38706e-10	-4.44502e-10	-1.3697	1.2102e-05	-4.44502e-10	-1.38819
102345042	chr14:102345042:C:T	8.28954e-20	-4.44502e-10	-1.36578	2.63526e-10	-4.44502e-10	-1.27078	1.3799e-05	-4.44502e-10	-1.25696
102345556	chr14:102345556:C:A	3.80745e-20	-2.14381	-4.62281e-10	9.99568e-11	-2.24019	-4.62281e-10	5.17448e-06	-2.23781	-4.62281e-10
102345600	chr14:102345600:C:T	1.08788e-20	-1.98115	-1.41539	3.62194e-11	-1.78888	-1.46645	2.12821e-06	-1.74233	-1.38394
102345812	chr14:102345812:A:T	8.33864e-20	-4.44502e-10	-1.35987	2.29824e-10	-4.44502e-10	-1.40762	1.20273e-05	-4.44502e-10	-1.39437
102346784	chr14:102346784:A:G	1.53123e-19	-4.44502e-10	-0.752119	4.37885e-10	-4.44502e-10	-0.762974	2.71017e-05	-4.44502e-10	-0.581956
102346882	chr14:102346882:C:T	8.51804e-20	-4.44502e-10	-1.33859	2.73076e-10	-4.44502e-10	-1.23518	1.43147e-05	-4.44502e-10	-1.22027
102347101	chr14:102347101:G:A	7.93485e-21	-2.23125	-1.48084	2.38646e-11	-2.18905	-1.48349	1.28219e-06	-2.16817	-1.46481
102347133	chr14:102347133:C:T	8.77138e-20	-4.44502e-10	-1.30928	2.7234e-10	-4.44502e-10	-1.23788	1.46482e-05	-4.44502e-10	-1.19724
102347881	chr14:102347881:A:T	9.84085e-20	-4.44502e-10	-1.19423	3.14522e-10	-4.44502e-10	-1.09388	1.74496e-05	-4.44502e-10	-1.02224
102348361	chr14:102348361:A:G	8.61027e-20	-1.32782	-4.62281e-10	3.17485e-10	-1.0845	-4.62281e-10	1.18563e-05	-1.4087	-4.62281e-10
102348480	chr14:102348480:T:C	1.29445e-19	-4.44502e-10	-0.920104	3.20324e-10	-4.44502e-10	-1.0756	1.71468e-05	-4.44502e-10	-1.03974
102348540	chr14:102348540:G:A	7.61903e-20	-4.44502e-10	-1.45012	2.14164e-10	-4.44502e-10	-1.47819	1.11034e-05	-4.44502e-10	-1.4743
102348608	chr14:102348608:G:A	2.02652e-19	0.916088	-1.38796	2.83454e-09	2.48942	-1.38472	4.53211e-05	1.26504	-1.33283
102348978	chr14:102348978:C:T	8.50391e-20	-4.44502e-10	-1.34025	2.72397e-10	-4.44502e-10	-1.23767	1.42775e-05	-4.44502e-10	-1.22287
102349838	chr14:102349838:T:TA	8.39177e-20	-4.44502e-10	-1.35352	2.3912e-10	-4.44502e-10	-1.36797	1.30585e-05	-4.44502e-10	-1.31211
102350076	chr14:102350076:A:G	2.02043e-19	0.564087	-1.03896	3.91814e-10	0.0266628	-0.900805	4.92051e-05	0.924494	-0.910052
102350187	chr14:102350187:G:A	3.2466e-19	-0.000581752	-4.62281e-10	1.48272e-09	0.456707	-4.62281e-10	0.000645332	2.58821	-4.62281e-10
102350617	chr14:102350617:G:C	4.39787e-19	0.302931	-4.62281e-10	1.03421e-09	0.0964623	-4.62281e-10	3.5516e-05	-0.311571	-4.62281e-10
102350798	chr14:102350798:C:G	1.54746e-19	0.317121	-1.05869	2.94924e-10	-0.232706	-0.925506	3.68113e-05	0.660227	-0.935977
102350810	chr14:102350810:T:C	1.26699e-19	-4.44502e-10	-0.941545	3.25159e-10	-4.44502e-10	-1.06062	1.71349e-05	-4.44502e-10	-1.04043
102351154	chr14:102351154:C:T	2.26279e-19	-4.44502e-10	-0.361591	5.97612e-10	-4.44502e-10	-0.451988	3.23903e-05	-4.44502e-10	-0.403695
102351266	chr14:102351266:T:C	9.32702e-19	2.39787	-1.34315	5.09713e-08	5.28162	-1.28753	0.000102695	2.19935	-1.44915
102351340	chr14:102351340:C:T	1.14827e-19	-4.44502e-10	-1.03993	2.90223e-10	-4.44502e-10	-1.17428	1.55698e-05	-4.44502e-10	-1.13622
102351622	chr14:102351622:TC:T	5.08094e-20	-1.86884	0.0135673	2.77111e-10	-0.956027	-0.264484	5.88966e-06	-2.08349	-0.0248611
102351794	chr14:102351794:C:T	8.60082e-20	-4.44502e-10	-1.32892	2.76542e-10	-4.44502e-10	-1.22257	1.44833e-05	-4.44502e-10	-1.20856
102351945	chr14:102351945:C:T	1.2103e-19	-0.987323	-4.62281e-10	2.39577e-10	-1.36606	-4.62281e-10	2.0051e-05	-0.883277	-4.62281e-10
102353826	chr14:102353826:C:A	3.18705e-18	3.63356	-1.35006	3.15518e-07	7.12118	-1.30414	0.000553821	3.79819	-1.3629
102353832	chr14:102353832:T:C	8.21791e-20	-4.44502e-10	-1.37446	2.30874e-10	-4.44502e-10	-1.40306	1.16108e-05	-4.44502e-10	-1.42961
102354120	chr14:102354120:T:C	8.57067e-20	-4.44502e-10	-1.33243	2.4971e-10	-4.44502e-10	-1.32463	1.25211e-05	-4.44502e-10	-1.35413
102354247	chr14:102354247:A:G	8.854e-20	-4.44502e-10	-1.2999	2.58205e-10	-4.44502e-10	-1.29118	1.29098e-05	-4.44502e-10	-1.32357
102354416	chr14:102354416:T:C	8.22063e-20	-4.44502e-10	-1.37413	2.2895e-10	-4.44502e-10	-1.41142	1.164e-05	-4.44502e-10	-1.42711
102354450	chr14:102354450:C:T	1.64619e-19	0.580726	-1.26045	2.3629e-09	2.17332	-1.2506	4.29852e-05	1.04895	-1.16965
102354527	chr14:102354527:T:C	3.32641e-19	-4.44502e-10	0.0237056	1.07653e-09	-4.44502e-10	0.136566	6.00112e-05	-4.44502e-10	0.212977
102354940	chr14:102354940:G:A	1.46636e-19	-4.44502e-10	-0.795407	4.19329e-10	-4.44502e-10	-0.806274	2.58185e-05	-4.44502e-10	-0.630464
102355209	chr14:102355209:C:T	8.35324e-20	-4.44502e-10	-1.35812	2.34199e-10	-4.44502e-10	-1.38876	1.17505e-05	-4.44502e-10	-1.41766
102356233	chr14:102356233:A:G	9.63874e-21	-2.20935	-1.30821	3.7031e-11	-2.02456	-1.20861	1.54879e-06	-2.20956	-1.23452
102356470	chr14:102356470:G:A	1.02862e-19	-1.14997	-4.62281e-10	1.9273e-10	-1.58364	-4.62281e-10	1.20057e-05	-1.39617	-4.62281e-10
102356478	chr14:102356478:T:C	8.3335e-20	-4.44502e-10	-1.36049	2.42158e-10	-4.44502e-10	-1.35534	1.21684e-05	-4.44502e-10	-1.38271
102357079	chr14:102357079:T:C	8.35373e-20	-4.44502e-10	-1.35807	2.42753e-10	-4.44502e-10	-1.35288	1.2195e-05	-4.44502e-10	-1.38053
102357725	chr14:102357725:A:C	2.41362e-19	-4.44502e-10	-0.297061	6.00208e-10	-4.44502e-10	-0.447653	6.50178e-05	-4.44502e-10	0.293108
102358245	chr14:102358245:C:T	3.29843e-20	-1.8376	-0.449729	1.97155e-10	-0.875339	-0.685599	3.75791e-06	-2.0721	-0.485591
102359003	chr14:102359003:G:A	2.46063e-19	0.82788	-1.10565	3.18611e-09	2.35416	-1.13254	5.39335e-05	1.13858	-1.03238
102359065	chr14:102359065:G:C	1.12025e-18	-4.44502e-10	1.23795	4.05401e-09	-4.44502e-10	1.46253	0.000156366	-4.44502e-10	1.17065
102359436	chr14:102359436:G:C	4.06195e-19	0.223473	-4.62281e-10	1.22851e-09	0.268624	-4.62281e-10	3.29193e-05	-0.387493	-4.62281e-10
102359493	chr14:102359493:G:C	8.34395e-20	-4.44502e-10	-1.35924	2.34003e-10	-4.44502e-10	-1.3896	1.17427e-05	-4.44502e-10	-1.41833
102359800	chr14:102359800:G:T	1.62723e-20	-1.77887	-1.21502	7.04709e-11	-1.38261	-1.20712	2.17647e-06	-1.84805	-1.2558
102360769	chr14:102360769:C:T	1.33191e-18	-4.44502e-10	1.41101	4.85289e-09	-4.44502e-10	1.6424	0.000185496	-4.44502e-10	1.34148
102360991	chr14:102360991:G:A	8.27798e-20	-4.44502e-10	-1.36718	2.32364e-10	-4.44502e-10	-1.39662	1.16739e-05	-4.44502e-10	-1.4242
102361073	chr14:102361073:AT:A	8.14882e-20	-4.44502e-10	-1.3829	2.57391e-10	-4.44502e-10	-1.29433	1.34865e-05	-4.44502e-10	-1.27986
102361448	chr14:102361448:G:C	3.45727e-20	-2.24029	-4.62281e-10	9.96604e-11	-2.24316	-4.62281e-10	5.22396e-06	-2.2283	-4.62281e-10
102361816	chr14:102361816:G:A	7.97694e-20	-4.44502e-10	-1.40422	2.25068e-10	-4.44502e-10	-1.42853	1.13797e-05	-4.44502e-10	-1.44972
102362169	chr14:102362169:T:C	1.0664e-20	-2.09322	-1.32327	3.29153e-11	-1.94284	-1.40816	2.02469e-06	-1.90408	-1.27206
102363241	chr14:102363241:C:T	3.66537e-20	-2.18184	-4.62281e-10	2.14299e-10	-1.47756	-4.62281e-10	6.22209e-06	-2.05345	-4.62281e-10
102363838	chr14:102363838:A:G	1.15014e-19	0.37395	-1.41225	1.47796e-09	1.8609	-1.40741	2.48779e-05	0.6939	-1.36147
102363920	chr14:102363920:C:T	1.06279e-20	-2.20942	-1.21046	4.11743e-11	-2.0342	-1.09292	1.73137e-06	-2.21097	-1.12167
102364127	chr14:102364127:G:T	7.85262e-20	-4.44502e-10	-1.41993	2.39758e-10	-4.44502e-10	-1.3653	1.28141e-05	-4.44502e-10	-1.33101
102364423	chr14:102364423:T:C	1.5959e-19	0.718428	-1.42918	3.78607e-10	0.518174	-1.4266	1.21401e-05	0.0609228	-1.44596
102364611	chr14:102364611:G:A	1.51017e-19	-4.44502e-10	-0.765967	3.98614e-10	-4.44502e-10	-0.856937	2.44518e-05	-4.44502e-10	-0.684849
102364694	chr14:102364694:T:C	7.79486e-20	-4.44502e-10	-1.42731	2.41026e-10	-4.44502e-10	-1.36002	1.26146e-05	-4.44502e-10	-1.34669
102364901	chr14:102364901:C:T	3.65904e-20	-2.18357	-4.62281e-10	1.03164e-10	-2.20861	-4.62281e-10	5.9778e-06	-2.0935	-4.62281e-10
102365011	chr14:102365011:A:G	1.45166e-20	-2.17612	-0.931945	5.70185e-11	-2.03171	-0.769848	2.63575e-06	-2.16642	-0.745964
102365394	chr14:102365394:A:G	9.00535e-20	-1.28295	-4.62281e-10	2.62287e-10	-1.27549	-4.62281e-10	1.42526e-05	-1.22462	-4.62281e-10
102365419	chr14:102365419:G:A	3.52062e-19	0.439805	-0.359357	7.28347e-10	-0.0554066	-0.198745	8.70092e-05	0.796705	-0.212245
102365480	chr14:102365480:A:G	3.78548e-20	-1.19656	-0.953043	1.59258e-10	-0.725958	-1.04845	5.84659e-06	-1.10192	-1.01378
102365550	chr14:102365550:G:A	3.51728e-20	-2.22309	-4.62281e-10	1.12802e-10	-2.1193	-4.62281e-10	5.3343e-06	-2.2074	-4.62281e-10
102365650	chr14:102365650:G:A	1.00009e-20	-1.99916	-1.48152	3.47981e-11	-1.81233	-1.48304	1.39189e-06	-2.0708	-1.48009
102366465	chr14:102366465:G:A	3.52135e-20	-2.22193	-4.62281e-10	1.13193e-10	-2.11584	-4.62281e-10	5.34375e-06	-2.20563	-4.62281e-10
102366716	chr14:102366716:A:G	5.03816e-20	-0.752982	-1.11075	2.00216e-10	-0.398776	-1.14676	7.91089e-06	-0.678379	-1.13493
102366902	chr14:102366902:C:T	6.83898e-19	0.74445	-4.62281e-10	1.45063e-09	0.434824	-4.62281e-10	4.99062e-05	0.0285908	-4.62281e-10
102367217	chr14:102367217:G:C	8.09224e-20	-4.44502e-10	-1.38987	2.54294e-10	-4.44502e-10	-1.30644	1.33778e-05	-4.44502e-10	-1.28796
102367483	chr14:102367483:T:C	1.43317e-20	-2.21513	-0.905758	5.30575e-11	-2.10695	-0.766603	2.60254e-06	-2.20579	-0.719273
102367507	chr14:102367507:A:G	1.538e-20	-2.22025	-0.830036	5.71022e-11	-2.11853	-0.681559	2.82603e-06	-2.21174	-0.630936
102367620	chr14:102367620:G:T	7.36604e-20	-4.44502e-10	-1.48389	2.14446e-10	-4.44502e-10	-1.47687	1.1043e-05	-4.44502e-10	-1.47976
102368108	chr14:102368108:G:A	1.51713e-20	-2.19861	-0.865347	5.77003e-11	-2.06646	-0.72321	2.787e-06	-2.18536	-0.671229
102368249	chr14:102368249:T:G	1.07075e-20	-2.22507	-1.18734	4.08712e-11	-2.07123	-1.06327	1.76054e-06	-2.22744	-1.08849
102368414	chr14:102368414:C:T	7.92248e-19	0.891515	-4.62281e-10	1.63192e-09	0.552581	-4.62281e-10	5.58894e-05	0.141821	-4.62281e-10
102369204	chr14:102369204:A:C	8.19569e-20	-4.44502e-10	-1.37717	2.58729e-10	-4.44502e-10	-1.28915	1.36222e-05	-4.44502e-10	-1.26985
102369482	chr14:102369482:G:A	8.76519e-20	-4.44502e-10	-1.30999	2.8279e-10	-4.44502e-10	-1.20023	1.4896e-05	-4.44502e-10	-1.18046
102369545	chr14:102369545:C:T	8.49062e-20	-4.44502e-10	-1.34181	2.71739e-10	-4.44502e-10	-1.24009	1.42858e-05	-4.44502e-10	-1.22229
102369758	chr14:102369758:G:A	1.53238e-20	-2.21307	-0.840881	5.73001e-11	-2.10225	-0.694377	2.81195e-06	-2.20362	-0.644053
102369919	chr14:102369919:T:C	1.54315e-20	-2.21469	-0.832261	5.76891e-11	-2.10613	-0.683728	2.83663e-06	-2.20557	-0.633365
102370092	chr14:102370092:A:T	9.37259e-19	-4.44502e-10	1.0596	3.36637e-09	-4.44502e-10	1.27666	0.000130793	-4.44502e-10	0.992059
102370350	chr14:102370350:C:T	7.40518e-20	-4.44502e-10	-1.47859	2.17668e-10	-4.44502e-10	-1.46196	1.1249e-05	-4.44502e-10	-1.46127
102370365	chr14:102370365:C:A	8.23085e-20	-4.44502e-10	-1.37288	2.60122e-10	-4.44502e-10	-1.28378	1.36954e-05	-4.44502e-10	-1.26449
102370462	chr14:102370462:G:C	1.45721e-20	-2.20611	-0.898142	5.45531e-11	-2.08761	-0.758142	2.65271e-06	-2.19541	-0.710558
102370591	chr14:102370591:C:T	8.36619e-20	-4.44502e-10	-1.35658	2.29174e-10	-4.44502e-10	-1.41045	1.17991e-05	-4.44502e-10	-1.41353
102370750	chr14:102370750:G:A	1.49981e-20	-2.21408	-0.86136	5.59128e-11	-2.10466	-0.716471	2.74558e-06	-2.2046	-0.666955
102371291	chr14:102371291:C:T	1.52443e-20	-2.20993	-0.849224	5.70918e-11	-2.09655	-0.703722	2.79456e-06	-2.20003	-0.653846
102371560	chr14:102371560:TC:T	8.39667e-20	-4.44502e-10	-1.35294	2.67617e-10	-4.44502e-10	-1.25537	1.40636e-05	-4.44502e-10	-1.23797
102371584	chr14:102371584:C:T	2.39974e-19	-4.44502e-10	-0.30283	7.61161e-10	-4.44502e-10	-0.210085	4.21896e-05	-4.44502e-10	-0.139381
102371688	chr14:102371688:C:T	1.47766e-20	-2.22517	-0.865141	5.42012e-11	-2.13099	-0.721235	2.69586e-06	-2.21787	-0.671964
102372559	chr14:102372559:G:A	2.07701e-19	0.774644	-1.2219	2.9488e-09	2.44542	-1.3012	4.15758e-05	1.11208	-1.26612
102372620	chr14:102372620:T:C	1.51994e-18	3.00722	-1.46415	7.91537e-08	5.87545	-1.44124	0.000208475	2.94002	-1.48176
102372669	chr14:102372669:T:C	1.52151e-20	-2.21449	-0.846582	5.6743e-11	-2.10608	-0.700318	2.79022e-06	-2.20519	-0.650245
102373187	chr14:102373187:TG:T	9.05844e-20	-4.44502e-10	-1.27708	2.52055e-10	-4.44502e-10	-1.31528	1.32722e-05	-4.44502e-10	-1.29588
102373189	chr14:102373189:T:G	2.46491e-19	-0.276036	-4.62281e-10	4.28131e-10	-0.785501	-4.62281e-10	5.00645e-05	0.031759	-4.62281e-10
102373201	chr14:102373201:T:C	1.05178e-20	-1.96157	-1.46872	3.79091e-11	-1.76057	-1.44917	1.46098e-06	-2.04285	-1.45959
102373314	chr14:102373314:C:T	3.45541e-20	-2.24083	-4.62281e-10	1.00295e-10	-2.23681	-4.62281e-10	5.14706e-06	-2.24313	-4.62281e-10
102373747	chr14:102373747:T:C	1.74013e-19	-4.44502e-10	-0.62423	4.67256e-10	-4.44502e-10	-0.698052	5.69776e-05	-4.44502e-10	0.161104
102373823	chr14:102373823:G:A	1.54796e-20	-2.21551	-0.828327	5.78367e-11	-2.10752	-0.679782	2.8461e-06	-2.20647	-0.629132
102373899	chr14:102373899:G:T	1.49812e-20	-2.21297	-0.863592	5.58652e-11	-2.10267	-0.719315	2.74018e-06	-2.20363	-0.669899
102374411	chr14:102374411:G:A	4.74426e-20	-1.92384	-4.62281e-10	1.61489e-10	-1.76049	-4.62281e-10	7.0641e-06	-1.92653	-4.62281e-10
102374885	chr14:102374885:C:T	3.55679e-20	-2.21191	-4.62281e-10	1.15723e-10	-2.09373	-4.62281e-10	5.41187e-06	-2.19296	-4.62281e-10
102375045	chr14:102375045:G:A	8.2907e-20	-4.44502e-10	-1.36564	2.63016e-10	-4.44502e-10	-1.27272	1.38117e-05	-4.44502e-10	-1.25604
102375601	chr14:102375601:G:C	8.36027e-20	-4.44502e-10	-1.35728	2.65993e-10	-4.44502e-10	-1.26146	1.39757e-05	-4.44502e-10	-1.24423
102375646	chr14:102375646:T:G	1.49879e-20	-2.21459	-0.861526	5.58122e-11	-2.10629	-0.716644	2.7429e-06	-2.20536	-0.667175
102376439	chr14:102376439:A:G	3.58041e-20	-2.2053	-4.62281e-10	1.17473e-10	-2.07873	-4.62281e-10	5.45821e-06	-2.18443	-4.62281e-10
102376720	chr14:102376720:C:T	4.64387e-20	-0.834475	-1.11075	1.8314e-10	-0.487922	-1.14676	7.29009e-06	-0.760104	-1.13493
102377182	chr14:102377182:G:A	6.89048e-19	0.751952	-4.62281e-10	1.57591e-09	0.517661	-4.62281e-10	5.19713e-05	0.0691389	-4.62281e-10
102377244	chr14:102377244:C:T	1.87304e-19	-4.44502e-10	-0.550628	5.08227e-10	-4.44502e-10	-0.614002	2.48116e-05	-4.44502e-10	-0.670243
102378257	chr14:102378257:G:A	2.34449e-19	0.868043	-1.19416	7.58792e-09	3.23173	-1.14235	7.98186e-05	1.65833	-1.16013
102378289	chr14:102378289:G:A	3.56808e-20	-2.20875	-4.62281e-10	1.17038e-10	-2.08243	-4.62281e-10	5.43144e-06	-2.18935	-4.62281e-10
102378538	chr14:102378538:G:A	1.42059e-19	-4.44502e-10	-0.827118	5.31278e-10	-4.44502e-10	-0.569644	4.16173e-05	-4.44502e-10	-0.153037
102378636	chr14:102378636:A:T	1.28997e-19	-4.44502e-10	-0.923573	3.85496e-10	-4.44502e-10	-0.8904	2.0712e-05	-4.44502e-10	-0.850841
102378646	chr14:102378646:C:T	7.39705e-20	-4.44502e-10	-1.47969	2.15696e-10	-4.44502e-10	-1.47106	1.11187e-05	-4.44502e-10	-1.47292
102378997	chr14:102378997:C:T	1.61632e-20	-2.22608	-0.774547	5.96189e-11	-2.13322	-0.623742	2.98397e-06	-2.21894	-0.569357
102379095	chr14:102379095:CT:C	1.44905e-18	2.80501	-1.3097	7.97822e-08	5.75809	-1.31597	0.000250779	2.88622	-1.2432
102379570	chr14:102379570:A:G	2.34739e-19	-4.44502e-10	-0.324886	7.08782e-10	-4.44502e-10	-0.281381	3.87803e-05	-4.44502e-10	-0.223641
102379591	chr14:102379591:C:G	1.2107e-19	-4.44502e-10	-0.986988	3.61342e-10	-4.44502e-10	-0.955105	1.93683e-05	-4.44502e-10	-0.917915
102379779	chr14:102379779:C:T	1.09441e-18	-4.44502e-10	1.21461	3.95711e-09	-4.44502e-10	1.43834	0.000151406	-4.44502e-10	1.13841
102380436	chr14:102380436:C:T	7.37329e-20	-4.44502e-10	-1.48291	2.15144e-10	-4.44502e-10	-1.47362	1.10257e-05	-4.44502e-10	-1.48132
102380447	chr14:102380447:G:A	7.53659e-20	-4.44502e-10	-1.461	2.29077e-10	-4.44502e-10	-1.41087	1.19088e-05	-4.44502e-10	-1.40428
102380524	chr14:102380524:A:G	8.41558e-20	-4.44502e-10	-1.35069	2.68252e-10	-4.44502e-10	-1.253	1.41092e-05	-4.44502e-10	-1.23473
102380567	chr14:102380567:C:T	1.55676e-20	-2.2201	-0.818066	5.78168e-11	-2.11859	-0.669058	2.86345e-06	-2.21174	-0.617786
102380673	chr14:102380673:G:T	8.30012e-20	-4.44502e-10	-1.3645	2.6349e-10	-4.44502e-10	-1.27091	1.38378e-05	-4.44502e-10	-1.25415
102380782	chr14:102380782:G:A	5.13682e-20	-0.73448	-1.10986	2.0407e-10	-0.380529	-1.14594	8.06541e-06	-0.659877	-1.13409
102380804	chr14:102380804:A:G	1.50625e-20	-2.22727	-0.843881	5.52188e-11	-2.13587	-0.697757	2.75663e-06	-2.22021	-0.647332
102380824	chr14:102380824:G:T	8.52588e-20	-4.44502e-10	-1.33767	2.73124e-10	-4.44502e-10	-1.235	1.43673e-05	-4.44502e-10	-1.2166
102380938	chr14:102380938:A:G	1.06607e-19	-4.44502e-10	-1.11421	2.85874e-10	-4.44502e-10	-1.18938	1.49973e-05	-4.44502e-10	-1.17368
102381331	chr14:102381331:G:A	9.09498e-20	-4.44502e-10	-1.27305	2.52649e-10	-4.44502e-10	-1.31293	1.3314e-05	-4.44502e-10	-1.29274
102381371	chr14:102381371:G:A	9.86756e-20	-4.44502e-10	-1.19152	3.27313e-10	-4.44502e-10	-1.05401	1.72684e-05	-4.44502e-10	-1.03268
102381471	chr14:102381471:A:G	1.52961e-20	-2.21672	-0.83904	5.69447e-11	-2.1109	-0.69195	2.80734e-06	-2.20779	-0.641528
102381953	chr14:102381953:A:G	1.60221e-20	-2.22104	-0.788351	5.96135e-11	-2.12083	-0.636221	2.95877e-06	-2.21284	-0.583942
102382147	chr14:102382147:G:A	7.62649e-20	-4.44502e-10	-1.44915	2.27925e-10	-4.44502e-10	-1.41591	1.14943e-05	-4.44502e-10	-1.4397
102382187	chr14:102382187:G:A	9.71249e-19	-4.44502e-10	1.09522	3.51149e-09	-4.44502e-10	1.31887	0.000136235	-4.44502e-10	1.03283
102382680	chr14:102382680:G:C	1.50054e-20	-2.20936	-0.86559	5.61298e-11	-2.09475	-0.722515	2.74174e-06	-2.19946	-0.673501
102382778	chr14:102382778:G:A	9.21471e-19	-4.44502e-10	1.04261	2.38587e-09	-4.44502e-10	0.932387	0.000131534	-4.44502e-10	0.997714
102382852	chr14:102382852:G:A	7.78952e-20	-4.44502e-10	-1.42799	2.41534e-10	-4.44502e-10	-1.35792	1.26278e-05	-4.44502e-10	-1.34565
102382981	chr14:102382981:C:T	7.41131e-20	-4.44502e-10	-1.47777	2.17792e-10	-4.44502e-10	-1.46139	1.11126e-05	-4.44502e-10	-1.47347
102383466	chr14:102383466:G:A	1.89908e-19	0.368968	-0.905789	3.93124e-10	-0.11842	-0.752386	4.69491e-05	0.734743	-0.767234
102383595	chr14:102383595:A:G	7.8608e-21	-2.23788	-1.48359	2.28921e-11	-2.23873	-1.47541	1.18396e-06	-2.2352	-1.47749
102383668	chr14:102383668:A:G	3.59835e-20	-2.2003	-4.62281e-10	1.18585e-10	-2.0693	-4.62281e-10	5.49112e-06	-2.17842	-4.62281e-10
102384217	chr14:102384217:C:T	3.58617e-20	-2.20369	-4.62281e-10	1.17785e-10	-2.07607	-4.62281e-10	5.46856e-06	-2.18254	-4.62281e-10
102384227	chr14:102384227:T:C	1.21997e-20	-2.06992	-1.21203	5.36286e-11	-1.76869	-1.09416	1.98427e-06	-2.07895	-1.11735
102384540	chr14:102384540:G:A	3.63684e-20	-2.18966	-4.62281e-10	1.2105e-10	-2.04873	-4.62281e-10	5.56314e-06	-2.16539	-4.62281e-10
102384688	chr14:102384688:T:A	1.58735e-19	-4.44502e-10	-0.716122	5.43825e-10	-4.44502e-10	-0.546303	3.29696e-05	-4.44502e-10	-0.385969
102384981	chr14:102384981:C:T	3.70305e-20	-2.17162	-4.62281e-10	1.25062e-10	-2.01612	-4.62281e-10	5.68011e-06	-2.14458	-4.62281e-10
102385302	chr14:102385302:T:G	7.61102e-20	-4.44502e-10	-1.45118	2.27175e-10	-4.44502e-10	-1.41921	1.14479e-05	-4.44502e-10	-1.44375
102386450	chr14:102386450:A:G	1.49e-20	-2.21966	-0.86234	5.50433e-11	-2.11762	-0.719191	2.71993e-06	-2.21098	-0.66997
102386813	chr14:102386813:T:C	1.81226e-19	0.662597	-1.24621	2.63369e-09	2.26353	-1.23231	4.29062e-05	1.02391	-1.14645
102386923	chr14:102386923:G:A	1.05363e-20	-2.22904	-1.19949	3.96474e-11	-2.08682	-1.07809	1.72952e-06	-2.23108	-1.10262
102387628	chr14:102387628:A:G	1.69777e-20	-2.21039	-0.741071	6.394e-11	-2.09868	-0.588302	3.12962e-06	-2.19986	-0.540778
102387692	chr14:102387692:A:G	1.38433e-19	-4.44502e-10	-0.852973	4.14745e-10	-4.44502e-10	-0.817267	2.23457e-05	-4.44502e-10	-0.774919
102387821	chr14:102387821:T:C	1.68021e-20	-2.21842	-0.743431	6.27353e-11	-2.11564	-0.590369	3.09511e-06	-2.20875	-0.542982
102387994	chr14:102387994:G:C	1.69571e-18	3.12197	-1.46947	9.0558e-08	6.01789	-1.44907	0.000234543	3.05552	-1.47943
102388379	chr14:102388379:T:G	7.45489e-20	-4.44502e-10	-1.4719	2.24455e-10	-4.44502e-10	-1.43126	1.15043e-05	-4.44502e-10	-1.43883
102388468	chr14:102388468:C:T	1.63059e-20	-2.23237	-0.759464	5.92489e-11	-2.15507	-0.608113	2.98362e-06	-2.22724	-0.561173
102389540	chr14:102389540:A:G	2.50225e-19	-0.261	-4.62281e-10	1.12283e-09	0.178677	-4.62281e-10	0.000440494	2.20634	-4.62281e-10
102389775	chr14:102389775:G:C	1.55608e-20	-2.21025	-0.828355	5.83685e-11	-2.09702	-0.681129	2.85891e-06	-2.20031	-0.630809
102391220	chr14:102391220:A:G	1.67135e-20	-2.21776	-0.74938	6.2422e-11	-2.11369	-0.597324	3.07555e-06	-2.20821	-0.549866
102391459	chr14:102391459:G:A	1.68969e-20	-1.79516	-1.16107	8.3327e-11	-1.39766	-1.02449	2.57847e-06	-1.88519	-1.04916
102391901	chr14:102391901:C:T	1.47054e-20	-2.19439	-0.900757	5.55759e-11	-2.06565	-0.761534	2.67815e-06	-2.18252	-0.713908
102391988	chr14:102391988:T:C	5.31871e-19	-0.717865	1.21091	5.41169e-09	1.04749	0.703899	5.11868e-05	-1.00073	1.05466
102392273	chr14:102392273:G:A	8.14693e-20	-4.44502e-10	-1.38313	2.41412e-10	-4.44502e-10	-1.35842	1.24758e-05	-4.44502e-10	-1.35776
102392470	chr14:102392470:C:T	1.04859e-19	-4.44502e-10	-1.13074	3.23205e-10	-4.44502e-10	-1.06664	2.45105e-05	-4.44502e-10	-0.682451
102392994	chr14:102392994:A:G	9.43658e-20	-4.44502e-10	-1.23618	3.08809e-10	-4.44502e-10	-1.11221	1.63025e-05	-4.44502e-10	-1.09024
102393332	chr14:102393332:G:A	8.33691e-20	-4.44502e-10	-1.36008	2.64991e-10	-4.44502e-10	-1.26523	1.39182e-05	-4.44502e-10	-1.24836
102393709	chr14:102393709:C:T	7.989e-21	-2.23772	-1.46757	2.36505e-11	-2.23855	-1.443	1.17702e-06	-2.23501	-1.48356
102394006	chr14:102394006:T:G	7.84961e-20	-4.44502e-10	-1.42031	2.31432e-10	-4.44502e-10	-1.40064	1.19583e-05	-4.44502e-10	-1.40013
102394149	chr14:102394149:C:T	9.10698e-20	-4.44502e-10	-1.27173	2.52949e-10	-4.44502e-10	-1.31174	1.33307e-05	-4.44502e-10	-1.29148
102394391	chr14:102394391:C:T	9.06612e-20	-4.44502e-10	-1.27623	2.46971e-10	-4.44502e-10	-1.33566	1.3013e-05	-4.44502e-10	-1.3156
102394594	chr14:102394594:C:T	1.64971e-20	-1.84499	-1.13518	7.97283e-11	-1.47235	-0.99396	2.53918e-06	-1.93085	-1.01886
102394772	chr14:102394772:C:T	8.33691e-20	-4.44502e-10	-1.36008	2.64991e-10	-4.44502e-10	-1.26523	1.39182e-05	-4.44502e-10	-1.24836
102394994	chr14:102394994:G:A	1.67635e-19	0.202868	-0.864439	3.54708e-10	-0.26836	-0.705274	4.10638e-05	0.553842	-0.720268
102395192	chr14:102395192:G:A	7.65234e-20	-4.44502e-10	-1.44576	2.29307e-10	-4.44502e-10	-1.40987	1.15524e-05	-4.44502e-10	-1.43466
102396422	chr14:102396422:A:G	1.0703e-20	-1.95053	-1.46231	3.93081e-11	-1.73483	-1.43867	1.49602e-06	-2.02892	-1.44983
102396657	chr14:102396657:T:C	1.17872e-18	2.77092	-1.4821	6.56289e-08	5.72714	-1.4803	0.000194884	2.873	-1.48215
102397178	chr14:102397178:G:C	7.63789e-20	-4.44502e-10	-1.44765	2.23707e-10	-4.44502e-10	-1.43459	1.13376e-05	-4.44502e-10	-1.45343
102397323	chr14:102397323:G:A	7.36585e-20	-4.44502e-10	-1.48392	2.14372e-10	-4.44502e-10	-1.47722	1.10073e-05	-4.44502e-10	-1.48299
102397895	chr14:102397895:C:T	8.28692e-20	-4.44502e-10	-1.3661	2.63397e-10	-4.44502e-10	-1.27127	1.38237e-05	-4.44502e-10	-1.25517
102397903	chr14:102397903:C:T	1.72883e-19	0.183076	-0.813818	3.6773e-10	-0.289407	-0.648174	4.25368e-05	0.532438	-0.663622
102398019	chr14:102398019:G:A	7.38663e-20	-4.44502e-10	-1.4811	2.16122e-10	-4.44502e-10	-1.46908	1.10542e-05	-4.44502e-10	-1.47875
102398096	chr14:102398096:AAAG:A	8.76533e-20	-4.44502e-10	-1.30997	2.82983e-10	-4.44502e-10	-1.19954	1.49147e-05	-4.44502e-10	-1.17921
102398241	chr14:102398241:G:T	8.33691e-20	-4.44502e-10	-1.36008	2.64991e-10	-4.44502e-10	-1.26523	1.39182e-05	-4.44502e-10	-1.24836
102398346	chr14:102398346:C:T	8.3501e-20	-4.44502e-10	-1.3585	2.65563e-10	-4.44502e-10	-1.26308	1.3949e-05	-4.44502e-10	-1.24614
102398748	chr14:102398748:G:A	1.23748e-19	-4.44502e-10	-0.965115	3.34122e-10	-4.44502e-10	-1.03342	1.74122e-05	-4.44502e-10	-1.02438
102398983	chr14:102398983:T:C	9.718e-21	-2.03379	-1.47559	3.33801e-11	-1.85862	-1.47835	1.36226e-06	-2.09954	-1.47287
102399082	chr14:102399082:G:A	7.36622e-20	-4.44502e-10	-1.48387	2.13961e-10	-4.44502e-10	-1.47913	1.09957e-05	-4.44502e-10	-1.48405
102399177	chr14:102399177:G:A	4.41354e-19	-4.44502e-10	0.306489	1.13542e-09	-4.44502e-10	0.189825	5.35122e-05	-4.44502e-10	0.0983568
102399415	chr14:102399415:C:T	3.59087e-20	-2.20238	-4.62281e-10	1.18215e-10	-2.07242	-4.62281e-10	5.47861e-06	-2.1807	-4.62281e-10
102399491	chr14:102399491:A:G	1.82471e-20	-2.21625	-0.663101	6.89311e-11	-2.11033	-0.501496	3.4007e-06	-2.20646	-0.451113
102400025	chr14:102400025:G:A	1.15941e-18	2.73042	-1.45811	5.56303e-08	5.51531	-1.43376	0.000159176	2.67175	-1.4833
102400072	chr14:102400072:G:A	1.63053e-19	0.501139	-1.19042	2.28203e-09	2.06195	-1.17406	3.88309e-05	0.856163	-1.0785
102400325	chr14:102400325:G:A	8.25961e-20	-4.44502e-10	-1.3694	2.61785e-10	-4.44502e-10	-1.27741	1.37439e-05	-4.44502e-10	-1.26096
102400410	chr14:102400410:A:G	1.10237e-20	-2.22786	-1.15545	4.18704e-11	-2.08435	-1.026	1.82144e-06	-2.2302	-1.05172
102400503	chr14:102400503:G:A	1.63304e-20	-2.21432	-0.776008	6.11086e-11	-2.10592	-0.626353	2.99645e-06	-2.2042	-0.579924
102400610	chr14:102400610:A:C	1.55197e-20	-1.85772	-1.18353	7.41959e-11	-1.48451	-1.05371	2.37332e-06	-1.94044	-1.07683
102400732	chr14:102400732:A:G	1.64945e-20	-2.21698	-0.763353	6.16075e-11	-2.11175	-0.612396	3.03024e-06	-2.20727	-0.565643
102400762	chr14:102400762:G:A	8.15143e-20	-4.44502e-10	-1.38258	2.57634e-10	-4.44502e-10	-1.29339	1.35158e-05	-4.44502e-10	-1.27769
102400839	chr14:102400839:C:T	8.89897e-19	-4.44502e-10	1.00775	3.19219e-09	-4.44502e-10	1.22353	0.000124438	-4.44502e-10	0.942252
102400903	chr14:102400903:G:A	2.76098e-19	-4.44502e-10	-0.162603	7.26576e-10	-4.44502e-10	-0.256586	3.95208e-05	-4.44502e-10	-0.204726
102401392	chr14:102401392:T:A	1.39103e-19	-1.07588	0.227734	8.02886e-10	-0.07951	-0.0772066	1.2524e-05	-1.52072	0.166816
102401843	chr14:102401843:A:G	1.74231e-20	-2.24079	-0.684775	6.01285e-11	-2.22171	-0.526732	3.21136e-06	-2.24255	-0.472313
102402296	chr14:102402296:C:T	1.60813e-19	0.706405	-1.40952	2.3192e-09	2.3091	-1.40505	3.60847e-05	1.06215	-1.35783
102402654	chr14:102402654:G:A	7.38624e-20	-4.44502e-10	-1.48115	2.1609e-10	-4.44502e-10	-1.46923	1.10538e-05	-4.44502e-10	-1.47878
102402838	chr14:102402838:G:A	3.82894e-19	0.164399	-4.62281e-10	8.79125e-10	-0.0660023	-4.62281e-10	3.14098e-05	-0.434434	-4.62281e-10
102402856	chr14:102402856:T:C	7.39915e-20	-4.44502e-10	-1.47941	2.14288e-10	-4.44502e-10	-1.47761	1.10229e-05	-4.44502e-10	-1.48158
102403681	chr14:102403681:G:A	9.48268e-20	-4.44502e-10	-1.23131	2.83814e-10	-4.44502e-10	-1.19661	1.48684e-05	-4.44502e-10	-1.18232
102404058	chr14:102404058:C:T	5.13539e-19	-4.44502e-10	0.457968	1.58855e-09	-4.44502e-10	0.525647	7.05655e-05	-4.44502e-10	0.374987
102404097	chr14:102404097:T:A	1.64839e-20	-2.21525	-0.765721	6.16556e-11	-2.10798	-0.615384	3.02702e-06	-2.20536	-0.568612
102404898	chr14:102404898:C:T	1.13397e-19	0.329267	-1.38173	2.42017e-10	0.0284813	-1.3844	8.90553e-06	-0.322239	-1.37264
102405029	chr14:102405029:C:T	3.29533e-20	-2.1725	-0.115771	1.31418e-10	-2.05788	0.0913307	6.57695e-06	-2.159	0.161016
102406132	chr14:102406132:T:G	1.05692e-18	2.66392	-1.48417	5.84925e-08	5.61581	-1.48409	0.000175456	2.76258	-1.47675
102406320	chr14:102406320:G:A	3.46072e-20	-2.2393	-4.62281e-10	1.07263e-10	-2.16965	-4.62281e-10	5.21138e-06	-2.23071	-4.62281e-10
102406798	chr14:102406798:G:A	9.20815e-20	-1.26069	-4.62281e-10	1.33554e-10	-1.95043	-4.62281e-10	8.97569e-06	-1.68703	-4.62281e-10
102406940	chr14:102406940:C:T	7.02536e-19	0.771338	-4.62281e-10	1.48705e-09	0.45962	-4.62281e-10	5.11649e-05	0.0535011	-4.62281e-10
102407025	chr14:102407025:A:G	8.25864e-20	-4.44502e-10	-1.36951	2.43765e-10	-4.44502e-10	-1.34872	1.33495e-05	-4.44502e-10	-1.29007
102407549	chr14:102407549:A:G	1.50335e-19	0.64931	-1.4198	2.1524e-09	2.24482	-1.41541	3.36097e-05	1.00453	-1.37127
102407722	chr14:102407722:T:C	1.64801e-20	-2.21747	-0.763733	6.15241e-11	-2.11282	-0.612679	3.02799e-06	-2.20783	-0.565824
102407922	chr14:102407922:G:A	1.10906e-19	-4.44502e-10	-1.07467	2.9453e-10	-4.44502e-10	-1.15955	1.54961e-05	-4.44502e-10	-1.14097
102407924	chr14:102407924:A:G	1.65703e-20	-2.20943	-0.766317	6.2439e-11	-2.09498	-0.61576	3.04768e-06	-2.19833	-0.568839
102408134	chr14:102408134:A:G	8.32841e-20	-4.44502e-10	-1.3611	2.64633e-10	-4.44502e-10	-1.26659	1.38983e-05	-4.44502e-10	-1.24979
102408195	chr14:102408195:G:A	6.85723e-19	0.747114	-4.62281e-10	1.57727e-09	0.518518	-4.62281e-10	5.1765e-05	0.0651603	-4.62281e-10
102408403	chr14:102408403:T:C	1.68306e-20	-2.22177	-0.738388	6.26232e-11	-2.1228	-0.584998	3.09918e-06	-2.21294	-0.537478
102408788	chr14:102408788:A:T	4.2913e-20	-2.02418	-4.62281e-10	1.19843e-10	-2.05874	-4.62281e-10	8.08504e-06	-1.79154	-4.62281e-10
102408863	chr14:102408863:A:G	9.54247e-21	-2.0435	-1.48411	3.27857e-11	-1.87073	-1.48421	1.33699e-06	-2.10743	-1.4837
102409170	chr14:102409170:C:T	1.07601e-19	-0.947165	-0.157764	1.96946e-09	0.856111	-0.115528	3.44806e-05	-0.211247	-0.12991
102409403	chr14:102409403:G:A	2.74781e-19	-4.44502e-10	-0.167383	7.23004e-10	-4.44502e-10	-0.261515	3.93838e-05	-4.44502e-10	-0.2082
102409578	chr14:102409578:C:T	2.09386e-20	-2.19747	-0.544296	7.73913e-11	-2.11962	-0.376431	3.88921e-06	-2.199	-0.324344
102409635	chr14:102409635:C:G	1.69095e-20	-2.21431	-0.741172	6.34853e-11	-2.10588	-0.588246	3.11642e-06	-2.20417	-0.540698
102410050	chr14:102410050:T:C	1.63788e-20	-2.21343	-0.773944	6.14066e-11	-2.10279	-0.624618	3.00804e-06	-2.20287	-0.577396
102410088	chr14:102410088:C:T	7.86906e-20	-4.44502e-10	-1.41784	2.38061e-10	-4.44502e-10	-1.3724	1.22332e-05	-4.44502e-10	-1.3774
102410313	chr14:102410313:A:G	7.75311e-20	-4.44502e-10	-1.43268	2.29221e-10	-4.44502e-10	-1.41024	1.15627e-05	-4.44502e-10	-1.43377
102411861	chr14:102411861:G:A	1.69518e-20	-2.20827	-0.744709	6.4065e-11	-2.09305	-0.591977	3.12583e-06	-2.1972	-0.544654
102412240	chr14:102412240:C:T	2.42213e-19	0.323293	-0.616835	5.11972e-10	-0.163015	-0.443646	6.16672e-05	0.683353	-0.443154
102412486	chr14:102412486:T:A	1.72556e-20	-2.21761	-0.717619	6.46945e-11	-2.11296	-0.562292	3.18833e-06	-2.20785	-0.51421
102412761	chr14:102412761:G:A	4.32681e-20	-2.01594	-4.62281e-10	2.30317e-10	-1.40547	-4.62281e-10	7.148e-06	-1.91472	-4.62281e-10
102412776	chr14:102412776:T:C	6.60387e-20	-1.59312	-4.62281e-10	3.2805e-10	-1.05177	-4.62281e-10	1.09432e-05	-1.48883	-4.62281e-10
102412849	chr14:102412849:C:A	9.91506e-20	-4.44502e-10	-1.18672	2.73232e-10	-4.44502e-10	-1.23461	1.44691e-05	-4.44502e-10	-1.20954
102413206	chr14:102413206:G:A	1.68913e-20	-2.21817	-0.738388	6.31478e-11	-2.11445	-0.584998	3.11241e-06	-2.20868	-0.537478
102413974	chr14:102413974:T:A	1.10065e-20	-1.94055	-1.44432	4.01551e-11	-1.73494	-1.41724	1.53444e-06	-2.02491	-1.42847
102414117	chr14:102414117:T:C	1.52592e-19	0.685517	-1.44111	2.21301e-09	2.29431	-1.43714	3.3998e-05	1.04485	-1.4001
102414191	chr14:102414191:T:C	9.38794e-20	-4.44502e-10	-1.24135	2.5995e-10	-4.44502e-10	-1.28444	1.37304e-05	-4.44502e-10	-1.26194
102415148	chr14:102415148:C:G	1.22191e-20	-1.93816	-1.3422	5.08753e-11	-1.61089	-1.30466	1.74356e-06	-2.01045	-1.31518
102415317	chr14:102415317:G:A	4.80131e-20	-1.91188	-4.62281e-10	1.33353e-10	-1.95193	-4.62281e-10	8.19166e-06	-1.77844	-4.62281e-10
102415344	chr14:102415344:C:T	8.47227e-19	0.95861	-4.62281e-10	1.77541e-09	0.636859	-4.62281e-10	6.00047e-05	0.212869	-4.62281e-10
102415651	chr14:102415651:A:G	1.73476e-20	-2.21597	-0.71394	6.52007e-11	-2.10929	-0.558172	3.20794e-06	-2.20597	-0.509957
102415687	chr14:102415687:T:C	3.5555e-20	-2.21228	-4.62281e-10	1.15677e-10	-2.09413	-4.62281e-10	5.40992e-06	-2.19332	-4.62281e-10
102415740	chr14:102415740:G:A	1.70389e-20	-2.22687	-0.720994	6.30519e-11	-2.13513	-0.565846	3.14213e-06	-2.21886	-0.517792
102415773	chr14:102415773:C:T	8.2951e-20	-4.44502e-10	-1.36511	2.63223e-10	-4.44502e-10	-1.27193	1.38218e-05	-4.44502e-10	-1.25531
102415970	chr14:102415970:G:A	1.40204e-19	0.579743	-1.42	2.04234e-09	2.19719	-1.42027	3.17332e-05	0.952008	-1.3762
102415978	chr14:102415978:T:C	9.40302e-21	-2.05831	-1.48401	3.21011e-11	-1.89186	-1.48418	1.32079e-06	-2.11986	-1.48346
102416710	chr14:102416710:A:G	1.65097e-20	-2.1961	-0.783309	6.38624e-11	-2.06286	-0.625341	3.0753e-06	-2.18401	-0.574146
102417194	chr14:102417194:C:T	1.16474e-18	2.7404	-1.4635	5.698e-08	5.54592	-1.44039	0.000159442	2.67217	-1.48205
102417291	chr14:102417291:T:C	1.65072e-20	-2.21715	-0.762419	6.16645e-11	-2.11173	-0.61149	3.03227e-06	-2.20734	-0.564908
102418301	chr14:102418301:G:A	2.0397e-19	-0.167012	-0.298373	1.12859e-09	0.66997	-0.486175	3.1747e-05	-0.00363278	-0.420123
102418441	chr14:102418441:C:T	5.39322e-20	-1.79563	-4.62281e-10	1.05511e-10	-2.18611	-4.62281e-10	6.34752e-06	-2.03349	-4.62281e-10
102419018	chr14:102419018:G:A	1.09084e-19	-4.44502e-10	-1.09124	3.11442e-10	-4.44502e-10	-1.10372	1.85448e-05	-4.44502e-10	-0.961363
102419264	chr14:102419264:C:G	3.41189e-20	-1.36201	-0.891503	1.39032e-10	-0.915157	-0.995069	5.19167e-06	-1.27487	-0.959631
102419460	chr14:102419460:G:A	9.6862e-20	-4.44502e-10	-1.21007	3.20569e-10	-4.44502e-10	-1.07483	1.69593e-05	-4.44502e-10	-1.05074
102419766	chr14:102419766:T:G	7.48754e-20	-1.46753	-4.62281e-10	2.22092e-10	-1.44184	-4.62281e-10	1.00859e-05	-1.57042	-4.62281e-10
102420220	chr14:102420220:A:G	8.94589e-21	-2.23854	-1.35363	2.82779e-11	-2.15149	-1.35136	1.36266e-06	-2.19695	-1.37516
102420794	chr14:102420794:A:C	1.64219e-20	-1.89308	-1.09166	7.82017e-11	-1.52965	-0.955993	2.56655e-06	-1.9698	-0.969189
102420939	chr14:102420939:C:T	4.19399e-19	-4.44502e-10	0.255464	8.58689e-10	-4.44502e-10	-0.0895226	5.10425e-05	-4.44502e-10	0.051105
102421069	chr14:102421069:C:T	2.43137e-19	-4.44502e-10	-0.289735	7.70178e-10	-4.44502e-10	-0.198308	4.27801e-05	-4.44502e-10	-0.12548
102421188	chr14:102421188:G:A	1.71375e-20	-1.88902	-1.05306	8.24274e-11	-1.52503	-0.907984	2.69784e-06	-1.96655	-0.922555
102421284	chr14:102421284:G:A	2.73076e-20	-2.24245	-0.23375	1.13863e-10	-2.15071	0.0407727	4.88887e-06	-2.24274	-0.0518568
102421479	chr14:102421479:C:T	1.5044e-19	0.645842	-1.41563	2.1628e-09	2.25063	-1.4164	3.39471e-05	1.01344	-1.37019
102421865	chr14:102421865:C:T	1.87e-20	-2.20335	-0.651484	7.16333e-11	-2.08357	-0.4898	3.49637e-06	-2.19175	-0.438079
102422208	chr14:102422208:A:G	5.78166e-19	-4.44502e-10	0.576501	2.05436e-09	-4.44502e-10	0.78279	8.18522e-05	-4.44502e-10	0.523362
102422488	chr14:102422488:T:C	1.8319e-20	-2.21191	-0.663511	6.95214e-11	-2.101	-0.502295	3.41559e-06	-2.20146	-0.451742
102422615	chr14:102422615:A:G	8.68137e-20	-4.44502e-10	-1.3196	2.79351e-10	-4.44502e-10	-1.21246	1.47151e-05	-4.44502e-10	-1.19268
102422636	chr14:102422636:T:A	1.84471e-20	-2.21751	-0.650946	6.95856e-11	-2.11318	-0.489195	3.4424e-06	-2.20796	-0.437425
102422761	chr14:102422761:G:A	1.46836e-19	0.649472	-1.44352	2.12042e-09	2.25781	-1.44337	3.29511e-05	1.02013	-1.40666
102422962	chr14:102422962:CTT:C	9.38777e-20	-4.44502e-10	-1.24137	2.5994e-10	-4.44502e-10	-1.28448	1.37299e-05	-4.44502e-10	-1.26198
102423354	chr14:102423354:C:G	1.66152e-19	-4.44502e-10	-0.670459	4.46099e-10	-4.44502e-10	-0.744389	5.33392e-05	-4.44502e-10	0.0951176
102423366	chr14:102423366:A:G	3.10051e-19	-4.44502e-10	-0.0466211	7.9644e-10	-4.44502e-10	-0.164778	3.83421e-05	-4.44502e-10	-0.235004
102424178	chr14:102424178:T:C	1.58498e-20	-2.20213	-0.818066	6.00616e-11	-2.0805	-0.669058	2.92322e-06	-2.19108	-0.617786
102424310	chr14:102424310:G:A	2.04479e-20	-2.21168	-0.553805	7.85289e-11	-2.10093	-0.380529	3.86597e-06	-2.20127	-0.328065
102424394	chr14:102424394:G:A	9.38617e-20	-4.44502e-10	-1.24154	2.59909e-10	-4.44502e-10	-1.2846	1.37282e-05	-4.44502e-10	-1.2621
102424483	chr14:102424483:C:T	4.20971e-20	-2.04338	-4.62281e-10	1.18856e-10	-2.06702	-4.62281e-10	7.92394e-06	-1.81167	-4.62281e-10
102424493	chr14:102424493:C:T	6.79471e-19	-4.44502e-10	0.737956	2.4364e-09	-4.44502e-10	0.953348	9.62757e-05	-4.44502e-10	0.685662
102424582	chr14:102424582:T:C	1.33364e-18	2.87991	-1.4676	6.89492e-08	5.74342	-1.44722	0.000187447	2.8321	-1.48015
102424586	chr14:102424586:G:T	1.65053e-18	-4.44502e-10	1.62549	4.13022e-09	-4.44502e-10	1.48116	0.000227123	-4.44502e-10	1.54394
102425788	chr14:102425788:C:A	1.12452e-19	-4.44502e-10	-1.06083	3.43077e-10	-4.44502e-10	-1.00697	2.64937e-05	-4.44502e-10	-0.604646
102426166	chr14:102426166:G:A	2.98465e-19	-4.44502e-10	-0.0847048	7.6799e-10	-4.44502e-10	-0.201153	3.7045e-05	-4.44502e-10	-0.269419
102426175	chr14:102426175:C:T	9.73801e-20	-4.44502e-10	-1.20474	2.69227e-10	-4.44502e-10	-1.24937	1.42481e-05	-4.44502e-10	-1.22493
102426503	chr14:102426503:G:A	8.78054e-20	-4.44502e-10	-1.30824	2.83523e-10	-4.44502e-10	-1.19764	1.49433e-05	-4.44502e-10	-1.17729
102426585	chr14:102426585:T:C	1.92358e-20	-2.20985	-0.61673	7.27605e-11	-2.09716	-0.460601	3.63574e-06	-2.20042	-0.390316
102427105	chr14:102427105:G:A	1.65417e-20	-1.90061	-1.07686	7.90164e-11	-1.54224	-0.933039	2.60303e-06	-1.97727	-0.947611
102427198	chr14:102427198:C:T	2.07723e-20	-2.13821	-0.611531	8.44306e-11	-1.95368	-0.455315	3.94723e-06	-2.12382	-0.384722
102427313	chr14:102427313:G:A	3.59289e-20	-2.20182	-4.62281e-10	1.18253e-10	-2.0721	-4.62281e-10	5.47992e-06	-2.18046	-4.62281e-10
102427419	chr14:102427419:C:T	1.39693e-19	0.604312	-1.44822	2.00198e-09	2.20147	-1.4445	3.12718e-05	0.970667	-1.4095
102427446	chr14:102427446:G:A	7.46392e-20	-4.44502e-10	-1.47069	2.20985e-10	-4.44502e-10	-1.44684	1.12202e-05	-4.44502e-10	-1.46384
102427648	chr14:102427648:C:T	1.87462e-20	-2.21022	-0.64215	7.07587e-11	-2.09733	-0.488326	3.53199e-06	-2.20065	-0.419043
102427650	chr14:102427650:T:C	3.58768e-20	-2.20327	-4.62281e-10	1.17954e-10	-2.07464	-4.62281e-10	5.47328e-06	-2.18168	-4.62281e-10
102428011	chr14:102428011:T:C	1.87147e-20	-2.2119	-0.64215	7.0482e-11	-2.10125	-0.488326	3.52433e-06	-2.20282	-0.419043
102428162	chr14:102428162:ACT:A	6.50571e-19	-4.44502e-10	0.694491	2.33388e-09	-4.44502e-10	0.910357	9.21697e-05	-4.44502e-10	0.642078
102428888	chr14:102428888:C:T	9.41514e-20	-4.44502e-10	-1.23846	2.6061e-10	-4.44502e-10	-1.2819	1.37666e-05	-4.44502e-10	-1.25931
102428918	chr14:102428918:G:A	2.38922e-19	-4.44502e-10	-0.307224	7.56409e-10	-4.44502e-10	-0.216348	4.20103e-05	-4.44502e-10	-0.143638
102429362	chr14:102429362:G:A	9.04471e-20	-1.27859	-4.62281e-10	1.3943e-10	-1.90737	-4.62281e-10	2.59104e-05	-0.626909	-4.62281e-10
102429545	chr14:102429545:G:A	1.89383e-20	-2.23793	-0.604243	6.84405e-11	-2.17316	-0.445803	3.55815e-06	-2.23772	-0.374596
102429560	chr14:102429560:G:A	7.50384e-20	-4.44502e-10	-1.46536	2.18374e-10	-4.44502e-10	-1.45872	1.12644e-05	-4.44502e-10	-1.45991
102429567	chr14:102429567:G:A	2.01297e-20	-2.24272	-0.538443	7.62623e-11	-2.19442	-0.316333	3.93575e-06	-2.24268	-0.268769
102429914	chr14:102429914:A:G	7.53315e-20	-4.44502e-10	-1.46146	2.23996e-10	-4.44502e-10	-1.4333	1.13234e-05	-4.44502e-10	-1.45468
102430336	chr14:102430336:A:G	1.62842e-18	2.75452	-1.14252	1.25704e-07	5.91348	-1.01672	0.000210636	2.74339	-1.27481
102430555	chr14:102430555:C:T	9.42389e-20	-4.44502e-10	-1.23753	2.94873e-10	-4.44502e-10	-1.15839	1.27598e-05	-4.44502e-10	-1.33525
102430672	chr14:102430672:A:G	1.38084e-18	2.6069	-1.15981	1.03641e-07	5.74078	-1.03703	0.000180698	2.60362	-1.28835
102430851	chr14:102430851:A:G	9.15613e-20	-4.44502e-10	-1.26635	2.46944e-10	-4.44502e-10	-1.33577	1.2922e-05	-4.44502e-10	-1.32262
102431299	chr14:102431299:G:A	9.66878e-21	-2.03459	-1.47986	3.35099e-11	-1.84913	-1.48396	1.34059e-06	-2.10634	-1.48211
102431309	chr14:102431309:G:C	1.89143e-20	-2.21694	-0.626504	7.07364e-11	-2.11317	-0.472799	3.56593e-06	-2.20848	-0.401644
102431403	chr14:102431403:C:T	1.59275e-18	-4.44502e-10	1.58986	3.98572e-09	-4.44502e-10	1.44554	0.000219084	-4.44502e-10	1.5079
102431593	chr14:102431593:T:C	1.15688e-19	-0.350334	-0.682125	2.0366e-10	-1.01772	-0.510761	1.84092e-05	-0.462608	-0.506094
102431596	chr14:102431596:C:G	2.60537e-19	-1.92616	1.70555	1.12751e-09	-1.43855	1.62139	4.70198e-05	-1.68433	1.65335
102431867	chr14:102431867:G:A	1.08232e-20	-2.1196	-1.28207	3.22968e-11	-1.99121	-1.37876	2.03712e-06	-1.95248	-1.21754
102432026	chr14:102432026:C:T	2.54064e-20	-2.17935	-0.369006	1.01091e-10	-2.04134	-0.187576	4.9839e-06	-2.16814	-0.107199
102432489	chr14:102432489:G:A	1.25412e-19	-4.44502e-10	-0.951757	3.82462e-10	-4.44502e-10	-0.898301	2.07963e-05	-4.44502e-10	-0.846777
102432521	chr14:102432521:A:G	5.40387e-19	1.7631	-1.25418	4.75289e-08	5.16284	-1.23868	6.42423e-05	1.69908	-1.41797
102432790	chr14:102432790:G:A	7.67831e-20	-4.44502e-10	-1.44237	2.22991e-10	-4.44502e-10	-1.4378	1.16398e-05	-4.44502e-10	-1.42712
102432833	chr14:102432833:G:A	3.29173e-20	-2.08937	-0.19999	1.38908e-10	-1.89399	-0.0171268	6.53139e-06	-2.07283	0.0678974
102432961	chr14:102432961:G:A	9.97523e-20	-4.44502e-10	-1.18067	2.75185e-10	-4.44502e-10	-1.22749	1.55455e-05	-4.44502e-10	-1.13779
102433192	chr14:102433192:T:C	3.61024e-20	-2.197	-4.62281e-10	1.19207e-10	-2.06407	-4.62281e-10	5.50976e-06	-2.17503	-4.62281e-10
102433384	chr14:102433384:AC:A	2.57448e-19	0.53037	-0.762912	5.49956e-10	0.0714788	-0.606569	6.90149e-05	0.956935	-0.604165
102433518	chr14:102433518:A:T	1.01918e-19	-4.44502e-10	-1.15919	3.06351e-10	-4.44502e-10	-1.1202	1.60653e-05	-4.44502e-10	-1.10489
102433528	chr14:102433528:TA:T	3.57891e-20	-2.20571	-4.62281e-10	1.17243e-10	-2.08068	-4.62281e-10	5.45262e-06	-2.18546	-4.62281e-10
102433827	chr14:102433827:A:G	2.41947e-20	-2.17972	-0.417504	9.59306e-11	-2.04206	-0.23925	4.72137e-06	-2.16851	-0.160949
102433999	chr14:102433999:C:T	4.63652e-20	-0.848927	-1.09788	2.59121e-10	-0.144764	-1.14287	7.54999e-06	-0.73907	-1.12094
102434070	chr14:102434070:G:A	1.75354e-19	0.255063	-0.871613	2.66523e-10	-0.245655	-1.01381	1.45203e-05	-0.249803	-0.956202
102434080	chr14:102434080:G:T	3.20418e-19	0.655744	-0.669476	6.83165e-10	0.184854	-0.503047	8.73644e-05	1.08881	-0.50028
102434431	chr14:102434431:A:G	2.40045e-20	-2.18905	-0.416069	9.44757e-11	-2.05902	-0.237563	4.68061e-06	-2.17887	-0.159256
102434606	chr14:102434606:C:T	7.69693e-20	-4.44502e-10	-1.43995	2.23448e-10	-4.44502e-10	-1.43575	1.1668e-05	-4.44502e-10	-1.42471
102434619	chr14:102434619:C:T	7.46175e-20	-1.47098	-4.62281e-10	1.22828e-10	-2.03414	-4.62281e-10	1.99271e-05	-0.889474	-4.62281e-10
102434864	chr14:102434864:A:G	7.64866e-20	-1.41598	-0.0302664	3.34694e-10	-1.05792	0.0262104	1.42373e-05	-1.34564	0.119946
102435849	chr14:102435849:A:C	1.00217e-19	-1.17603	-4.62281e-10	2.08433e-10	-1.50531	-4.62281e-10	1.36887e-05	-1.26498	-4.62281e-10
102436041	chr14:102436041:T:C	6.55311e-19	-4.44502e-10	0.701751	1.65219e-09	-4.44502e-10	0.564927	7.53391e-05	-4.44502e-10	0.440446
102436119	chr14:102436119:T:C	8.16732e-20	-1.35086	-0.0297706	3.60219e-10	-0.997188	0.0389706	1.53212e-05	-1.2847	0.132386
102436226	chr14:102436226:C:T	2.54651e-20	-2.18612	-0.359927	1.0117e-10	-2.05398	-0.174148	5.00584e-06	-2.17575	-0.0952031
102436859	chr14:102436859:G:A	5.29615e-19	-4.44502e-10	0.488792	1.88706e-09	-4.44502e-10	0.697847	7.53484e-05	-4.44502e-10	0.440569
102437061	chr14:102437061:G:A	5.24313e-20	-0.501426	-1.32243	6.74204e-10	1.04205	-1.37345	9.45852e-06	-0.241685	-1.39295
102437122	chr14:102437122:G:GA	3.62157e-20	-2.19387	-4.62281e-10	1.19932e-10	-2.05801	-4.62281e-10	5.52994e-06	-2.17138	-4.62281e-10
102437395	chr14:102437395:A:C	1.18682e-19	-4.44502e-10	-1.00691	3.13096e-10	-4.44502e-10	-1.09842	1.64773e-05	-4.44502e-10	-1.07957
102437466	chr14:102437466:C:A	2.43312e-20	-2.1838	-0.407803	9.6002e-11	-2.04967	-0.230896	4.74324e-06	-2.17319	-0.151644
102437548	chr14:102437548:T:C	8.39615e-20	-4.44502e-10	-1.353	2.67818e-10	-4.44502e-10	-1.25462	1.40933e-05	-4.44502e-10	-1.23585
102437766	chr14:102437766:G:A	8.88608e-21	-2.13675	-1.46212	3.079e-11	-1.96722	-1.45052	1.4031e-06	-2.12665	-1.41622
102437814	chr14:102437814:T:C	8.12191e-20	-4.44502e-10	-1.38621	2.56056e-10	-4.44502e-10	-1.29953	1.34457e-05	-4.44502e-10	-1.2829
102437921	chr14:102437921:G:A	8.05237e-20	-4.44502e-10	-1.39481	2.53058e-10	-4.44502e-10	-1.31131	1.32832e-05	-4.44502e-10	-1.29506
102438462	chr14:102438462:T:C	2.55719e-20	-2.18484	-0.357024	1.01717e-10	-2.05179	-0.170942	5.02798e-06	-2.17462	-0.0919127
102438629	chr14:102438629:A:G	7.4397e-19	2.14102	-1.31238	8.0276e-08	5.80538	-1.35708	0.000111166	2.23531	-1.40583
102438750	chr14:102438750:G:C	4.1363e-20	-0.628153	-1.43282	5.22814e-10	0.876299	-1.462	7.68617e-06	-0.371599	-1.47053
102438773	chr14:102438773:G:C	4.24925e-20	-0.910044	-1.12399	2.30089e-10	-0.241109	-1.16535	6.90602e-06	-0.805185	-1.14398
102438862	chr14:102438862:TC:T	3.59784e-20	-2.18353	-0.0169064	1.47191e-10	-2.03779	0.184589	7.28706e-06	-2.16911	0.273652
102438961	chr14:102438961:G:A	6.54699e-19	2.01406	-1.31324	6.20895e-08	5.48982	-1.29842	7.86496e-05	1.93012	-1.44667
102439011	chr14:102439011:G:A	1.03022e-19	-4.44502e-10	-1.14842	2.88348e-10	-4.44502e-10	-1.18076	1.50652e-05	-4.44502e-10	-1.16917
102439021	chr14:102439021:C:T	4.11909e-20	-0.96931	-1.09583	2.19622e-10	-0.314273	-1.13875	6.67212e-06	-0.867096	-1.11652
102439116	chr14:102439116:A:G	2.30228e-20	-2.17087	-0.476005	9.15066e-11	-2.02647	-0.302047	4.46694e-06	-2.15901	-0.22584
102439630	chr14:102439630:C:T	2.47247e-20	-2.17908	-0.396474	9.81934e-11	-2.04159	-0.216402	4.83588e-06	-2.16805	-0.137443
102439692	chr14:102439692:C:A	3.62375e-20	-2.19326	-4.62281e-10	1.20071e-10	-2.05685	-4.62281e-10	5.53394e-06	-2.17065	-4.62281e-10
102440096	chr14:102440096:T:C	1.03779e-19	-4.44502e-10	-1.1411	2.90435e-10	-4.44502e-10	-1.17355	1.51808e-05	-4.44502e-10	-1.16152
102440152	chr14:102440152:G:A	2.28541e-20	-2.16286	-0.491366	7.3748e-11	-2.00065	-0.543629	3.54034e-06	-2.13596	-0.481366
102440202	chr14:102440202:C:T	7.70023e-20	-4.44502e-10	-1.43952	2.23547e-10	-4.44502e-10	-1.43531	1.16737e-05	-4.44502e-10	-1.42422
102441060	chr14:102441060:A:C	8.65988e-20	-4.44502e-10	-1.32207	2.35059e-10	-4.44502e-10	-1.38509	1.25058e-05	-4.44502e-10	-1.35536
102441316	chr14:102441316:C:T	5.68117e-20	-0.558692	-1.18493	6.99704e-10	0.964593	-1.25887	9.92878e-06	-0.298189	-1.28793
102441999	chr14:102441999:G:C	2.43375e-20	-2.18199	-0.409352	9.66359e-11	-2.04657	-0.22741	4.75799e-06	-2.17154	-0.150188
102442042	chr14:102442042:A:G	2.57339e-20	-2.18785	-0.347701	1.0217e-10	-2.05722	-0.161076	5.06369e-06	-2.17776	-0.0816934
102442196	chr14:102442196:C:T	4.19017e-20	-0.953762	-1.09427	2.23668e-10	-0.295852	-1.13892	6.76041e-06	-0.853469	-1.117
102442220	chr14:102442220:G:A	1.92616e-19	0.885457	-1.40812	3.45616e-10	0.407155	-1.40676	4.06853e-05	1.23388	-1.40956
102442318	chr14:102442318:G:A	5.95096e-19	0.523179	0.0821837	4.6883e-09	1.72003	-0.112138	9.28926e-05	0.702422	-0.0525321
102442908	chr14:102442908:A:G	2.49683e-20	-2.17897	-0.386786	9.95715e-11	-2.04081	-0.203243	4.89569e-06	-2.16803	-0.125169
102443544	chr14:102443544:T:C	1.33695e-19	-0.887795	-4.62281e-10	5.64804e-10	-0.508451	-4.62281e-10	2.0737e-05	-0.849635	-4.62281e-10
102443654	chr14:102443654:C:T	2.8524e-19	0.907665	-1.03769	5.6067e-10	0.432874	-0.948671	7.16088e-05	1.33437	-0.944704
102443872	chr14:102443872:C:T	6.0925e-19	0.628869	-4.62281e-10	1.35184e-09	0.36429	-4.62281e-10	4.55088e-05	-0.0636479	-4.62281e-10
102443898	chr14:102443898:CA:C	9.20753e-20	-4.44502e-10	-1.26075	2.56557e-10	-4.44502e-10	-1.29758	1.35281e-05	-4.44502e-10	-1.27678
102444086	chr14:102444086:A:G	1.06981e-19	-0.830337	-0.280372	5.17772e-10	-0.135742	-0.459652	1.56235e-05	-0.730324	-0.402453
102444175	chr14:102444175:A:G	3.63425e-20	-2.19037	-4.62281e-10	1.20843e-10	-2.05043	-4.62281e-10	5.55648e-06	-2.16659	-4.62281e-10
102444201	chr14:102444201:T:C	3.65914e-20	-2.18355	-4.62281e-10	1.22329e-10	-2.03821	-4.62281e-10	5.59935e-06	-2.1589	-4.62281e-10
102444262	chr14:102444262:C:T	9.39445e-21	-2.15025	-1.39299	2.88115e-11	-2.0304	-1.45375	1.70892e-06	-1.99831	-1.34738
102444551	chr14:102444551:T:C	1.0328e-19	-4.44502e-10	-1.14591	2.84012e-10	-4.44502e-10	-1.19591	1.61261e-05	-4.44502e-10	-1.10112
102444587	chr14:102444587:G:A	2.56962e-20	-2.17709	-0.359927	1.02853e-10	-2.03748	-0.174148	5.05494e-06	-2.16598	-0.0952031
102444656	chr14:102444656:T:A	2.32239e-20	-2.17796	-0.460212	9.19235e-11	-2.03867	-0.285298	4.51043e-06	-2.16668	-0.20848
102444893	chr14:102444893:T:C	7.13751e-19	2.01246	-1.22529	6.7477e-08	5.48177	-1.20716	8.17488e-05	1.92315	-1.40105
102444894	chr14:102444894:G:A	7.70023e-20	-4.44502e-10	-1.43952	2.23547e-10	-4.44502e-10	-1.43531	1.16737e-05	-4.44502e-10	-1.42422
102445171	chr14:102445171:A:G	4.75907e-20	-0.589293	-1.33143	5.98856e-10	0.93093	-1.38084	8.59013e-06	-0.331354	-1.39959
102445576	chr14:102445576:T:C	5.24675e-20	-0.835143	-0.988022	2.92496e-10	-0.132645	-1.03383	8.52594e-06	-0.728558	-1.00988
102445651	chr14:102445651:C:G	3.65405e-20	-2.18494	-4.62281e-10	1.22025e-10	-2.04071	-4.62281e-10	5.59009e-06	-2.16056	-4.62281e-10
102445813	chr14:102445813:C:A	4.96489e-19	0.424201	-4.62281e-10	1.11086e-09	0.16796	-4.62281e-10	3.81095e-05	-0.24109	-4.62281e-10
102445965	chr14:102445965:C:T	9.2207e-20	-4.44502e-10	-1.25932	2.56731e-10	-4.44502e-10	-1.2969	1.35375e-05	-4.44502e-10	-1.27609
102446054	chr14:102446054:C:T	2.46865e-20	-2.15896	-0.418147	9.96432e-11	-2.00637	-0.236961	4.83118e-06	-2.14651	-0.159956
102446057	chr14:102446057:A:G	2.48204e-20	-2.17001	-0.401683	9.95591e-11	-2.02499	-0.219186	4.86277e-06	-2.15833	-0.141613
102446131	chr14:102446131:G:A	3.46536e-19	1.025	-0.96037	6.7629e-10	0.536652	-0.86496	8.78641e-05	1.4552	-0.860962
102446353	chr14:102446353:A:G	3.63358e-20	-2.19056	-4.62281e-10	1.20775e-10	-2.051	-4.62281e-10	5.55335e-06	-2.16715	-4.62281e-10
102446620	chr14:102446620:G:A	5.34089e-19	0.497203	-4.62281e-10	1.19057e-09	0.237257	-4.62281e-10	4.0693e-05	-0.175497	-4.62281e-10
102447621	chr14:102447621:G:A	1.03323e-19	-4.44502e-10	-1.1455	2.84129e-10	-4.44502e-10	-1.1955	1.61336e-05	-4.44502e-10	-1.10065
102448020	chr14:102448020:A:G	1.16241e-19	-4.44502e-10	-1.0277	3.16521e-10	-4.44502e-10	-1.08754	2.26374e-05	-4.44502e-10	-0.761949
102448073	chr14:102448073:A:G	4.35126e-20	-2.01031	-4.62281e-10	1.22165e-10	-2.03956	-4.62281e-10	8.2813e-06	-1.76755	-4.62281e-10
102448118	chr14:102448118:A:G	3.6053e-20	-2.19837	-4.62281e-10	1.18962e-10	-2.06612	-4.62281e-10	5.50022e-06	-2.17677	-4.62281e-10
102448365	chr14:102448365:G:A	2.42502e-20	-2.17967	-0.415258	9.61907e-11	-2.04199	-0.23661	4.73234e-06	-2.1688	-0.158331
102448434	chr14:102448434:G:A	1.0298e-19	-4.44502e-10	-1.14882	2.83254e-10	-4.44502e-10	-1.19858	1.6076e-05	-4.44502e-10	-1.10422
102448545	chr14:102448545:A:G	1.03287e-19	-4.44502e-10	-1.14585	2.84039e-10	-4.44502e-10	-1.19582	1.61277e-05	-4.44502e-10	-1.10101
102449087	chr14:102449087:A:T	4.55568e-20	-0.896522	-1.06788	2.50147e-10	-0.208173	-1.11471	7.36902e-06	-0.792329	-1.09194
102449135	chr14:102449135:G:A	2.37392e-20	-2.18716	-0.429068	9.34782e-11	-2.05534	-0.251858	4.62201e-06	-2.17689	-0.173834
102449567	chr14:102449567:G:A	2.4212e-20	-2.18044	-0.416069	9.6e-11	-2.04302	-0.237563	4.72452e-06	-2.16953	-0.159256
102449981	chr14:102449981:T:C	2.42892e-20	-2.17726	-0.416069	9.65843e-11	-2.03695	-0.237563	4.74172e-06	-2.1659	-0.159256
102450444	chr14:102450444:T:C	5.09618e-19	-4.44502e-10	0.450302	1.80813e-09	-4.44502e-10	0.655118	7.23539e-05	-4.44502e-10	0.400015
102451016	chr14:102451016:C:T	9.20753e-20	-4.44502e-10	-1.26075	2.56557e-10	-4.44502e-10	-1.29758	1.35281e-05	-4.44502e-10	-1.27678
102451066	chr14:102451066:G:A	8.0392e-20	-4.44502e-10	-1.39644	2.52173e-10	-4.44502e-10	-1.31481	1.32365e-05	-4.44502e-10	-1.29858
102451150	chr14:102451150:G:A	4.51073e-20	-1.97432	-4.62281e-10	1.46038e-10	-1.86106	-4.62281e-10	7.33685e-06	-1.88864	-4.62281e-10
102451736	chr14:102451736:G:A	8.48629e-20	-4.44502e-10	-1.34232	2.71604e-10	-4.44502e-10	-1.24059	1.43062e-05	-4.44502e-10	-1.22086
102452349	chr14:102452349:T:C	1.4856e-19	-0.41692	-0.365453	1.76069e-09	1.16277	-0.534237	2.24051e-05	-0.120692	-0.651571
102452729	chr14:102452729:G:C	5.6353e-19	-4.44502e-10	0.550861	2.01366e-09	-4.44502e-10	0.762778	8.00473e-05	-4.44502e-10	0.501064
102452862	chr14:102452862:A:G	3.19618e-19	-4.44502e-10	-0.0162323	8.21453e-10	-4.44502e-10	-0.133855	3.95921e-05	-4.44502e-10	-0.202925
102452991	chr14:102452991:G:A	5.75283e-20	-1.73108	-4.62281e-10	1.40759e-10	-1.89788	-4.62281e-10	8.22288e-06	-1.77463	-4.62281e-10
102453338	chr14:102453338:GGCGTGGCAGTGCAC:G	8.13196e-20	-4.44502e-10	-1.38497	2.56576e-10	-4.44502e-10	-1.29751	1.34747e-05	-4.44502e-10	-1.28074
102453373	chr14:102453373:A:G	2.49607e-20	-2.17934	-0.386717	9.99098e-11	-2.03927	-0.201391	4.91072e-06	-2.16754	-0.122591
102453798	chr14:102453798:A:G	2.4914e-20	-2.1634	-0.404529	1.0018e-10	-2.01307	-0.224888	4.87358e-06	-2.15083	-0.1469
102453954	chr14:102453954:A:G	1.5182e-20	-1.89728	-1.16597	5.80698e-11	-1.59997	-1.18331	2.09635e-06	-1.98511	-1.15624
102454273	chr14:102454273:A:C	8.53946e-20	-4.44502e-10	-1.33608	2.73659e-10	-4.44502e-10	-1.23305	1.44148e-05	-4.44502e-10	-1.2133
102454442	chr14:102454442:C:T	1.422e-18	-4.44502e-10	1.47646	2.51701e-09	-4.44502e-10	0.985895	0.000161882	-4.44502e-10	1.20531
102454701	chr14:102454701:C:T	9.80129e-20	-4.44502e-10	-1.19826	2.71516e-10	-4.44502e-10	-1.24091	1.43633e-05	-4.44502e-10	-1.21687
102455062	chr14:102455062:C:T	8.00592e-20	-1.40059	-4.62281e-10	1.23846e-10	-2.02589	-4.62281e-10	8.10497e-06	-1.78908	-4.62281e-10
102455063	chr14:102455063:G:A	1.18057e-19	-4.44502e-10	-1.01219	3.19334e-10	-4.44502e-10	-1.07869	3.17065e-05	-4.44502e-10	-0.425031
102455110	chr14:102455110:A:C	3.69769e-20	-2.17307	-4.62281e-10	1.24922e-10	-2.01724	-4.62281e-10	5.67378e-06	-2.1457	-4.62281e-10
102455633	chr14:102455633:C:T	2.25168e-20	-2.16771	-0.501388	8.94765e-11	-2.02134	-0.329618	4.35613e-06	-2.1562	-0.253771
102455905	chr14:102455905:G:A	3.67653e-20	-2.17881	-4.62281e-10	1.23352e-10	-2.02989	-4.62281e-10	5.6285e-06	-2.15371	-4.62281e-10
102456148	chr14:102456148:G:A	1.12266e-19	-1.06249	-4.62281e-10	4.58501e-10	-0.716967	-4.62281e-10	1.7717e-05	-1.00703	-4.62281e-10
102457282	chr14:102457282:A:G	1.07386e-19	-4.44502e-10	-1.10693	3.41753e-10	-4.44502e-10	-1.01084	1.87562e-05	-4.44502e-10	-0.950031
102457355	chr14:102457355:G:T	9.88041e-20	-4.44502e-10	-1.19022	2.72491e-10	-4.44502e-10	-1.23732	1.53724e-05	-4.44502e-10	-1.14898
102457431	chr14:102457431:C:T	1.27096e-19	-4.44502e-10	-0.938419	3.87923e-10	-4.44502e-10	-0.884122	2.10882e-05	-4.44502e-10	-0.832838
102457437	chr14:102457437:T:C	9.21077e-20	-4.44502e-10	-1.2604	2.56639e-10	-4.44502e-10	-1.29726	1.35327e-05	-4.44502e-10	-1.27644
102458063	chr14:102458063:G:A	2.63998e-20	-2.17581	-0.334197	1.05964e-10	-2.03534	-0.146495	5.21085e-06	-2.16469	-0.0661201
102458457	chr14:102458457:C:T	2.64356e-20	-2.17304	-0.335604	1.06269e-10	-2.03097	-0.147983	5.21824e-06	-2.16176	-0.0676328
102458528	chr14:102458528:G:A	9.40008e-20	-4.44502e-10	-1.24006	2.55028e-10	-4.44502e-10	-1.30356	1.30895e-05	-4.44502e-10	-1.30974
102458650	chr14:102458650:G:A	7.70023e-20	-4.44502e-10	-1.43952	2.23547e-10	-4.44502e-10	-1.43531	1.16737e-05	-4.44502e-10	-1.42422
102458972	chr14:102458972:T:C	5.71279e-20	-1.73807	-4.62281e-10	1.22858e-10	-2.0339	-4.62281e-10	1.08907e-05	-1.49364	-4.62281e-10
102459198	chr14:102459198:G:A	5.68886e-19	0.560321	-4.62281e-10	1.25954e-09	0.29357	-4.62281e-10	4.27002e-05	-0.127349	-4.62281e-10
102459332	chr14:102459332:C:G	1.09826e-19	-1.08447	-4.62281e-10	4.48135e-10	-0.739836	-4.62281e-10	1.735e-05	-1.02796	-4.62281e-10
102459553	chr14:102459553:G:A	6.09166e-19	-4.44502e-10	0.628732	2.18408e-09	-4.44502e-10	0.84402	8.64332e-05	-4.44502e-10	0.577818
102460231	chr14:102460231:C:T	1.47873e-18	-4.44502e-10	1.51558	2.61529e-09	-4.44502e-10	1.0242	0.000167962	-4.44502e-10	1.24218
102460665	chr14:102460665:G:A	3.56739e-20	-2.20894	-4.62281e-10	1.16877e-10	-2.08381	-4.62281e-10	5.42947e-06	-2.18971	-4.62281e-10
102460970	chr14:102460970:C:T	4.87582e-20	-0.863193	-1.03329	2.69596e-10	-0.168807	-1.0792	7.88945e-06	-0.759777	-1.05625
102461015	chr14:102461015:A:G	8.7185e-20	-4.44502e-10	-1.31533	2.81028e-10	-4.44502e-10	-1.20648	1.48229e-05	-4.44502e-10	-1.18538
102461102	chr14:102461102:G:C	3.68675e-20	-2.17603	-4.62281e-10	1.24125e-10	-2.02364	-4.62281e-10	5.65116e-06	-2.14969	-4.62281e-10
102461522	chr14:102461522:CAA:C	3.17945e-19	-4.44502e-10	-0.0214818	8.8019e-10	-4.44502e-10	-0.0647915	3.87901e-05	-4.44502e-10	-0.223389
102461894	chr14:102461894:C:A	1.74458e-19	-4.44502e-10	-0.621674	4.69366e-10	-4.44502e-10	-0.693548	5.77027e-05	-4.44502e-10	0.17375
102462125	chr14:102462125:T:C	5.9765e-19	0.609647	-4.62281e-10	1.32536e-09	0.34451	-4.62281e-10	4.46621e-05	-0.0824281	-4.62281e-10
102462642	chr14:102462642:G:A	2.98673e-19	1.21027	-1.29428	5.54056e-10	0.713893	-1.24156	7.26669e-05	1.64294	-1.2386
102462910	chr14:102462910:A:G	4.29015e-19	-4.44502e-10	0.278133	1.13933e-09	-4.44502e-10	0.19327	5.09708e-05	-4.44502e-10	0.0496986
102463159	chr14:102463159:A:G	8.59145e-20	-1.33655	0.00654187	3.82642e-10	-0.971059	0.0732292	1.60648e-05	-1.27269	0.16777
102463297	chr14:102463297:A:G	4.69927e-20	-0.667118	-1.26625	2.78966e-10	0.0805794	-1.29442	7.80902e-06	-0.54748	-1.27879
102463300	chr14:102463300:C:A	8.43431e-20	-4.44502e-10	-1.34847	2.32505e-10	-4.44502e-10	-1.39602	1.22019e-05	-4.44502e-10	-1.37996
102463309	chr14:102463309:T:C	5.32495e-20	-0.759226	-1.04914	3.03991e-10	-0.0346933	-1.09324	8.7442e-06	-0.646091	-1.06707
102463519	chr14:102463519:G:A	3.63505e-20	-2.19015	-4.62281e-10	1.24989e-10	-2.0167	-4.62281e-10	5.76771e-06	-2.12928	-4.62281e-10
102463615	chr14:102463615:G:A	7.406e-20	-4.44502e-10	-1.47848	2.16143e-10	-4.44502e-10	-1.46899	1.10226e-05	-4.44502e-10	-1.48161
102463649	chr14:102463649:C:T	1.03853e-19	-4.44502e-10	-1.14038	2.90628e-10	-4.44502e-10	-1.17288	1.51906e-05	-4.44502e-10	-1.16088
102463850	chr14:102463850:G:C	7.63157e-20	-4.44502e-10	-1.44848	2.14429e-10	-4.44502e-10	-1.47695	1.1131e-05	-4.44502e-10	-1.47182
102463860	chr14:102463860:G:A	3.62874e-20	-2.19189	-4.62281e-10	9.97995e-11	-2.24177	-4.62281e-10	5.28832e-06	-2.21605	-4.62281e-10
102463996	chr14:102463996:G:A	1.02439e-19	-4.44502e-10	-1.15409	2.71617e-10	-4.44502e-10	-1.24054	1.42657e-05	-4.44502e-10	-1.2237
102464477	chr14:102464477:C:T	4.41282e-20	-0.894558	-1.1017	2.43651e-10	-0.203752	-1.14544	7.16426e-06	-0.788425	-1.12402
102464509	chr14:102464509:C:T	1.35592e-19	-0.632327	-0.241384	6.8538e-10	0.106355	-0.421311	1.99691e-05	-0.524314	-0.363053
102464510	chr14:102464510:G:A	7.73806e-20	-4.44502e-10	-1.43462	2.33466e-10	-4.44502e-10	-1.39189	1.1724e-05	-4.44502e-10	-1.41992
102464776	chr14:102464776:G:A	1.37456e-19	-0.860056	-4.62281e-10	3.7073e-10	-0.929455	-4.62281e-10	1.87937e-05	-0.948031	-4.62281e-10
102465023	chr14:102465023:A:G	2.46322e-20	-2.16731	-0.411994	9.86051e-11	-2.02066	-0.233147	4.813e-06	-2.15552	-0.154708
102465081	chr14:102465081:A:G	6.04283e-19	-4.44502e-10	0.620684	2.03481e-09	-4.44502e-10	0.773228	7.02382e-05	-4.44502e-10	0.370339
102465401	chr14:102465401:G:A	4.06345e-20	-2.07874	-4.62281e-10	1.04572e-10	-2.19506	-4.62281e-10	5.74176e-06	-2.13379	-4.62281e-10
102465430	chr14:102465430:T:A	3.08681e-19	0.659081	-0.710132	6.56022e-10	0.187156	-0.545891	8.40754e-05	1.09313	-0.542966
102465845	chr14:102465845:G:C	3.7103e-20	-2.16966	-4.62281e-10	1.25598e-10	-2.01184	-4.62281e-10	5.69381e-06	-2.14217	-4.62281e-10
102465940	chr14:102465940:T:C	1.94077e-19	-4.44502e-10	-0.515103	5.97721e-10	-4.44502e-10	-0.451805	3.05037e-05	-4.44502e-10	-0.463707
102465989	chr14:102465989:T:C	7.70185e-20	-4.44502e-10	-1.43931	2.23598e-10	-4.44502e-10	-1.43508	1.16766e-05	-4.44502e-10	-1.42396
102466110	chr14:102466110:T:C	4.75213e-20	-0.584076	-1.33811	5.98643e-10	0.936061	-1.38633	8.63011e-06	-0.321626	-1.40467
102466235	chr14:102466235:A:G	2.99262e-20	-1.23461	-1.15001	5.84219e-10	0.67963	-1.15428	3.37605e-06	-1.45661	-1.20824
102466420	chr14:102466420:T:C	7.53376e-20	-4.44502e-10	-1.46138	2.13902e-10	-4.44502e-10	-1.47941	1.10944e-05	-4.44502e-10	-1.47511
102466742	chr14:102466742:C:T	7.39975e-20	-4.44502e-10	-1.47933	2.14588e-10	-4.44502e-10	-1.47621	1.10228e-05	-4.44502e-10	-1.48158
102467010	chr14:102467010:A:G	7.73315e-19	2.20737	-1.34004	8.58829e-08	5.8958	-1.37999	0.00011696	2.30402	-1.42374
102467503	chr14:102467503:T:A	9.00857e-20	-4.44502e-10	-1.2826	2.51472e-10	-4.44502e-10	-1.3176	1.32409e-05	-4.44502e-10	-1.29824
102467618	chr14:102467618:G:A	8.39901e-20	-1.35266	-4.62281e-10	1.12893e-09	0.184097	-4.62281e-10	2.71092e-05	-0.58168	-4.62281e-10
102467742	chr14:102467742:T:C	9.22993e-20	-4.44502e-10	-1.25832	2.50993e-10	-4.44502e-10	-1.3195	1.28812e-05	-4.44502e-10	-1.32578
102468125	chr14:102468125:C:T	3.91334e-19	0.757933	-0.571731	7.86491e-10	0.287372	-0.46472	0.000105542	1.19399	-0.416428
102468340	chr14:102468340:G:A	5.48121e-19	0.523136	-4.62281e-10	1.29224e-09	0.319202	-4.62281e-10	4.23946e-05	-0.134534	-4.62281e-10
102468621	chr14:102468621:T:G	2.75423e-19	-4.44502e-10	-0.165053	9.37865e-10	-4.44502e-10	-0.00132391	3.92159e-05	-4.44502e-10	-0.212471
102469106	chr14:102469106:G:A	2.58692e-20	-2.17329	-0.35702	1.03575e-10	-2.03085	-0.173781	5.08174e-06	-2.16177	-0.0941336
102469829	chr14:102469829:T:C	8.7102e-20	-4.44502e-10	-1.31628	2.41537e-10	-4.44502e-10	-1.35791	1.1929e-05	-4.44502e-10	-1.40258
102469841	chr14:102469841:T:C	8.17368e-20	-4.44502e-10	-1.37986	2.20181e-10	-4.44502e-10	-1.45048	1.33421e-05	-4.44502e-10	-1.29063
102470059	chr14:102470059:C:T	3.68069e-20	-2.17767	-4.62281e-10	1.23743e-10	-2.02673	-4.62281e-10	5.63857e-06	-2.15192	-4.62281e-10
102470164	chr14:102470164:T:A	4.19764e-20	-1.03812	-1.00814	2.19106e-10	-0.403676	-1.0517	6.76417e-06	-0.941845	-1.02807
102470823	chr14:102470823:T:G	3.94372e-20	-2.10865	-4.62281e-10	1.38732e-10	-1.91238	-4.62281e-10	6.11737e-06	-2.07042	-4.62281e-10
102470904	chr14:102470904:C:T	2.57776e-19	1.00688	-1.23815	4.84411e-10	0.513283	-1.17528	6.22244e-05	1.42225	-1.17306
102470971	chr14:102470971:G:A	1.11849e-19	-4.44502e-10	-1.06621	2.99898e-10	-4.44502e-10	-1.14149	1.52808e-05	-4.44502e-10	-1.15496
102471053	chr14:102471053:A:G	5.41132e-20	-0.55309	-1.23919	6.82404e-10	0.979613	-1.29892	9.6215e-06	-0.293545	-1.32401
102471987	chr14:102471987:T:C	8.19742e-20	-4.44502e-10	-1.37695	2.59318e-10	-4.44502e-10	-1.28687	1.36242e-05	-4.44502e-10	-1.26971
102472271	chr14:102472271:G:A	2.56309e-18	-4.44502e-10	2.06561	6.29471e-09	-4.44502e-10	1.90254	0.000350525	-4.44502e-10	1.97788
102472867	chr14:102472867:G:A	2.57426e-20	-2.15393	-0.381279	1.03353e-10	-2.00689	-0.199894	5.04211e-06	-2.14399	-0.119739
102473074	chr14:102473074:C:G	3.80407e-20	-2.1447	-4.62281e-10	1.31593e-10	-1.96522	-4.62281e-10	5.86328e-06	-2.11284	-4.62281e-10
102473552	chr14:102473552:A:G	7.17474e-19	0.792377	-4.62281e-10	1.69702e-09	0.591702	-4.62281e-10	5.40529e-05	0.108409	-4.62281e-10
102473879	chr14:102473879:G:A	9.20753e-20	-4.44502e-10	-1.26075	2.56557e-10	-4.44502e-10	-1.29758	1.35281e-05	-4.44502e-10	-1.27678
102474060	chr14:102474060:T:C	8.64275e-20	-4.44502e-10	-1.32405	2.77854e-10	-4.44502e-10	-1.21783	1.46488e-05	-4.44502e-10	-1.19719
102474087	chr14:102474087:G:A	5.32478e-19	0.356953	0.13723	4.09113e-09	1.52909	-0.0574466	8.30505e-05	0.535179	0.00271669
102474727	chr14:102474727:G:C	1.03649e-19	-4.44502e-10	-1.14235	2.90076e-10	-4.44502e-10	-1.17479	1.51615e-05	-4.44502e-10	-1.1628
102475136	chr14:102475136:A:C	1.16695e-19	-4.44502e-10	-1.02379	4.94782e-10	-4.44502e-10	-0.640813	2.40565e-05	-4.44502e-10	-0.70115
102475165	chr14:102475165:G:A	2.88801e-19	-4.44502e-10	-0.117621	9.87303e-10	-4.44502e-10	0.0500474	4.10882e-05	-4.44502e-10	-0.165832
102475180	chr14:102475180:C:T	2.11979e-19	-4.44502e-10	-0.426874	6.14375e-10	-4.44502e-10	-0.424325	2.95192e-05	-4.44502e-10	-0.496512
102475220	chr14:102475220:A:G	2.65016e-20	-2.17197	-0.334188	1.0672e-10	-2.02791	-0.146813	5.23073e-06	-2.16042	-0.0665832
102475373	chr14:102475373:A:G	2.68521e-20	-2.17766	-0.315355	1.07835e-10	-2.0379	-0.126422	5.30935e-06	-2.16655	-0.0455385
102476090	chr14:102476090:G:A	8.27718e-20	-4.44502e-10	-1.36727	2.62749e-10	-4.44502e-10	-1.27373	1.38156e-05	-4.44502e-10	-1.25575
102476294	chr14:102476294:C:T	3.80207e-20	-2.14523	-4.62281e-10	1.31418e-10	-1.96655	-4.62281e-10	5.86488e-06	-2.11257	-4.62281e-10
102476706	chr14:102476706:GAAAT:G	4.98639e-19	0.428522	-4.62281e-10	1.18122e-09	0.229375	-4.62281e-10	3.88895e-05	-0.22083	-4.62281e-10
102476733	chr14:102476733:A:G	8.21996e-20	-4.44502e-10	-1.37421	2.60191e-10	-4.44502e-10	-1.28352	1.36703e-05	-4.44502e-10	-1.26633
102476810	chr14:102476810:T:C	8.32504e-20	-4.44502e-10	-1.36151	2.64687e-10	-4.44502e-10	-1.26638	1.39215e-05	-4.44502e-10	-1.24812
102478020	chr14:102478020:G:A	1.83883e-20	-2.18075	-0.690891	7.11929e-11	-2.04314	-0.536399	3.47191e-06	-2.16923	-0.467623
102478113	chr14:102478113:T:C	2.63066e-20	-2.17892	-0.334617	1.05381e-10	-2.03939	-0.147953	5.19062e-06	-2.16766	-0.0670391
102478449	chr14:102478449:G:C	8.06691e-20	-4.44502e-10	-1.393	2.44793e-10	-4.44502e-10	-1.34452	1.13917e-05	-4.44502e-10	-1.44867
102478889	chr14:102478889:T:C	8.18818e-20	-4.44502e-10	-1.37808	2.20391e-10	-4.44502e-10	-1.44953	1.33719e-05	-4.44502e-10	-1.2884
102479218	chr14:102479218:A:G	8.18916e-20	-1.37796	-4.62281e-10	3.3371e-10	-1.03466	-4.62281e-10	1.30659e-05	-1.31155	-4.62281e-10
102479256	chr14:102479256:G:A	7.49303e-20	-4.44502e-10	-1.4668	2.16076e-10	-4.44502e-10	-1.4693	1.10979e-05	-4.44502e-10	-1.4748
102479392	chr14:102479392:C:T	3.62135e-20	-2.19393	-4.62281e-10	1.19833e-10	-2.05883	-4.62281e-10	5.5298e-06	-2.1714	-4.62281e-10
102479603	chr14:102479603:A:C	3.55741e-20	-2.21174	-4.62281e-10	1.14101e-10	-2.10784	-4.62281e-10	5.38432e-06	-2.19806	-4.62281e-10
102479833	chr14:102479833:A:T	1.32862e-19	-4.44502e-10	-0.894046	3.3828e-10	-4.44502e-10	-1.02106	1.7897e-05	-4.44502e-10	-0.996921
102479863	chr14:102479863:G:A	6.03197e-19	0.899438	-0.280553	1.29088e-09	0.392813	-0.0746607	0.00017346	1.34117	-0.066774
102480004	chr14:102480004:A:G	1.7639e-19	0.348145	-0.958809	1.10491e-08	3.45552	-0.990349	5.56456e-05	1.10598	-0.968532
102480282	chr14:102480282:T:G	3.93981e-19	0.192944	-4.62281e-10	9.48983e-10	0.0104611	-4.62281e-10	3.15317e-05	-0.430561	-4.62281e-10
102480451	chr14:102480451:C:G	5.47027e-19	0.875393	-0.354254	1.1618e-09	0.367522	-0.154724	0.000155765	1.31362	-0.14682
102481763	chr14:102481763:G:A	1.19348e-19	-1.00131	-4.62281e-10	2.17088e-10	-1.46463	-4.62281e-10	1.60329e-05	-1.10691	-4.62281e-10
102482181	chr14:102482181:G:C	9.11412e-20	-4.44502e-10	-1.27095	2.46701e-10	-4.44502e-10	-1.33675	1.26947e-05	-4.44502e-10	-1.34037
102482212	chr14:102482212:A:G	1.79111e-19	0.310376	-0.905728	5.66659e-10	0.357746	-0.862918	3.65662e-05	0.606569	-0.889
102482541	chr14:102482541:G:A	1.11445e-19	-4.44502e-10	-1.06982	3.0409e-10	-4.44502e-10	-1.12761	1.75062e-05	-4.44502e-10	-1.019
102482912	chr14:102482912:C:T	8.30194e-20	-4.44502e-10	-1.36428	2.65416e-10	-4.44502e-10	-1.26363	1.39105e-05	-4.44502e-10	-1.24891
102482995	chr14:102482995:T:C	4.97309e-20	-0.441281	-1.43545	7.14936e-10	1.19152	-1.46426	9.74107e-06	-0.132839	-1.47236
102483102	chr14:102483102:C:T	3.69432e-20	-2.17398	-4.62281e-10	1.25153e-10	-2.01539	-4.62281e-10	5.56508e-06	-2.16504	-4.62281e-10
102483256	chr14:102483256:T:C	3.75972e-20	-2.15643	-4.62281e-10	1.28943e-10	-1.98556	-4.62281e-10	5.66764e-06	-2.14678	-4.62281e-10
102483429	chr14:102483429:G:A	1.98561e-19	-4.44502e-10	-0.492264	6.30309e-10	-4.44502e-10	-0.39872	3.27105e-05	-4.44502e-10	-0.393857
102483502	chr14:102483502:C:T	1.39533e-19	-4.44502e-10	-0.845061	4.6374e-10	-4.44502e-10	-0.705605	2.22176e-05	-4.44502e-10	-0.780668
102483546	chr14:102483546:A:G	7.65623e-20	-4.44502e-10	-1.44525	2.35093e-10	-4.44502e-10	-1.38495	1.22845e-05	-4.44502e-10	-1.37322
102483882	chr14:102483882:T:C	7.88774e-20	-1.06804	-0.34742	9.00122e-10	0.287905	-0.330305	1.06731e-05	-1.1276	-0.386228
102483889	chr14:102483889:C:T	7.76147e-20	-0.144696	-1.28691	2.9281e-10	0.0604868	-1.22589	1.69042e-05	0.297164	-1.35115
102483937	chr14:102483937:T:C	3.55354e-20	-0.742161	-1.47067	4.46463e-10	0.695912	-1.43949	7.02524e-06	-0.50657	-1.42547
102483944	chr14:102483944:C:A	4.31247e-19	-4.44502e-10	0.283322	1.06684e-09	-4.44502e-10	0.127529	5.45301e-05	-4.44502e-10	0.1172
102483953	chr14:102483953:T:C	4.30471e-20	-0.537897	-1.48317	5.658e-10	0.970539	-1.47723	8.41037e-06	-0.280946	-1.47114
102483957	chr14:102483957:T:C	4.79096e-20	-0.435553	-1.47849	6.78295e-10	1.12167	-1.44702	9.81957e-06	-0.163019	-1.43416
102483976	chr14:102483976:C:T	5.12351e-20	-0.433314	-1.41362	7.58914e-10	1.12406	-1.3371	1.11442e-05	-0.159613	-1.31102
102483977	chr14:102483977:A:G	4.2625e-20	-0.645485	-1.38543	5.81321e-10	0.836641	-1.31627	8.9842e-06	-0.395435	-1.29065
102483982	chr14:102483982:AGAC:A	3.57752e-20	-0.747385	-1.45872	4.58951e-10	0.691929	-1.40791	7.34275e-06	-0.499223	-1.38862
102484004	chr14:102484004:C:T	1.51901e-18	2.97059	-1.42813	1.33524e-07	6.35046	-1.39335	0.000454789	3.5823	-1.34402
102484083	chr14:102484083:T:C	3.13152e-20	-1.63811	-0.701146	1.89405e-10	-0.763187	-0.837857	3.61297e-06	-1.65773	-0.939299
102484340	chr14:102484340:C:T	1.04924e-18	-4.44502e-10	1.17246	3.815e-09	-4.44502e-10	1.40177	0.000153676	-4.44502e-10	1.15329
102484425	chr14:102484425:C:T	7.36773e-20	-4.44502e-10	-1.48366	2.12906e-10	-4.44502e-10	-1.48408	1.18581e-05	-4.44502e-10	-1.40854
102484505	chr14:102484505:G:A	5.72909e-20	-0.853515	-0.881702	3.1891e-10	-0.140247	-0.939773	9.12228e-06	-0.760511	-0.910323
102484675	chr14:102484675:T:G	7.91701e-20	-4.44502e-10	-1.41176	2.19722e-10	-4.44502e-10	-1.45257	1.13228e-05	-4.44502e-10	-1.45474
102485114	chr14:102485114:A:G	7.8247e-20	-4.44502e-10	-1.42349	2.42557e-10	-4.44502e-10	-1.35369	1.27031e-05	-4.44502e-10	-1.33971
102485199	chr14:102485199:C:T	7.88917e-20	-4.44502e-10	-1.41528	2.45603e-10	-4.44502e-10	-1.34121	1.28706e-05	-4.44502e-10	-1.32661
102485270	chr14:102485270:T:C	1.02809e-19	-4.44502e-10	-1.15049	2.70139e-10	-4.44502e-10	-1.24599	1.3857e-05	-4.44502e-10	-1.25277
102485338	chr14:102485338:C:T	9.6007e-20	-4.44502e-10	-1.21894	2.66158e-10	-4.44502e-10	-1.26084	1.40537e-05	-4.44502e-10	-1.23867
102485455	chr14:102485455:T:C	7.94158e-21	-2.23897	-1.47228	2.27405e-11	-2.23658	-1.48421	1.23018e-06	-2.22947	-1.44493
102485550	chr14:102485550:T:C	7.92292e-21	-2.2403	-1.47329	2.27853e-11	-2.23462	-1.48419	1.23128e-06	-2.22672	-1.44677
102485557	chr14:102485557:G:A	9.70432e-20	-4.44502e-10	-1.2082	2.68395e-10	-4.44502e-10	-1.25247	1.41701e-05	-4.44502e-10	-1.23042
102485670	chr14:102485670:A:T	2.14663e-19	-4.44502e-10	-0.414289	6.83478e-10	-4.44502e-10	-0.317736	3.55261e-05	-4.44502e-10	-0.311287
102485753	chr14:102485753:A:G	1.0266e-19	-4.44502e-10	-1.15194	2.69795e-10	-4.44502e-10	-1.24727	1.38396e-05	-4.44502e-10	-1.25402
102485856	chr14:102485856:G:A	4.99195e-20	-0.810522	-1.06242	2.83743e-10	-0.0867841	-1.11008	8.01538e-06	-0.71449	-1.0857
102486492	chr14:102486492:A:C	4.9398e-20	-0.838042	-1.04541	2.78387e-10	-0.121331	-1.09459	7.90925e-06	-0.744143	-1.06938
102486606	chr14:102486606:G:A	7.24349e-20	-0.74649	-0.754181	3.70009e-10	-0.106542	-0.824862	1.1211e-05	-0.676365	-0.788292
102486672	chr14:102486672:G:A	9.93171e-20	-4.44502e-10	-1.18504	2.73096e-10	-4.44502e-10	-1.23511	1.54542e-05	-4.44502e-10	-1.14367
102487652	chr14:102487652:C:G	7.88051e-20	-4.44502e-10	-1.41638	2.45206e-10	-4.44502e-10	-1.34283	1.28487e-05	-4.44502e-10	-1.32831
102488017	chr14:102488017:A:AT	8.53562e-20	-4.44502e-10	-1.33653	2.3373e-10	-4.44502e-10	-1.39076	1.20318e-05	-4.44502e-10	-1.394
102488284	chr14:102488284:G:A	6.06446e-19	1.73824	-1.11398	5.76248e-08	5.2487	-1.13192	8.21663e-05	1.73638	-1.20918
102488400	chr14:102488400:C:T	3.85129e-20	-2.13237	-4.62281e-10	1.34281e-10	-1.94499	-4.62281e-10	5.81696e-06	-2.12078	-4.62281e-10
102489056	chr14:102489056:A:G	3.9067e-19	0.184504	-4.62281e-10	8.94402e-10	-0.0487739	-4.62281e-10	3.05748e-05	-0.461378	-4.62281e-10
102489107	chr14:102489107:C:G	3.66401e-20	-2.18222	-4.62281e-10	1.23559e-10	-2.02821	-4.62281e-10	5.51888e-06	-2.17338	-4.62281e-10
102489667	chr14:102489667:T:G	9.44138e-20	-4.44502e-10	-1.23567	2.62122e-10	-4.44502e-10	-1.27612	1.38297e-05	-4.44502e-10	-1.25473
102490109	chr14:102490109:G:A	3.66697e-20	-2.18141	-4.62281e-10	1.23748e-10	-2.02669	-4.62281e-10	5.52337e-06	-2.17257	-4.62281e-10
102490152	chr14:102490152:G:C	4.76e-20	-0.613689	-1.30684	5.73683e-10	0.869619	-1.36247	7.9869e-06	-0.421006	-1.38275
102490311	chr14:102490311:A:C	2.69228e-19	-4.44502e-10	-0.1878	9.07474e-10	-4.44502e-10	-0.034265	4.86332e-05	-4.44502e-10	0.00275289
102491466	chr14:102491466:A:G	5.08658e-20	-0.580292	-1.27388	6.23585e-10	0.925628	-1.33507	8.52701e-06	-0.380508	-1.35781
102491839	chr14:102491839:C:T	6.55365e-19	1.23442	-0.53259	1.34139e-09	0.712882	-0.356348	0.000186788	1.70446	-0.356035
102491948	chr14:102491948:G:A	1.77499e-19	-0.17956	-0.424835	3.8881e-10	-0.646617	-0.235221	3.52127e-05	-0.0864231	-0.233723
102492189	chr14:102492189:C:G	4.86049e-19	0.931791	-0.52884	1.01078e-09	0.426098	-0.352547	0.000135631	1.38067	-0.352281
102492940	chr14:102492940:C:A	5.79115e-19	1.811	-1.23286	5.42881e-08	5.34773	-1.2906	7.78006e-05	1.82536	-1.35277
102493020	chr14:102493020:C:T	3.66187e-20	-2.1828	-4.62281e-10	1.23629e-10	-2.02764	-4.62281e-10	5.5218e-06	-2.17285	-4.62281e-10
102493045	chr14:102493045:G:A	9.58222e-20	-4.44502e-10	-1.22086	2.58097e-10	-4.44502e-10	-1.29159	1.31431e-05	-4.44502e-10	-1.30566
102493346	chr14:102493346:G:A	7.36429e-20	-4.44502e-10	-1.48413	2.13033e-10	-4.44502e-10	-1.48348	1.10189e-05	-4.44502e-10	-1.48194
102493625	chr14:102493625:T:C	7.0434e-20	-0.292031	-1.23665	3.11409e-09	2.48954	-1.29078	2.05347e-05	0.499239	-1.35868
102493965	chr14:102493965:G:A	7.81053e-20	-4.44502e-10	-1.4253	2.42076e-10	-4.44502e-10	-1.35568	1.26702e-05	-4.44502e-10	-1.3423
102494285	chr14:102494285:G:A	1.8439e-19	-4.44502e-10	-0.566306	4.54006e-10	-4.44502e-10	-0.72682	2.31733e-05	-4.44502e-10	-0.738551
102494602	chr14:102494602:C:T	1.04486e-19	-4.44502e-10	-1.1343	3.1765e-10	-4.44502e-10	-1.08398	1.63747e-05	-4.44502e-10	-1.08582
102494725	chr14:102494725:G:A	2.4868e-19	-0.282756	0.015562	7.00123e-10	-0.514673	0.220999	2.17198e-05	-0.835611	0.0322797
102494837	chr14:102494837:A:C	7.68392e-20	-4.44502e-10	-1.44164	2.3617e-10	-4.44502e-10	-1.38038	1.2351e-05	-4.44502e-10	-1.36782
102495004	chr14:102495004:C:G	5.02986e-20	-0.56661	-1.29877	6.22886e-10	0.945199	-1.35577	8.49938e-06	-0.364567	-1.37699
102495195	chr14:102495195:C:CAG	4.85495e-20	-0.630776	-1.27	5.83004e-10	0.854797	-1.33153	8.11974e-06	-0.432501	-1.35475
102495219	chr14:102495219:A:T	7.37814e-20	-2.19254	0.710287	2.23383e-10	-2.04793	0.611886	1.08913e-05	-2.18335	0.689761
102495274	chr14:102495274:G:C	7.59623e-20	-0.297164	-1.15596	1.8576e-10	-0.530466	-1.09001	6.52533e-06	-0.841507	-1.16436
102495566	chr14:102495566:C:T	8.25466e-20	-4.44502e-10	-1.37	2.53616e-10	-4.44502e-10	-1.30911	1.25615e-05	-4.44502e-10	-1.35092
102495605	chr14:102495605:C:T	3.77827e-19	0.829227	-0.678151	7.83657e-10	0.333855	-0.514813	0.000103666	1.27383	-0.514204
102495893	chr14:102495893:C:T	1.1614e-19	-4.44502e-10	-1.02857	3.0065e-10	-4.44502e-10	-1.13898	1.54019e-05	-4.44502e-10	-1.14706
102495951	chr14:102495951:C:T	1.32782e-19	-4.44502e-10	-0.894648	5.70263e-10	-4.44502e-10	-0.498831	2.77308e-05	-4.44502e-10	-0.559009
102496076	chr14:102496076:G:A	7.79169e-20	-4.44502e-10	-1.42772	2.41204e-10	-4.44502e-10	-1.35929	1.26281e-05	-4.44502e-10	-1.34563
102496360	chr14:102496360:C:T	1.11019e-20	-2.18513	-1.19112	3.6932e-11	-2.03959	-1.19626	1.65904e-06	-2.17854	-1.19678
102496515	chr14:102496515:C:G	3.98745e-20	-0.913881	-1.18374	2.2217e-10	-0.218567	-1.22292	6.36694e-06	-0.823532	-1.2069
102496529	chr14:102496529:G:A	1.08935e-19	-4.44502e-10	-1.09261	3.35345e-10	-4.44502e-10	-1.02977	1.72987e-05	-4.44502e-10	-1.03092
102496620	chr14:102496620:G:A	8.39824e-20	-4.44502e-10	-1.35275	2.58337e-10	-4.44502e-10	-1.29067	1.27728e-05	-4.44502e-10	-1.33424
102496646	chr14:102496646:T:C	3.60025e-20	-2.19977	-4.62281e-10	1.1959e-10	-2.06086	-4.62281e-10	5.41562e-06	-2.19227	-4.62281e-10
102496670	chr14:102496670:G:A	5.1993e-19	1.07548	-0.60514	1.08003e-09	0.576951	-0.437141	0.000146992	1.54402	-0.435195
102496791	chr14:102496791:T:C	1.08352e-19	-0.683722	-0.414252	2.19682e-09	1.23166	-0.381825	3.58723e-05	0.0899996	-0.391587
102497355	chr14:102497355:CT:C	3.66613e-20	-2.18164	-4.62281e-10	1.23645e-10	-2.02751	-4.62281e-10	5.52283e-06	-2.17266	-4.62281e-10
102497796	chr14:102497796:A:G	7.04015e-20	-1.52914	-4.62281e-10	1.22357e-10	-2.03799	-4.62281e-10	6.97068e-06	-1.93984	-4.62281e-10
102498071	chr14:102498071:G:A	3.44777e-20	-2.24305	-4.62281e-10	9.96973e-11	-2.24279	-4.62281e-10	5.23231e-06	-2.2267	-4.62281e-10
102498293	chr14:102498293:G:A	8.25956e-20	-4.44502e-10	-1.3694	2.53664e-10	-4.44502e-10	-1.30892	1.25647e-05	-4.44502e-10	-1.35066
102498339	chr14:102498339:G:A	1.14335e-19	-4.44502e-10	-1.04423	3.51252e-10	-4.44502e-10	-0.983425	1.98147e-05	-4.44502e-10	-0.89513
102498641	chr14:102498641:C:T	1.06775e-19	-4.44502e-10	-1.11264	2.80285e-10	-4.44502e-10	-1.20912	1.47906e-05	-4.44502e-10	-1.18756
102499097	chr14:102499097:C:T	8.08897e-20	-4.44502e-10	-1.39027	2.5543e-10	-4.44502e-10	-1.30198	1.34145e-05	-4.44502e-10	-1.28521
102499098	chr14:102499098:A:G	5.4778e-19	1.65511	-1.1326	4.9928e-08	5.12272	-1.14932	7.44494e-05	1.65281	-1.22424
102499100	chr14:102499100:A:T	6.17906e-19	1.76069	-1.11771	5.86066e-08	5.26363	-1.12996	8.38522e-05	1.75465	-1.20715
102499560	chr14:102499560:G:A	2.92498e-18	3.67659	-1.4789	3.0063e-07	7.23408	-1.46537	0.000774875	4.22037	-1.44922
102499659	chr14:102499659:A:G	6.56763e-19	1.76139	-1.05742	6.22958e-08	5.27238	-1.07766	8.85461e-05	1.76234	-1.16037
102499898	chr14:102499898:C:A	7.79169e-20	-4.44502e-10	-1.42772	2.41204e-10	-4.44502e-10	-1.35929	1.26281e-05	-4.44502e-10	-1.34563
102500515	chr14:102500515:G:A	9.68204e-20	-4.44502e-10	-1.2105	2.5799e-10	-4.44502e-10	-1.29201	1.38912e-05	-4.44502e-10	-1.2503
102500925	chr14:102500925:C:G	7.91374e-20	-4.44502e-10	-1.41217	2.44898e-10	-4.44502e-10	-1.34409	1.27512e-05	-4.44502e-10	-1.33593
102501187	chr14:102501187:G:A	9.02338e-20	-4.44502e-10	-1.28096	2.52212e-10	-4.44502e-10	-1.31466	1.32797e-05	-4.44502e-10	-1.29532
102501297	chr14:102501297:T:A	9.28524e-20	-4.44502e-10	-1.25235	2.50156e-10	-4.44502e-10	-1.32284	1.28762e-05	-4.44502e-10	-1.32617
102501810	chr14:102501810:C:T	1.36002e-19	-4.44502e-10	-0.870688	3.6464e-10	-4.44502e-10	-0.946018	1.93522e-05	-4.44502e-10	-0.91875
102501857	chr14:102501857:C:T	9.87335e-20	-4.44502e-10	-1.19093	2.64619e-10	-4.44502e-10	-1.26664	1.3485e-05	-4.44502e-10	-1.27998
102501869	chr14:102501869:A:G	1.35332e-19	-4.44502e-10	-0.875626	3.62853e-10	-4.44502e-10	-0.950931	1.92625e-05	-4.44502e-10	-0.923396
102502245	chr14:102502245:A:G	1.39987e-19	0.096802	-0.938611	7.91513e-10	0.853781	-1.02476	2.25454e-05	0.222859	-0.988881
102502316	chr14:102502316:C:T	1.49255e-18	1.65433	-0.12945	2.89237e-09	1.08109	0.0438137	0.0004571	2.15204	0.0913052
102502566	chr14:102502566:T:C	9.94813e-20	-4.44502e-10	-1.18339	2.91473e-10	-4.44502e-10	-1.16998	1.54545e-05	-4.44502e-10	-1.14365
102502620	chr14:102502620:A:G	4.23472e-20	-0.624264	-1.41319	9.98599e-11	-0.857747	-1.38341	3.72321e-06	-1.14745	-1.41952
102502876	chr14:102502876:TC:T	7.3755e-20	-4.44502e-10	-1.48261	2.13979e-10	-4.44502e-10	-1.47905	1.10849e-05	-4.44502e-10	-1.47597
102503264	chr14:102503264:T:C	7.37264e-20	-4.44502e-10	-1.483	2.17521e-10	-4.44502e-10	-1.46264	1.13086e-05	-4.44502e-10	-1.45599
102503400	chr14:102503400:C:T	9.00166e-20	-4.44502e-10	-1.28337	2.43249e-10	-4.44502e-10	-1.35084	1.27991e-05	-4.44502e-10	-1.33218
102503407	chr14:102503407:C:T	8.22886e-20	-4.44502e-10	-1.37313	2.48499e-10	-4.44502e-10	-1.32949	1.31291e-05	-4.44502e-10	-1.30673
102503606	chr14:102503606:G:T	1.42566e-19	-4.44502e-10	-0.823552	4.36817e-10	-4.44502e-10	-0.765415	2.38883e-05	-4.44502e-10	-0.708164
102503695	chr14:102503695:C:G	1.7047e-19	-4.44502e-10	-0.644801	4.47069e-10	-4.44502e-10	-0.742216	2.39221e-05	-4.44502e-10	-0.70675
102503933	chr14:102503933:A:G	4.10044e-20	-2.06968	-4.62281e-10	1.30855e-10	-1.97084	-4.62281e-10	6.62413e-06	-1.99083	-4.62281e-10
102504679	chr14:102504679:T:C	3.28437e-20	-0.854479	-1.43712	2.93805e-10	0.296447	-1.45846	5.33031e-06	-0.739981	-1.46816
102504713	chr14:102504713:T:G	3.33769e-20	-0.834199	-1.4413	3.01284e-10	0.32486	-1.46174	5.42823e-06	-0.719362	-1.47058
102504826	chr14:102504826:C:T	7.76504e-20	-4.44502e-10	-1.43114	2.17414e-10	-4.44502e-10	-1.46312	1.11551e-05	-4.44502e-10	-1.46966
102505833	chr14:102505833:T:C	5.23376e-20	-0.46486	-1.36078	7.38587e-10	1.17526	-1.41545	8.58015e-06	-0.313707	-1.41839
102505969	chr14:102505969:C:G	7.97915e-20	-4.44502e-10	-1.40394	2.21447e-10	-4.44502e-10	-1.44475	1.13363e-05	-4.44502e-10	-1.45354
102506029	chr14:102506029:TC:T	1.99567e-19	-4.44502e-10	-0.487208	6.59675e-10	-4.44502e-10	-0.353182	2.83333e-05	-4.44502e-10	-0.537517
102506033	chr14:102506033:C:T	1.98984e-19	-4.44502e-10	-0.490133	6.57649e-10	-4.44502e-10	-0.356258	2.82552e-05	-4.44502e-10	-0.540277
102507563	chr14:102507563:G:A	3.34734e-19	0.0299773	-4.62281e-10	7.68906e-10	-0.199961	-4.62281e-10	2.68233e-05	-0.592282	-4.62281e-10
102508133	chr14:102508133:T:C	7.43603e-20	-4.44502e-10	-1.47444	2.21978e-10	-4.44502e-10	-1.44235	1.15631e-05	-4.44502e-10	-1.43373
102508386	chr14:102508386:C:G	8.22174e-20	-4.44502e-10	-1.37399	2.26259e-10	-4.44502e-10	-1.42325	1.15558e-05	-4.44502e-10	-1.43436
102508547	chr14:102508547:T:C	6.35333e-20	-0.234922	-1.39687	1.51545e-10	-0.456845	-1.3672	5.47807e-06	-0.775527	-1.40527
102508662	chr14:102508662:T:C	6.40307e-20	-0.546523	-1.07747	8.43557e-10	1.06837	-1.17568	9.84062e-06	-0.390847	-1.20419
102508928	chr14:102508928:A:G	1.32315e-19	0.315064	-1.21324	1.02097e-08	3.65058	-1.26442	2.137e-05	0.482909	-1.30247
102508929	chr14:102508929:G:A	1.27455e-19	0.275809	-1.21141	9.66463e-09	3.5942	-1.2629	2.05706e-05	0.443527	-1.30122
102509073	chr14:102509073:A:G	2.14416e-19	-4.44502e-10	-0.415441	6.93783e-10	-4.44502e-10	-0.302771	4.09853e-05	-4.44502e-10	-0.16834
102509123	chr14:102509123:C:T	1.47244e-19	-4.44502e-10	-0.791269	3.87639e-10	-4.44502e-10	-0.884854	2.06333e-05	-4.44502e-10	-0.854646
102509206	chr14:102509206:T:C	8.15387e-20	-4.44502e-10	-1.38228	2.47739e-10	-4.44502e-10	-1.33255	1.31134e-05	-4.44502e-10	-1.30792
102509235	chr14:102509235:C:T	1.12356e-18	2.50286	-1.26196	1.51372e-07	6.32131	-1.23874	0.000126159	2.37697	-1.42098
102509318	chr14:102509318:C:T	7.00797e-19	1.95423	-1.18537	7.85666e-08	5.67445	-1.24768	8.899e-05	1.92821	-1.32124
102509540	chr14:102509540:CG:C	4.89954e-20	-0.537746	-1.35389	6.60209e-10	1.05854	-1.41092	7.89839e-06	-0.401242	-1.41365
102509944	chr14:102509944:G:A	7.73436e-20	-4.44502e-10	-1.4351	2.16856e-10	-4.44502e-10	-1.4657	1.11221e-05	-4.44502e-10	-1.47262
102510394	chr14:102510394:T:A	4.52712e-20	-0.759064	-1.21162	2.53887e-10	-0.0312649	-1.27678	7.32869e-06	-0.637347	-1.25241
102511204	chr14:102511204:G:A	2.22445e-19	-4.44502e-10	-0.37868	7.39233e-10	-4.44502e-10	-0.239316	3.15536e-05	-4.44502e-10	-0.429867
102511291	chr14:102511291:G:A	8.896e-20	-4.44502e-10	-1.29517	2.32693e-10	-4.44502e-10	-1.39521	1.40115e-05	-4.44502e-10	-1.24168
102511539	chr14:102511539:T:C	3.14654e-18	3.75119	-1.48049	5.98599e-07	7.92057	-1.46316	0.000836377	4.30133	-1.4538
102511598	chr14:102511598:C:A	4.58967e-19	0.52832	-0.182702	3.84728e-09	1.77907	-0.368874	7.38756e-05	0.743584	-0.322755
102511669	chr14:102511669:C:T	6.31163e-20	-0.309208	-1.32917	1.51335e-10	-0.536064	-1.28937	5.44796e-06	-0.847278	-1.33903
102511788	chr14:102511788:C:T	9.01234e-20	-4.44502e-10	-1.28218	2.63706e-10	-4.44502e-10	-1.27009	1.39083e-05	-4.44502e-10	-1.24907
102511935	chr14:102511935:T:A	6.28211e-20	-0.309454	-1.33362	1.50528e-10	-0.536254	-1.29452	5.42222e-06	-0.847594	-1.34345
102512814	chr14:102512814:C:T	3.70576e-19	0.926867	-0.795167	7.385e-10	0.43022	-0.670529	0.000100262	1.38742	-0.661184
102513108	chr14:102513108:C:T	2.41898e-19	-0.294843	-4.62281e-10	3.69441e-10	-0.932938	-4.62281e-10	2.50322e-05	-0.66139	-4.62281e-10
102513126	chr14:102513126:C:T	2.59029e-19	0.881872	-1.10829	2.74221e-08	4.48218	-1.108	4.36986e-05	1.03323	-1.13747
102513198	chr14:102513198:C:T	1.74621e-19	-4.44502e-10	-0.620741	4.34201e-10	-4.44502e-10	-0.771423	2.17786e-05	-4.44502e-10	-0.800626
102513259	chr14:102513259:C:A	7.48131e-20	-0.00335377	-1.46501	1.77064e-10	-0.19831	-1.47011	6.45992e-06	-0.541178	-1.47476
102513286	chr14:102513286:G:C	1.48133e-19	-4.44502e-10	-0.78525	4.00071e-10	-4.44502e-10	-0.853288	4.49466e-05	-4.44502e-10	-0.0760787
102513307	chr14:102513307:C:T	5.81587e-19	1.90379	-1.32138	6.70206e-08	5.63797	-1.37015	7.97432e-05	1.91662	-1.41936
102513575	chr14:102513575:T:C	4.50486e-19	1.07609	-0.749121	7.63512e-10	0.438784	-0.645785	8.95273e-05	1.26313	-0.650142
102513687	chr14:102513687:C:T	1.37394e-19	0.193301	-1.05381	3.44133e-10	-0.045926	-0.957974	1.10137e-05	-0.405577	-1.07684
102513697	chr14:102513697:G:A	7.93853e-20	-4.44502e-10	-1.40905	2.32134e-10	-4.44502e-10	-1.39762	1.23701e-05	-4.44502e-10	-1.36627
102513727	chr14:102513727:G:A	5.88505e-20	-0.348267	-1.36009	3.68841e-10	0.467681	-1.40224	9.84869e-06	-0.202036	-1.39218
102514330	chr14:102514330:G:A	7.56746e-20	-1.45692	-4.62281e-10	1.45449e-10	-1.8651	-4.62281e-10	1.13543e-05	-1.45195	-4.62281e-10
102514572	chr14:102514572:C:T	7.49463e-20	-4.44502e-10	-1.46659	2.12971e-10	-4.44502e-10	-1.48377	1.0994e-05	-4.44502e-10	-1.48421
102514815	chr14:102514815:G:T	4.67217e-20	-0.702897	-1.23625	2.79872e-10	0.0831769	-1.29377	8.02429e-06	-0.530124	-1.26896
102515009	chr14:102515009:T:C	2.62847e-19	0.729219	-0.941006	4.51559e-10	0.10221	-0.834435	5.24562e-05	0.910389	-0.831964
102515054	chr14:102515054:A:G	2.80079e-19	0.9342	-1.08249	4.33741e-10	0.308721	-1.0812	4.58019e-05	1.05457	-1.1118
102515185	chr14:102515185:A:C	2.95183e-19	-4.44502e-10	-0.0957647	7.83838e-10	-4.44502e-10	-0.180727	3.7724e-05	-4.44502e-10	-0.251257
102515653	chr14:102515653:A:G	1.52487e-19	-4.44502e-10	-0.756277	4.03191e-10	-4.44502e-10	-0.84552	2.15221e-05	-4.44502e-10	-0.812472
102515783	chr14:102515783:A:G	3.49873e-20	-2.22837	-4.62281e-10	1.1246e-10	-2.12233	-4.62281e-10	5.25403e-06	-2.22256	-4.62281e-10
102515951	chr14:102515951:CATG:C	2.04538e-19	0.50331	-0.965914	3.60242e-10	-0.0975255	-0.860628	4.069e-05	0.6835	-0.859071
102516240	chr14:102516240:C:T	1.79413e-19	-0.59367	-4.62281e-10	7.09694e-10	-0.280095	-4.62281e-10	2.69262e-05	-0.588455	-4.62281e-10
102516251	chr14:102516251:C:T	3.47527e-20	-2.2351	-4.62281e-10	1.10186e-10	-2.14276	-4.62281e-10	5.21341e-06	-2.23032	-4.62281e-10
102516398	chr14:102516398:C:A	1.09507e-19	-4.44502e-10	-1.08737	3.27846e-10	-4.44502e-10	-1.05239	1.72897e-05	-4.44502e-10	-1.03144
102517123	chr14:102517123:G:A	2.00633e-20	-2.20578	-0.578688	7.00931e-11	-2.06035	-0.53476	3.48473e-06	-2.20032	-0.432843
102517273	chr14:102517273:G:A	1.02652e-20	-2.22529	-1.22931	3.65505e-11	-2.12032	-1.12591	1.7668e-06	-2.22486	-1.08752
102517520	chr14:102517520:G:A	8.52854e-20	0.120596	-1.45795	4.89601e-09	3.12462	-1.47338	1.51211e-05	0.317749	-1.48321
102517583	chr14:102517583:G:C	9.795e-21	-2.2037	-1.29779	3.53618e-11	-2.07185	-1.20745	1.63459e-06	-2.20259	-1.18757
102517703	chr14:102517703:C:CT	1.39611e-19	-4.44502e-10	-0.844499	4.49544e-10	-4.44502e-10	-0.736696	2.45801e-05	-4.44502e-10	-0.679615
102517937	chr14:102517937:G:C	2.45756e-18	3.5073	-1.48373	3.87441e-07	7.49686	-1.47447	0.000566147	3.92172	-1.46442
102518326	chr14:102518326:C:T	8.53652e-21	-2.21795	-1.42105	2.92917e-11	-2.10206	-1.36556	1.37217e-06	-2.2165	-1.34866
102518410	chr14:102518410:T:C	3.9709e-20	-2.10178	-4.62281e-10	1.24995e-10	-2.01665	-4.62281e-10	6.25647e-06	-2.04794	-4.62281e-10
102518497	chr14:102518497:G:A	1.44253e-19	-4.44502e-10	-0.811789	4.05666e-10	-4.44502e-10	-0.839399	2.13142e-05	-4.44502e-10	-0.822182
102519016	chr14:102519016:G:A	1.47988e-20	-2.21867	-0.87014	5.56419e-11	-2.10241	-0.723583	2.67352e-06	-2.21716	-0.681
102519196	chr14:102519196:G:A	2.08437e-19	-4.44502e-10	-0.443724	5.6054e-10	-4.44502e-10	-0.516028	7.6343e-05	-4.44502e-10	0.453682
102519320	chr14:102519320:T:G	7.36375e-20	-4.44502e-10	-1.4842	2.15235e-10	-4.44502e-10	-1.4732	1.11613e-05	-4.44502e-10	-1.4691
102519735	chr14:102519735:A:G	2.44736e-19	0.517606	-0.800785	4.49071e-10	-0.0604137	-0.677335	5.09772e-05	0.725801	-0.675975
102519758	chr14:102519758:C:A	7.36655e-20	-4.44502e-10	-1.48382	2.16261e-10	-4.44502e-10	-1.46845	1.12231e-05	-4.44502e-10	-1.46358
102519776	chr14:102519776:T:G	7.99971e-20	-4.44502e-10	-1.40137	2.3449e-10	-4.44502e-10	-1.38751	1.25185e-05	-4.44502e-10	-1.35435
102520352	chr14:102520352:G:A	2.04343e-18	2.96444	-1.12541	3.008e-07	6.86813	-1.09886	0.000212333	2.81781	-1.34121
102520393	chr14:102520393:C:T	1.3192e-19	-4.44502e-10	-0.901161	3.66928e-10	-4.44502e-10	-0.939764	2.18314e-05	-4.44502e-10	-0.798203
102520616	chr14:102520616:C:T	1.22945e-20	-2.23186	-1.04235	3.97571e-11	-2.13013	-1.03202	1.89562e-06	-2.22733	-1.01468
102520838	chr14:102520838:C:CTGGA	1.50413e-19	-4.44502e-10	-0.769976	4.05638e-10	-4.44502e-10	-0.839468	4.59211e-05	-4.44502e-10	-0.0546298
102520918	chr14:102520918:A:C	1.34134e-20	-2.22852	-0.958586	4.37929e-11	-2.12011	-0.945349	2.07836e-06	-2.22348	-0.926495
102520922	chr14:102520922:G:A	1.72925e-19	-4.44502e-10	-0.630503	4.83595e-10	-4.44502e-10	-0.663682	2.54002e-05	-4.44502e-10	-0.646798
102520941	chr14:102520941:G:A	7.37457e-20	-4.44502e-10	-1.48274	2.1392e-10	-4.44502e-10	-1.47933	1.10758e-05	-4.44502e-10	-1.47679
102520949	chr14:102520949:A:G	9.20187e-21	-2.213	-1.35095	3.25157e-11	-2.08784	-1.27537	1.51282e-06	-2.21183	-1.25575
102521044	chr14:102521044:G:A	7.49543e-20	-4.44502e-10	-1.46648	2.13018e-10	-4.44502e-10	-1.48355	1.09948e-05	-4.44502e-10	-1.48413
102521202	chr14:102521202:G:A	1.27193e-19	-0.385819	-0.551835	6.84955e-10	0.397165	-0.712743	1.91823e-05	-0.257546	-0.670021
102521547	chr14:102521547:T:C	9.72617e-20	-0.496829	-0.709125	1.17266e-09	1.06507	-0.842976	1.32079e-05	-0.430667	-0.870071
102521774	chr14:102521774:T:C	5.13231e-19	0.780134	-0.322767	4.48043e-09	2.05867	-0.496126	8.34787e-05	0.996242	-0.453204
102522006	chr14:102522006:C:T	8.38921e-20	-4.44502e-10	-1.35383	2.30096e-10	-4.44502e-10	-1.40643	1.20547e-05	-4.44502e-10	-1.3921
102522558	chr14:102522558:A:C	1.11334e-20	-2.24237	-1.13104	3.36143e-11	-2.21274	-1.11724	1.71153e-06	-2.24283	-1.10133
102522872	chr14:102522872:C:T	7.42989e-20	-4.44502e-10	-1.47526	2.12919e-10	-4.44502e-10	-1.48402	1.1004e-05	-4.44502e-10	-1.4833
102522949	chr14:102522949:G:A	5.26763e-20	-1.81919	-4.62281e-10	1.77467e-10	-1.66614	-4.62281e-10	8.91346e-06	-1.69399	-4.62281e-10
102523624	chr14:102523624:C:T	1.27033e-19	-4.44502e-10	-0.938916	3.43073e-10	-4.44502e-10	-1.00699	2.03972e-05	-4.44502e-10	-0.866156
102523626	chr14:102523626:G:C	9.39893e-20	-4.44502e-10	-1.24018	2.75294e-10	-4.44502e-10	-1.22709	1.45673e-05	-4.44502e-10	-1.20277
102524083	chr14:102524083:C:T	8.8902e-20	-4.44502e-10	-1.29582	2.40268e-10	-4.44502e-10	-1.36318	1.26276e-05	-4.44502e-10	-1.34567
102524344	chr14:102524344:G:A	3.43988e-19	1.26873	-1.21149	5.52356e-10	0.597192	-1.12793	6.38462e-05	1.43209	-1.15717
102524515	chr14:102524515:C:T	7.95088e-21	-2.23844	-1.47164	2.30974e-11	-2.22155	-1.48366	1.17153e-06	-2.23905	-1.4842
102524657	chr14:102524657:G:A	3.4687e-20	-2.23699	-4.62281e-10	1.09422e-10	-2.14972	-4.62281e-10	5.20361e-06	-2.2322	-4.62281e-10
102524905	chr14:102524905:G:C	8.44559e-21	-2.2417	-1.40801	2.73016e-11	-2.17687	-1.36111	1.34752e-06	-2.24117	-1.34211
102525087	chr14:102525087:G:A	7.37824e-20	-4.44502e-10	-1.48224	2.1339e-10	-4.44502e-10	-1.48181	1.10485e-05	-4.44502e-10	-1.47926
102525281	chr14:102525281:A:C	9.34299e-21	-2.20529	-1.34344	3.07389e-11	-2.06824	-1.35116	1.40719e-06	-2.19683	-1.34314
102525295	chr14:102525295:G:A	5.49897e-20	-1.77621	-4.62281e-10	1.85039e-10	-1.62436	-4.62281e-10	9.28569e-06	-1.65308	-4.62281e-10
102525462	chr14:102525462:C:T	7.80814e-20	-4.44502e-10	-1.42561	2.20758e-10	-4.44502e-10	-1.44786	1.13965e-05	-4.44502e-10	-1.44825
102525786	chr14:102525786:TTTTC:T	2.22121e-18	1.92245	-4.62281e-10	1.93873e-08	3.02744	-4.62281e-10	0.000334825	1.93205	-4.62281e-10
102526105	chr14:102526105:T:G	3.63885e-20	-2.18911	-4.62281e-10	1.22037e-10	-2.0406	-4.62281e-10	5.48203e-06	-2.18008	-4.62281e-10
102526181	chr14:102526181:G:A	1.8064e-19	-0.586852	-4.62281e-10	1.33639e-09	0.352795	-4.62281e-10	0.000320126	1.88716	-4.62281e-10
102526201	chr14:102526201:G:A	7.54931e-20	-4.44502e-10	-1.45932	2.13578e-10	-4.44502e-10	-1.48093	1.10108e-05	-4.44502e-10	-1.48268
102526408	chr14:102526408:A:G	1.76661e-19	-0.0923657	-0.516763	5.51142e-10	-0.0892307	-0.443707	3.42907e-05	0.111627	-0.458307
102526532	chr14:102526532:T:C	7.48252e-20	-4.44502e-10	-1.4682	2.26331e-10	-4.44502e-10	-1.42293	1.18396e-05	-4.44502e-10	-1.4101
102526641	chr14:102526641:C:T	3.58741e-20	-2.20334	-4.62281e-10	1.18978e-10	-2.06599	-4.62281e-10	5.40442e-06	-2.19434	-4.62281e-10
102526838	chr14:102526838:G:A	9.58634e-19	0.950169	0.131981	1.74578e-09	0.305156	0.314871	0.000258679	1.21959	0.454448
102526860	chr14:102526860:G:A	2.2515e-19	-4.44502e-10	-0.366593	7.27014e-10	-4.44502e-10	-0.255984	4.27052e-05	-4.44502e-10	-0.127232
102526896	chr14:102526896:G:A	4.68367e-20	-0.474793	-1.4619	3.35917e-10	0.42593	-1.454	6.94952e-05	1.79233	-1.43263
102527238	chr14:102527238:G:C	7.59656e-20	-4.44502e-10	-1.45308	2.14111e-10	-4.44502e-10	-1.47843	1.10307e-05	-4.44502e-10	-1.48087
102527245	chr14:102527245:T:C	1.51218e-18	2.50745	-0.969499	2.64459e-07	6.67929	-1.03878	0.000206883	2.59373	-1.14313
102527271	chr14:102527271:G:A	8.78011e-20	-4.44502e-10	-1.30829	2.31477e-10	-4.44502e-10	-1.40045	1.3877e-05	-4.44502e-10	-1.25132
102528085	chr14:102528085:G:A	3.51197e-20	-2.2246	-4.62281e-10	1.2567e-10	-2.01127	-4.62281e-10	5.31691e-06	-2.21066	-4.62281e-10
102528125	chr14:102528125:C:T	1.79911e-19	-4.44502e-10	-0.590898	4.85181e-10	-4.44502e-10	-0.660408	2.35909e-05	-4.44502e-10	-0.720693
102528212	chr14:102528212:C:A	6.28931e-19	0.348297	0.312365	1.90699e-09	0.323496	0.384854	0.000120258	0.556118	0.351965
102528317	chr14:102528317:T:A	2.81324e-19	0.271328	-0.41518	7.47536e-10	0.230211	-0.458358	4.6829e-05	0.443084	-0.478135
102528564	chr14:102528564:G:C	7.48672e-20	-4.44502e-10	-1.46764	2.15848e-10	-4.44502e-10	-1.47036	1.10241e-05	-4.44502e-10	-1.48147
102528731	chr14:102528731:A:G	2.23545e-18	3.13424	-1.2054	4.99469e-07	7.43999	-1.16362	0.000284556	3.14258	-1.37321
102528747	chr14:102528747:G:C	7.84819e-20	-2.21148	0.790985	2.92012e-10	-1.81098	0.642842	9.03389e-06	-2.21345	0.532881
102528775	chr14:102528775:C:T	1.50641e-19	-4.44502e-10	-0.768462	4.3306e-10	-4.44502e-10	-0.774052	2.12733e-05	-4.44502e-10	-0.824102
102529199	chr14:102529199:C:T	4.15229e-20	-1.93316	-0.123953	2.06755e-10	-1.19647	-0.316923	4.15908e-06	-1.9768	-0.479464
102529239	chr14:102529239:T:C	1.46975e-19	-4.44502e-10	-0.793097	4.13503e-10	-4.44502e-10	-0.820266	2.17734e-05	-4.44502e-10	-0.800865
102529425	chr14:102529425:C:T	3.86126e-20	-0.645617	-1.48416	9.98805e-11	-0.756905	-1.48405	4.28674e-06	-0.946811	-1.47922
102529446	chr14:102529446:G:T	3.75432e-20	-2.15787	-4.62281e-10	1.29752e-10	-1.9793	-4.62281e-10	5.67742e-06	-2.14506	-4.62281e-10
102529545	chr14:102529545:C:T	7.73787e-20	-4.44502e-10	-1.43465	2.16118e-10	-4.44502e-10	-1.4691	1.11152e-05	-4.44502e-10	-1.47324
102529645	chr14:102529645:C:T	1.55328e-19	0.00207916	-0.739902	3.74778e-10	-0.19006	-0.728536	1.30986e-05	-0.574622	-0.734424
102529701	chr14:102529701:C:T	3.78003e-20	-2.15104	-4.62281e-10	1.31388e-10	-1.96678	-4.62281e-10	5.7204e-06	-2.13752	-4.62281e-10
102529813	chr14:102529813:G:A	7.49187e-20	-4.44502e-10	-1.46696	2.1864e-10	-4.44502e-10	-1.4575	1.11752e-05	-4.44502e-10	-1.46786
102529905	chr14:102529905:C:T	7.48377e-20	-4.44502e-10	-1.46804	2.18405e-10	-4.44502e-10	-1.45858	1.11658e-05	-4.44502e-10	-1.4687
102529943	chr14:102529943:T:C	3.62749e-19	0.713696	-0.603344	3.42258e-09	2.0341	-0.740886	6.37305e-05	0.975774	-0.702664
102530003	chr14:102530003:G:A	7.53008e-20	-4.44502e-10	-1.46187	2.17074e-10	-4.44502e-10	-1.46469	1.10539e-05	-4.44502e-10	-1.47877
102530413	chr14:102530413:A:G	3.50702e-20	-2.22601	-4.62281e-10	1.25253e-10	-2.01459	-4.62281e-10	5.30844e-06	-2.21226	-4.62281e-10
102530515	chr14:102530515:G:A	7.38524e-20	-4.44502e-10	-1.48129	2.14278e-10	-4.44502e-10	-1.47765	1.1011e-05	-4.44502e-10	-1.48266
102530668	chr14:102530668:G:A	6.59804e-19	-4.44502e-10	0.708584	2.05212e-09	-4.44502e-10	0.7817	8.06046e-05	-4.44502e-10	0.508002
102530801	chr14:102530801:A:G	3.7107e-20	-2.16955	-4.62281e-10	9.96478e-11	-2.24329	-4.62281e-10	6.30489e-06	-2.04023	-4.62281e-10
102530904	chr14:102530904:G:A	3.90141e-20	-2.23948	0.120045	1.15194e-10	-2.11723	0.0189207	4.38573e-06	-2.23805	-0.165151
102530950	chr14:102530950:A:G	1.34544e-19	-2.24139	1.35992	3.20157e-10	-2.13625	1.06013	1.74353e-05	-2.2346	1.21155
102531224	chr14:102531224:C:T	1.57558e-19	-4.44502e-10	-0.723564	4.96932e-10	-4.44502e-10	-0.636477	4.49689e-05	-4.44502e-10	-0.0755824
102531433	chr14:102531433:C:A	8.69506e-20	-4.44502e-10	-1.31802	2.38601e-10	-4.44502e-10	-1.37014	1.24827e-05	-4.44502e-10	-1.35721
102531602	chr14:102531602:G:A	1.09501e-19	-4.44502e-10	-1.08742	2.77435e-10	-4.44502e-10	-1.21934	1.47695e-05	-4.44502e-10	-1.18899
102531663	chr14:102531663:A:C	3.99301e-18	2.50894	-4.62281e-10	6.54634e-09	1.94173	-4.62281e-10	0.000133192	1.01024	-4.62281e-10
102531693	chr14:102531693:C:T	2.32796e-20	-1.16661	-1.46917	2.52155e-10	0.169323	-1.48421	2.57253e-06	-1.46175	-1.47492
102531900	chr14:102531900:C:T	1.47348e-19	0.321908	-1.11247	5.2013e-10	0.61329	-1.20414	1.56687e-05	-0.0877279	-1.04216
102531913	chr14:102531913:G:A	1.78574e-19	-4.44502e-10	-0.598356	4.73152e-10	-4.44502e-10	-0.685512	2.80337e-05	-4.44502e-10	-0.548146
102531959	chr14:102531959:G:A	5.17509e-20	-1.90376	0.0668465	3.62106e-10	-0.925022	-0.0279707	6.67856e-06	-2.1355	0.152853
102532030	chr14:102532030:T:C	1.3403e-19	-4.44502e-10	-0.885293	3.53034e-10	-4.44502e-10	-0.978365	1.95685e-05	-4.44502e-10	-0.907635
102532051	chr14:102532051:C:T	7.45408e-20	-0.933823	-0.538189	9.87316e-11	-1.43933	-0.813196	9.06315e-06	-1.20414	-0.473202
102532649	chr14:102532649:G:A	1.21472e-19	-4.44502e-10	-0.983673	3.18713e-10	-4.44502e-10	-1.08064	1.81058e-05	-4.44502e-10	-0.985319
102532813	chr14:102532813:G:A	1.13889e-19	-4.44502e-10	-1.04814	2.96438e-10	-4.44502e-10	-1.15309	1.55566e-05	-4.44502e-10	-1.13707
102533700	chr14:102533700:A:G	1.49052e-19	-2.1728	1.39374	3.98919e-10	-2.2373	1.38113	2.94524e-05	-2.02544	1.52667
102533891	chr14:102533891:A:G	7.89091e-20	-4.44502e-10	-1.41506	2.29009e-10	-4.44502e-10	-1.41117	1.16687e-05	-4.44502e-10	-1.42465
102534207	chr14:102534207:A:G	7.63338e-20	-1.92803	0.479787	1.26051e-10	-2.2243	0.216055	1.0098e-05	-2.20475	0.635528
102534352	chr14:102534352:A:C	8.32231e-20	-4.44502e-10	-1.36183	2.49953e-10	-4.44502e-10	-1.32366	1.29523e-05	-4.44502e-10	-1.32028
102534477	chr14:102534477:C:T	7.39555e-20	-4.44502e-10	-1.4799	2.143e-10	-4.44502e-10	-1.47755	1.1147e-05	-4.44502e-10	-1.47038
102534479	chr14:102534479:C:T	4.38781e-20	-2.00194	-4.62281e-10	1.4109e-10	-1.89553	-4.62281e-10	7.23611e-06	-1.90247	-4.62281e-10
102534525	chr14:102534525:G:A	1.57657e-19	-4.44502e-10	-0.722937	3.93059e-10	-4.44502e-10	-0.870969	2.07633e-05	-4.44502e-10	-0.848366
102534714	chr14:102534714:C:T	4.14952e-20	-2.05778	-4.62281e-10	1.30661e-10	-1.97233	-4.62281e-10	7.63841e-06	-1.84836	-4.62281e-10
102535097	chr14:102535097:C:T	6.95496e-20	-1.54132	-4.62281e-10	1.68611e-10	-1.71734	-4.62281e-10	1.36874e-05	-1.26508	-4.62281e-10
102535469	chr14:102535469:C:T	7.58031e-20	-4.44502e-10	-1.45522	2.24151e-10	-4.44502e-10	-1.43261	1.1462e-05	-4.44502e-10	-1.44252
102535489	chr14:102535489:C:T	4.56011e-20	-1.33166	-0.631765	8.50241e-11	-1.62292	-0.77908	5.57045e-06	-1.48911	-0.674964
102535531	chr14:102535531:G:C	5.83938e-20	-0.469351	-1.2468	1.14787e-10	-0.825964	-1.27589	6.28097e-06	-0.785219	-1.25881
102535658	chr14:102535658:T:C	7.54268e-20	-4.44502e-10	-1.4602	2.21603e-10	-4.44502e-10	-1.44404	1.14417e-05	-4.44502e-10	-1.44429
102535727	chr14:102535727:A:G	8.21027e-20	-4.44502e-10	-1.37539	2.33187e-10	-4.44502e-10	-1.39309	1.21839e-05	-4.44502e-10	-1.38144
102535961	chr14:102535961:G:A	1.10273e-20	-2.17	-1.21299	2.94015e-11	-2.20178	-1.26211	1.6327e-06	-2.14667	-1.24465
102535990	chr14:102535990:T:A	1.29817e-19	-4.44502e-10	-0.917236	4.69332e-10	-4.44502e-10	-0.69362	2.17726e-05	-4.44502e-10	-0.8009
102536216	chr14:102536216:C:T	5.33422e-20	-2.10896	0.302331	4.06677e-10	-1.03622	0.199306	7.69531e-06	-2.21619	0.375251
102536223	chr14:102536223:T:C	3.58927e-19	-4.44502e-10	0.0997604	1.01121e-09	-4.44502e-10	0.0739701	7.35737e-05	-4.44502e-10	0.416734
102536418	chr14:102536418:C:T	1.69766e-19	-4.44502e-10	-0.648938	3.91878e-10	-4.44502e-10	-0.873978	2.21416e-05	-4.44502e-10	-0.784093
102536755	chr14:102536755:GGATTACAGGCCTGC:G	8.55244e-20	-1.40636	0.0718015	2.13226e-10	-1.70061	0.21803	2.39679e-05	-0.929886	0.225047
102536914	chr14:102536914:C:A	9.10268e-20	-4.44502e-10	-1.27221	2.70254e-10	-4.44502e-10	-1.24557	1.36905e-05	-4.44502e-10	-1.26485
102537037	chr14:102537037:G:A	1.12762e-19	-1.48567	0.427591	8.49773e-10	-0.535357	0.435397	2.17991e-05	-1.37783	0.578145
102537076	chr14:102537076:A:G	1.06041e-20	-2.14751	-1.27461	3.02748e-11	-2.24239	-1.19222	1.69063e-06	-2.22446	-1.13199
102537100	chr14:102537100:A:G	3.44843e-20	-2.24285	-4.62281e-10	1.01937e-10	-2.22057	-4.62281e-10	5.21382e-06	-2.23024	-4.62281e-10
102537103	chr14:102537103:T:C	3.67931e-20	-2.17805	-4.62281e-10	1.15746e-10	-2.09353	-4.62281e-10	5.21674e-06	-2.22968	-4.62281e-10
102537114	chr14:102537114:C:T	7.74519e-20	-4.44502e-10	-1.4337	2.13804e-10	-4.44502e-10	-1.47987	1.11355e-05	-4.44502e-10	-1.47142
102537307	chr14:102537307:C:G	1.93929e-19	-4.44502e-10	-0.515868	7.57399e-10	-4.44502e-10	-0.21504	3.06286e-05	-4.44502e-10	-0.45962
102537895	chr14:102537895:T:C	1.51949e-20	-1.90488	-1.15751	5.53036e-11	-1.64015	-1.19195	1.73196e-06	-2.13256	-1.19974
102538014	chr14:102538014:G:T	7.36393e-20	-4.44502e-10	-1.48418	2.12954e-10	-4.44502e-10	-1.48385	1.09992e-05	-4.44502e-10	-1.48373
102538326	chr14:102538326:C:T	1.23599e-19	-4.44502e-10	-0.966317	3.29153e-10	-4.44502e-10	-1.04841	2.02757e-05	-4.44502e-10	-0.872129
102538369	chr14:102538369:G:A	1.60065e-19	-0.856057	0.14828	4.45879e-10	-0.656755	-0.0881268	2.41264e-05	-0.67652	-0.0217253
102538572	chr14:102538572:G:A	7.38843e-20	-4.44502e-10	-1.48086	2.1291e-10	-4.44502e-10	-1.48406	1.10023e-05	-4.44502e-10	-1.48345
102538913	chr14:102538913:G:A	1.5207e-19	-4.44502e-10	-0.759018	4.15543e-10	-4.44502e-10	-0.815345	2.21327e-05	-4.44502e-10	-0.784497
102539330	chr14:102539330:C:T	9.49687e-20	-4.44502e-10	-1.22981	2.95907e-10	-4.44502e-10	-1.15488	1.33382e-05	-4.44502e-10	-1.29092
102539392	chr14:102539392:G:A	3.88074e-20	-2.12475	-4.62281e-10	1.88112e-10	-1.60789	-4.62281e-10	6.29198e-06	-2.04228	-4.62281e-10
102539554	chr14:102539554:C:T	4.98207e-20	-2.20819	0.333265	1.7836e-10	-1.9183	0.257174	1.68738e-05	-1.48325	0.42746
102539710	chr14:102539710:G:C	6.9211e-20	-2.2045	0.6583	2.47497e-10	-1.90205	0.568516	2.3928e-05	-1.45681	0.750307
102539905	chr14:102539905:C:T	3.36894e-20	-2.22961	-0.036562	1.33067e-10	-2.001	0.046928	1.11119e-05	-1.62836	0.154828
102540206	chr14:102540206:T:C	8.22959e-21	-2.20966	-1.46596	3.61792e-11	-1.77385	-1.48259	2.07038e-06	-1.69309	-1.46073
102540282	chr14:102540282:C:T	8.32385e-21	-2.19392	-1.47032	3.81152e-11	-1.72118	-1.48313	2.17613e-06	-1.64274	-1.46126
102540539	chr14:102540539:G:A	6.65431e-20	-1.95974	0.374234	1.22583e-10	-2.17997	0.143831	9.48751e-06	-2.15839	0.526814
102540712	chr14:102540712:C:T	4.77173e-19	-1.73517	2.1197	1.14134e-09	-1.82288	2.01791	0.000181502	-1.08346	2.40317
102540758	chr14:102540758:C:T	7.28325e-20	-1.4952	-4.62281e-10	1.81575e-10	-1.64326	-4.62281e-10	3.51396e-05	-0.322224	-4.62281e-10
102540818	chr14:102540818:C:T	2.32301e-20	-1.97018	-0.667731	9.16741e-11	-1.95142	-0.375271	4.10239e-06	-1.87163	-0.598353
102540981	chr14:102540981:G:A	2.11817e-20	-1.5825	-1.14772	5.39815e-11	-1.60764	-1.24865	4.20314e-06	-1.27367	-1.17205
102541070	chr14:102541070:C:T	1.62962e-19	-4.44502e-10	-0.68984	4.46945e-10	-4.44502e-10	-0.742494	2.37305e-05	-4.44502e-10	-0.714793
102541105	chr14:102541105:T:C	1.42776e-19	-1.83992	1.01784	2.27122e-10	-2.16054	0.741098	1.88019e-05	-2.11391	1.16631
102541317	chr14:102541317:A:G	8.48356e-21	-2.20473	-1.4405	3.81646e-11	-1.72959	-1.47343	2.17795e-06	-1.66715	-1.43602
102541447	chr14:102541447:T:TG	2.98318e-19	-2.23709	2.1519	8.64242e-10	-2.01855	1.93547	9.00868e-05	-1.62635	2.24557
102541598	chr14:102541598:C:T	1.49547e-19	-0.246396	-0.529349	5.53391e-10	0.0746646	-0.60353	2.16877e-05	-0.154199	-0.650607
102541697	chr14:102541697:G:A	1.42247e-20	-2.23052	-0.897857	5.19259e-11	-2.04605	-0.849061	2.27457e-06	-2.1937	-0.866061
102541713	chr14:102541713:T:C	1.02325e-20	-2.22387	-1.23392	4.08109e-11	-1.83997	-1.29601	2.55466e-06	-1.76567	-1.17796
102541858	chr14:102541858:G:A	1.62962e-19	-4.44502e-10	-0.68984	4.46945e-10	-4.44502e-10	-0.742494	2.37305e-05	-4.44502e-10	-0.714793
102541978	chr14:102541978:G:A	1.97316e-19	-1.97343	1.47487	3.64358e-10	-2.0893	1.1425	3.82293e-05	-2.15246	1.91451
102542159	chr14:102542159:G:A	1.69274e-19	-4.44502e-10	-0.651839	4.62519e-10	-4.44502e-10	-0.708243	2.45271e-05	-4.44502e-10	-0.681773
102542250	chr14:102542250:CTG:C	1.44002e-19	-1.80732	0.993781	2.42586e-10	-2.08316	0.72959	1.94501e-05	-2.07527	1.16157
102542353	chr14:102542353:G:T	1.02339e-20	-2.2425	-1.21515	2.67926e-11	-2.23171	-1.32509	1.60639e-06	-2.24278	-1.16479
102542496	chr14:102542496:A:T	1.49622e-19	-1.76672	0.991473	2.4619e-10	-2.06051	0.721681	1.96881e-05	-2.05372	1.15218
102542501	chr14:102542501:G:A	9.44703e-21	-2.20543	-1.33222	4.08406e-11	-1.75509	-1.38017	2.47957e-06	-1.68416	-1.28931
102542734	chr14:102542734:T:C	1.62072e-19	-4.44502e-10	-0.69532	4.43505e-10	-4.44502e-10	-0.750222	2.35039e-05	-4.44502e-10	-0.724385
102543297	chr14:102543297:T:C	1.63281e-19	-4.44502e-10	-0.687887	4.46733e-10	-4.44502e-10	-0.742968	2.36623e-05	-4.44502e-10	-0.717671
102543373	chr14:102543373:C:T	5.41939e-20	-1.12843	-0.662358	9.15695e-11	-1.51261	-0.815226	4.44483e-06	-1.76561	-0.624204
102543746	chr14:102543746:T:C	5.73816e-20	-1.73363	-4.62281e-10	1.18725e-10	-2.06812	-4.62281e-10	6.94003e-06	-1.94425	-4.62281e-10
102543828	chr14:102543828:C:T	2.30872e-19	-4.44502e-10	-0.341495	6.23838e-10	-4.44502e-10	-0.409039	3.3258e-05	-4.44502e-10	-0.377259
102544135	chr14:102544135:C:A	9.95013e-20	-4.44502e-10	-1.18319	2.63488e-10	-4.44502e-10	-1.27092	1.43987e-05	-4.44502e-10	-1.21441
102544136	chr14:102544136:A:G	1.04946e-19	-4.44502e-10	-1.12992	2.75439e-10	-4.44502e-10	-1.22656	1.51298e-05	-4.44502e-10	-1.16489
102544563	chr14:102544563:C:T	1.73303e-19	-4.44502e-10	-0.62832	4.72494e-10	-4.44502e-10	-0.686906	2.50613e-05	-4.44502e-10	-0.660231
102544743	chr14:102544743:G:A	1.00406e-20	-2.01923	-1.45749	2.33918e-11	-2.24179	-1.45076	1.5265e-06	-2.01253	-1.44605
102544846	chr14:102544846:A:T	1.58102e-19	-4.44502e-10	-0.720118	4.35511e-10	-4.44502e-10	-0.76841	2.30828e-05	-4.44502e-10	-0.742466
102544884	chr14:102544884:A:C	2.90032e-20	-1.51583	-0.900122	3.03353e-10	-0.0580624	-1.07197	1.00132e-05	-0.715576	-0.862075
102544890	chr14:102544890:G:A	1.06489e-19	-4.44502e-10	-1.11531	2.79941e-10	-4.44502e-10	-1.21035	1.61903e-05	-4.44502e-10	-1.09714
102544971	chr14:102544971:C:T	1.57843e-19	-4.44502e-10	-0.72176	4.35174e-10	-4.44502e-10	-0.769183	2.3011e-05	-4.44502e-10	-0.745579
102545098	chr14:102545098:G:A	8.28956e-20	-4.44502e-10	-1.36578	3.00431e-10	-4.44502e-10	-1.13971	1.9004e-05	-4.44502e-10	-0.936903
102545238	chr14:102545238:T:C	1.48382e-19	-4.44502e-10	-0.783572	4.0659e-10	-4.44502e-10	-0.837124	2.15094e-05	-4.44502e-10	-0.813061
102545400	chr14:102545400:T:A	1.38637e-19	-4.44502e-10	-0.8515	3.87615e-10	-4.44502e-10	-0.884918	2.02985e-05	-4.44502e-10	-0.871009
102545401	chr14:102545401:C:A	1.38835e-19	-4.44502e-10	-0.850073	3.88158e-10	-4.44502e-10	-0.883517	2.03275e-05	-4.44502e-10	-0.869579
102545628	chr14:102545628:C:G	7.60703e-20	-4.44502e-10	-1.4517	2.16747e-10	-4.44502e-10	-1.4662	1.1126e-05	-4.44502e-10	-1.47227
102546236	chr14:102546236:C:T	7.80912e-20	-4.44502e-10	-1.42548	2.34556e-10	-4.44502e-10	-1.38723	1.20072e-05	-4.44502e-10	-1.39605
102546679	chr14:102546679:C:T	8.07943e-20	-4.44502e-10	-1.39145	2.4461e-10	-4.44502e-10	-1.34527	1.2482e-05	-4.44502e-10	-1.35727
102546722	chr14:102546722:G:A	3.82106e-19	-4.44502e-10	0.162339	8.61408e-10	-4.44502e-10	-0.0863615	5.13845e-05	-4.44502e-10	0.057782
102546841	chr14:102546841:G:C	3.8003e-18	0.226112	2.23337	5.10336e-07	4.56787	1.73003	0.00156833	0.765554	2.71066
102547001	chr14:102547001:G:A	1.58002e-19	-4.44502e-10	-0.720754	4.33166e-10	-4.44502e-10	-0.773809	2.62817e-05	-4.44502e-10	-0.612679
102547070	chr14:102547070:G:A	8.25141e-20	-4.44502e-10	-1.37039	2.46565e-10	-4.44502e-10	-1.3373	1.18176e-05	-4.44502e-10	-1.41196
102547427	chr14:102547427:G:C	4.89427e-20	-1.89271	-4.62281e-10	1.0838e-10	-2.15929	-4.62281e-10	6.1711e-06	-2.06168	-4.62281e-10
102547448	chr14:102547448:C:T	1.67306e-19	-4.44502e-10	-0.663535	4.16937e-10	-4.44502e-10	-0.811994	2.18215e-05	-4.44502e-10	-0.798658
102547712	chr14:102547712:T:A	1.2626e-18	-1.34655	2.70412	1.03244e-08	0.211156	2.18618	0.000782295	-0.312107	3.09279
102547747	chr14:102547747:A:G	3.19146e-20	-1.46111	-0.85918	4.92923e-10	0.269387	-0.913963	3.25875e-06	-1.92985	-0.770357
102547759	chr14:102547759:G:T	8.29296e-20	-0.0951083	-1.27026	3.38918e-10	0.258932	-1.2781	1.29525e-05	-0.0246767	-1.29559
102547760	chr14:102547760:C:T	8.29897e-20	-0.0761888	-1.28845	3.39439e-10	0.278332	-1.29597	1.29861e-05	-0.00503528	-1.31264
102548104	chr14:102548104:C:T	1.36705e-19	-1.7649	0.89937	1.39491e-09	-0.0233068	0.41896	1.36514e-05	-2.05715	0.789441
102548375	chr14:102548375:T:C	7.3856e-20	-4.44502e-10	-1.48124	2.13172e-10	-4.44502e-10	-1.48283	1.10791e-05	-4.44502e-10	-1.47649
102548402	chr14:102548402:C:A	8.39305e-20	-4.44502e-10	-1.35337	2.15929e-10	-4.44502e-10	-1.46998	1.09981e-05	-4.44502e-10	-1.48383
102548431	chr14:102548431:A:C	7.41769e-20	-4.44502e-10	-1.47691	2.12954e-10	-4.44502e-10	-1.48385	1.09955e-05	-4.44502e-10	-1.48407
102548866	chr14:102548866:G:T	7.3802e-20	-4.44502e-10	-1.48197	2.14165e-10	-4.44502e-10	-1.47818	1.09952e-05	-4.44502e-10	-1.48409
102549144	chr14:102549144:A:C	7.41081e-20	-4.44502e-10	-1.47783	2.15137e-10	-4.44502e-10	-1.47366	1.10083e-05	-4.44502e-10	-1.4829
102549227	chr14:102549227:G:A	8.63822e-20	-4.44502e-10	-1.32458	2.69038e-10	-4.44502e-10	-1.25008	1.28984e-05	-4.44502e-10	-1.32445
102549246	chr14:102549246:T:C	7.36429e-20	-4.44502e-10	-1.48413	2.13247e-10	-4.44502e-10	-1.48248	1.09973e-05	-4.44502e-10	-1.4839
102549662	chr14:102549662:G:A	1.53635e-18	3.03502	-1.48121	2.05732e-07	6.87033	-1.48093	5.11908e-05	1.53472	-1.48071
102549733	chr14:102549733:T:C	3.22481e-20	-1.89141	-0.418485	4.6975e-07	6.24265	-0.0276192	3.01569e-06	-2.13635	-0.641375
102549802	chr14:102549802:A:G	1.0042e-20	-2.20221	-1.27437	2.58989e-11	-2.21979	-1.37094	1.33563e-06	-2.2381	-1.35405
102549890	chr14:102549890:G:A	2.30589e-20	-2.22969	-0.415612	7.42115e-11	-2.23045	-0.307565	3.27334e-06	-2.22715	-0.46859
102550133	chr14:102550133:C:T	3.95554e-20	-2.10566	-4.62281e-10	1.11398e-10	-2.13182	-4.62281e-10	5.40715e-06	-2.19383	-4.62281e-10
102550442	chr14:102550442:T:C	1.51594e-19	-4.44502e-10	-0.762152	3.7041e-10	-4.44502e-10	-0.93032	2.00762e-05	-4.44502e-10	-0.882017
102550493	chr14:102550493:C:T	2.19594e-20	-2.18057	-0.513591	6.7584e-11	-2.20753	-0.424031	2.87926e-06	-2.24013	-0.583888
102551299	chr14:102551299:A:G	1.49716e-19	-4.44502e-10	-0.774619	3.6689e-10	-4.44502e-10	-0.939868	1.98657e-05	-4.44502e-10	-0.892561
102551944	chr14:102551944:G:A	1.29892e-19	0.38352	-1.30017	3.30965e-11	-2.05947	-1.28603	1.93419e-05	0.493132	-1.41241
102551958	chr14:102551958:C:T	2.81261e-18	3.57802	-1.41951	1.12104e-06	8.42939	-1.34456	0.000119065	2.3166	-1.41849
102552217	chr14:102552217:A:C	1.41096e-19	0.462845	-1.29676	3.3877e-11	-2.03758	-1.28461	2.16668e-05	0.605486	-1.41126
102552390	chr14:102552390:G:A	1.96125e-19	0.569355	-1.07396	4.84003e-11	-2.00451	-0.960917	2.06513e-05	0.368003	-1.22178
102552416	chr14:102552416:G:A	3.39541e-20	-0.884238	-1.37411	2.51094e-11	-2.22557	-1.39612	5.01128e-06	-0.824836	-1.44503
102552469	chr14:102552469:A:G	1.85739e-20	-1.50854	-1.35306	1.15974e-10	-0.786817	-1.30475	2.86539e-06	-1.45564	-1.37321
102552677	chr14:102552677:C:T	2.84963e-20	-1.05953	-1.37406	2.21297e-10	-0.154229	-1.2912	4.32931e-06	-1.01958	-1.39657
102552749	chr14:102552749:C:A	1.9604e-19	-0.15239	-0.352649	0.00145881	14.296	-0.040058	1.15666e-05	-0.862829	-0.570605
102553178	chr14:102553178:T:C	4.39187e-20	-2.00102	-4.62281e-10	1.24613e-10	-2.01972	-4.62281e-10	5.84681e-06	-2.11566	-4.62281e-10
102553280	chr14:102553280:T:A	4.68387e-20	-1.93665	-4.62281e-10	1.32545e-10	-1.95801	-4.62281e-10	6.13243e-06	-2.06796	-4.62281e-10
102553850	chr14:102553850:G:A	5.68601e-20	-1.74277	-4.62281e-10	6.33365e-10	-0.393882	-4.62281e-10	1.65642e-05	-1.07431	-4.62281e-10
102553887	chr14:102553887:A:G	7.59225e-20	-4.44502e-10	-1.45365	2.16023e-10	-4.44502e-10	-1.46954	1.14083e-05	-4.44502e-10	-1.44722
102553935	chr14:102553935:A:G	2.69159e-20	-2.02208	-0.468561	6.27574e-11	-2.04279	-0.662865	3.09249e-06	-2.13406	-0.618514
102554105	chr14:102554105:T:G	8.44923e-20	-4.44502e-10	-1.3467	2.26778e-10	-4.44502e-10	-1.42096	1.18751e-05	-4.44502e-10	-1.40711
102554994	chr14:102554994:G:A	7.60662e-20	-4.44502e-10	-1.45176	2.26319e-10	-4.44502e-10	-1.42298	1.17172e-05	-4.44502e-10	-1.4205
102555280	chr14:102555280:C:T	3.31132e-20	-0.864229	-1.4192	2.82106e-11	-2.02561	-1.47962	5.16445e-06	-0.904692	-1.33506
102555345	chr14:102555345:C:T	7.60662e-20	-4.44502e-10	-1.45176	2.26319e-10	-4.44502e-10	-1.42298	1.17172e-05	-4.44502e-10	-1.4205
102555480	chr14:102555480:A:G	8.61864e-20	-4.44502e-10	-1.32685	2.65701e-10	-4.44502e-10	-1.26256	1.30728e-05	-4.44502e-10	-1.31102
102555556	chr14:102555556:C:T	7.52457e-20	-4.44502e-10	-1.4626	2.2234e-10	-4.44502e-10	-1.44072	1.11126e-05	-4.44502e-10	-1.47347
102555639	chr14:102555639:G:C	7.60662e-20	-4.44502e-10	-1.45176	2.26319e-10	-4.44502e-10	-1.42298	1.17172e-05	-4.44502e-10	-1.4205
102555723	chr14:102555723:G:T	1.75085e-20	-1.69588	-1.22479	7.05459e-05	11.6655	-0.438679	1.93309e-06	-1.9124	-1.31003
102555914	chr14:102555914:A:G	7.60888e-20	-4.44502e-10	-1.45146	2.26443e-10	-4.44502e-10	-1.42244	1.17237e-05	-4.44502e-10	-1.41994
102555919	chr14:102555919:T:C	5.01796e-20	-1.86775	-4.62281e-10	1.40478e-10	-1.89988	-4.62281e-10	6.45346e-06	-2.01694	-4.62281e-10
102555976	chr14:102555976:C:T	4.52667e-20	-0.486579	-1.48421	0.000751583	14.958	-1.36519	3.62372e-06	-1.12564	-1.46842
102556332	chr14:102556332:G:A	7.60662e-20	-4.44502e-10	-1.45176	2.26319e-10	-4.44502e-10	-1.42298	1.17172e-05	-4.44502e-10	-1.4205
102556612	chr14:102556612:T:G	7.96269e-20	-4.44502e-10	-1.40601	2.20886e-10	-4.44502e-10	-1.44728	1.15321e-05	-4.44502e-10	-1.43642
102556624	chr14:102556624:C:G	4.05765e-20	-0.596393	-1.48378	0.00051703	14.5677	-1.34899	3.28429e-06	-1.21851	-1.47389
102556746	chr14:102556746:A:G	8.98751e-20	-4.44502e-10	-1.28494	2.38668e-10	-4.44502e-10	-1.36986	1.25835e-05	-4.44502e-10	-1.34916
102556878	chr14:102556878:C:G	9.46757e-20	-4.44502e-10	-1.2329	2.95043e-10	-4.44502e-10	-1.15781	1.53177e-05	-4.44502e-10	-1.15254
102556913	chr14:102556913:C:G	7.36982e-20	-4.44502e-10	-1.48338	2.18211e-10	-4.44502e-10	-1.45947	1.12815e-05	-4.44502e-10	-1.45839
102557167	chr14:102557167:A:G	7.52024e-20	-4.44502e-10	-1.46318	2.22731e-10	-4.44502e-10	-1.43896	1.15274e-05	-4.44502e-10	-1.43682
102557349	chr14:102557349:C:A	1.56564e-17	3.0546	0.820674	4.67291e-06	8.06956	0.442801	0.000433155	1.83564	0.353903
102557681	chr14:102557681:G:A	7.42119e-20	-4.44502e-10	-1.47643	2.13359e-10	-4.44502e-10	-1.48195	1.09984e-05	-4.44502e-10	-1.4838
102557743	chr14:102557743:A:G	2.21322e-20	-1.52518	-1.16115	0.000211265	12.5184	-0.194736	2.38589e-06	-1.77194	-1.24004
102557799	chr14:102557799:G:A	4.6203e-18	3.97876	-1.3239	5.57528e-06	9.80047	-1.11155	0.000203702	2.78239	-1.34729
102558050	chr14:102558050:C:A	1.59068e-20	-1.61581	-1.4008	7.59649e-05	12.0684	-0.767581	1.80566e-06	-1.84954	-1.44109
102558290	chr14:102558290:C:T	2.65155e-18	3.47342	-1.37388	2.57861e-06	9.10748	-1.18965	0.000122182	2.31699	-1.39303
102558369	chr14:102558369:G:C	1.46939e-20	-1.6883	-1.40763	5.21778e-05	11.7126	-0.787407	1.68966e-06	-1.91105	-1.44598
102558703	chr14:102558703:C:T	1.46952e-20	-1.72701	-1.36883	5.12186e-05	11.5862	-0.679489	1.69525e-06	-1.93618	-1.41755
102560058	chr14:102560058:C:T	5.00727e-20	-1.86988	-4.62281e-10	3.49349e-09	1.31373	-4.62281e-10	9.35982e-06	-1.64513	-4.62281e-10
102560086	chr14:102560086:C:T	3.56666e-20	-0.726224	-1.48292	0.000349911	14.1681	-1.33979	2.98168e-06	-1.31335	-1.47572
102560542	chr14:102560542:C:T	1.15393e-19	-4.44502e-10	-1.03502	3.83123e-10	-4.44502e-10	-0.896573	1.76022e-05	-4.44502e-10	-1.01353
102561022	chr14:102561022:C:T	1.30391e-20	-1.81339	-1.40202	2.8029e-05	11.0766	-0.772801	1.53636e-06	-2.0093	-1.44283
102561452	chr14:102561452:A:G	1.42487e-20	-1.87352	-1.25317	3.5412e-05	10.9151	-0.37748	1.68912e-06	-2.04081	-1.31654
102561507	chr14:102561507:G:C	8.64208e-20	-4.44502e-10	-1.32413	2.30515e-10	-4.44502e-10	-1.40461	1.21247e-05	-4.44502e-10	-1.38631
102561544	chr14:102561544:C:T	8.00545e-20	-4.44502e-10	-1.40065	2.41142e-10	-4.44502e-10	-1.35954	1.24953e-05	-4.44502e-10	-1.3562
102562644	chr14:102562644:G:A	8.14473e-20	-4.44502e-10	-1.3834	2.23701e-10	-4.44502e-10	-1.43462	1.19152e-05	-4.44502e-10	-1.40373
102562842	chr14:102562842:ACATTTGTTACAACT:A	3.22977e-20	-0.846102	-1.46226	0.000332987	14.0075	-1.22878	2.70047e-06	-1.40469	-1.48343
102562953	chr14:102562953:A:G	7.59202e-20	-4.44502e-10	-1.45368	2.24227e-10	-4.44502e-10	-1.43227	1.14604e-05	-4.44502e-10	-1.44265
102563040	chr14:102563040:C:G	7.36831e-20	-4.44502e-10	-1.48359	2.15627e-10	-4.44502e-10	-1.47138	1.10337e-05	-4.44502e-10	-1.4806
102563062	chr14:102563062:C:G	8.88959e-20	-4.44502e-10	-1.29589	2.35993e-10	-4.44502e-10	-1.38113	1.2426e-05	-4.44502e-10	-1.36176
102563594	chr14:102563594:G:A	9.14574e-20	-4.44502e-10	-1.26749	2.40967e-10	-4.44502e-10	-1.36027	1.27132e-05	-4.44502e-10	-1.33892
102563949	chr14:102563949:T:C	1.87539e-19	-4.44502e-10	-0.54937	9.59513e-10	-4.44502e-10	0.0214959	2.52214e-05	-4.44502e-10	-0.653862
102564662	chr14:102564662:T:A	9.48439e-20	-4.44502e-10	-1.23113	2.47465e-10	-4.44502e-10	-1.33366	1.33811e-05	-4.44502e-10	-1.28771
102564896	chr14:102564896:C:T	7.41222e-20	-4.44502e-10	-1.47764	2.23648e-10	-4.44502e-10	-1.43486	1.10232e-05	-4.44502e-10	-1.48155
102565270	chr14:102565270:A:G	1.14377e-20	-1.8722	-1.47424	1.49407e-05	10.7567	-1.08207	1.42045e-06	-2.04668	-1.4839
102565290	chr14:102565290:A:G	7.45531e-20	-4.44502e-10	-1.47185	2.19906e-10	-4.44502e-10	-1.45173	1.13713e-05	-4.44502e-10	-1.45046
102565350	chr14:102565350:A:G	1.52557e-19	-4.44502e-10	-0.755823	5.16208e-10	-4.44502e-10	-0.59842	2.43175e-05	-4.44502e-10	-0.690357
102565494	chr14:102565494:C:A	3.92152e-20	-0.808956	-1.30534	0.000730426	14.3048	-0.740581	3.15076e-06	-1.35321	-1.3807
102565508	chr14:102565508:C:T	1.2654e-20	-1.83576	-1.40962	2.5702e-05	11.0527	-0.835568	1.50596e-06	-2.0226	-1.44953
102565530	chr14:102565530:C:T	1.04588e-19	-4.44502e-10	-1.13333	2.28208e-10	-4.44502e-10	-1.41467	1.46709e-05	-4.44502e-10	-1.19569
102565538	chr14:102565538:T:G	1.58691e-19	-4.44502e-10	-0.716397	2.73123e-10	-4.44502e-10	-1.23501	1.99858e-05	-4.44502e-10	-0.886532
102565602	chr14:102565602:A:G	3.16571e-20	-0.847711	-1.48069	9.10203e-11	-0.851257	-1.48259	3.17072e-06	-1.24456	-1.48304
102565735	chr14:102565735:C:G	8.82472e-20	-4.44502e-10	-1.30322	2.34831e-10	-4.44502e-10	-1.38606	1.23604e-05	-4.44502e-10	-1.36706
102566150	chr14:102566150:T:C	9.47321e-20	-4.44502e-10	-1.23231	2.47243e-10	-4.44502e-10	-1.33456	1.33675e-05	-4.44502e-10	-1.28873
102566353	chr14:102566353:A:G	2.04401e-20	-1.28166	-1.4842	6.03608e-11	-1.27193	-1.47266	2.23021e-06	-1.60168	-1.47778
102566393	chr14:102566393:G:A	7.46663e-20	-4.44502e-10	-1.47033	2.20439e-10	-4.44502e-10	-1.44931	1.13994e-05	-4.44502e-10	-1.44799
102566891	chr14:102566891:G:A	1.16731e-19	-4.44502e-10	-1.02348	4.21132e-10	-4.44502e-10	-0.801984	1.8363e-05	-4.44502e-10	-0.971216
102567371	chr14:102567371:G:C	8.15752e-20	-4.44502e-10	-1.38183	2.46596e-10	-4.44502e-10	-1.33718	1.27782e-05	-4.44502e-10	-1.33382
102567592	chr14:102567592:C:T	1.22578e-19	-4.44502e-10	-0.974615	4.09786e-10	-4.44502e-10	-0.829295	1.86778e-05	-4.44502e-10	-0.954217
102568062	chr14:102568062:T:C	9.71406e-20	-4.44502e-10	-1.2072	3.4203e-10	-4.44502e-10	-1.01003	1.53443e-05	-4.44502e-10	-1.15081
102568170	chr14:102568170:G:A	1.10185e-20	-1.90039	-1.48339	1.30198e-05	10.7123	-1.17528	1.39537e-06	-2.06812	-1.48028
102568229	chr14:102568229:C:T	1.83718e-19	-4.44502e-10	-0.569959	2.97434e-10	-4.44502e-10	-1.14974	2.27232e-05	-4.44502e-10	-0.758167
102568447	chr14:102568447:T:C	2.31122e-19	-4.44502e-10	-0.340412	3.8402e-10	-4.44502e-10	-0.894236	3.21048e-05	-4.44502e-10	-0.412547
102569095	chr14:102569095:C:T	1.11227e-20	-1.89326	-1.48111	1.41398e-05	10.7644	-1.14482	1.3981e-06	-2.06351	-1.48293
102569100	chr14:102569100:G:A	9.33253e-20	-4.44502e-10	-1.24727	3.24508e-10	-4.44502e-10	-1.06262	1.46794e-05	-4.44502e-10	-1.19511
102569288	chr14:102569288:C:T	9.85294e-20	-4.44502e-10	-1.193	2.91718e-10	-4.44502e-10	-1.16914	1.50695e-05	-4.44502e-10	-1.16888
102569452	chr14:102569452:G:A	8.63004e-20	-4.44502e-10	-1.32553	2.31138e-10	-4.44502e-10	-1.40192	1.21385e-05	-4.44502e-10	-1.38517
102569629	chr14:102569629:T:A	8.90409e-20	-4.44502e-10	-1.29426	2.36395e-10	-4.44502e-10	-1.37943	1.24371e-05	-4.44502e-10	-1.36087
102569865	chr14:102569865:C:T	5.24423e-20	-1.82365	-4.62281e-10	1.44293e-10	-1.87308	-4.62281e-10	6.71623e-06	-1.97703	-4.62281e-10
102570076	chr14:102570076:C:T	5.48054e-20	-1.77957	-4.62281e-10	1.03088e-10	-2.20935	-4.62281e-10	6.12756e-06	-2.06876	-4.62281e-10
102570913	chr14:102570913:C:G	7.55433e-20	-4.44502e-10	-1.45865	2.13937e-10	-4.44502e-10	-1.47925	1.11696e-05	-4.44502e-10	-1.46836
102571005	chr14:102571005:G:A	4.94992e-20	-1.8814	-4.62281e-10	1.36618e-10	-1.92774	-4.62281e-10	6.42205e-06	-2.02182	-4.62281e-10
102571667	chr14:102571667:T:C	2.25474e-20	-1.3708	-1.29694	6.57956e-11	-1.3866	-1.27178	2.55571e-06	-1.68274	-1.26048
102572046	chr14:102572046:G:A	3.45122e-20	-2.24205	-4.62281e-10	1.00446e-10	-2.23531	-4.62281e-10	7.28459e-06	-1.89579	-4.62281e-10
102573093	chr14:102573093:C:T	1.35304e-20	-1.7064	-1.47203	3.7399e-05	11.7505	-1.15829	1.60819e-06	-1.9226	-1.48385
102573194	chr14:102573194:C:G	5.20029e-20	-1.83206	-4.62281e-10	1.43104e-10	-1.88136	-4.62281e-10	6.67879e-06	-1.98262	-4.62281e-10
102573195	chr14:102573195:G:A	2.88285e-20	-0.938481	-1.48351	0.000217219	13.7304	-1.3789	2.60836e-06	-1.4618	-1.46103
102573378	chr14:102573378:T:A	2.76286e-18	3.56312	-1.42246	2.94313e-06	9.52272	-1.47267	0.000119156	2.2955	-1.39662
102573599	chr14:102573599:G:C	1.23734e-20	-1.81338	-1.45443	2.77581e-05	11.275	-0.980858	1.5001e-06	-1.99956	-1.47646
102573963	chr14:102573963:C:A	2.97916e-20	-0.932337	-1.4568	0.000269642	13.7796	-1.21192	2.54974e-06	-1.46326	-1.48231
102574259	chr14:102574259:C:T	1.00692e-19	-4.44502e-10	-1.17129	3.58776e-10	-4.44502e-10	-0.962232	1.59742e-05	-4.44502e-10	-1.11058
102574268	chr14:102574268:C:T	2.60763e-20	-1.25721	-1.26512	7.65178e-11	-1.27155	-1.23586	2.91191e-06	-1.58884	-1.2239
102574293	chr14:102574293:C:T	7.58687e-20	-4.44502e-10	-1.45435	2.23782e-10	-4.44502e-10	-1.43426	1.12423e-05	-4.44502e-10	-1.46187
102574296	chr14:102574296:C:T	1.68838e-20	-1.61696	-1.34005	5.36956e-11	-1.63832	-1.22327	2.13729e-06	-1.87241	-1.24961
102574563	chr14:102574563:G:A	7.66946e-20	-4.44502e-10	-1.44353	2.28256e-10	-4.44502e-10	-1.41446	1.18367e-05	-4.44502e-10	-1.41035
102574708	chr14:102574708:G:A	3.85128e-20	-2.13237	-4.62281e-10	1.19161e-10	-2.06446	-4.62281e-10	7.42823e-06	-1.87627	-4.62281e-10
102574811	chr14:102574811:A:G	1.43239e-20	-1.89991	-1.22152	3.44572e-05	10.7879	-0.277553	1.6829e-06	-2.06106	-1.29998
102575371	chr14:102575371:G:A	5.48703e-20	-0.458791	-1.3196	1.62902e-10	-0.460303	-1.29148	5.49456e-06	-0.898057	-1.27974
102576521	chr14:102576521:G:A	8.78207e-20	-4.44502e-10	-1.30806	2.50022e-10	-4.44502e-10	-1.32338	1.31003e-05	-4.44502e-10	-1.30892
102577260	chr14:102577260:A:C	2.07181e-19	-4.44502e-10	-0.449765	3.20342e-10	-4.44502e-10	-1.07554	2.53402e-05	-4.44502e-10	-0.649162
102577280	chr14:102577280:G:T	5.22203e-20	-1.82789	-4.62281e-10	3.96275e-09	1.43976	-4.62281e-10	9.84538e-06	-1.59455	-4.62281e-10
102577315	chr14:102577315:C:T	8.05326e-20	-4.44502e-10	-1.3947	2.3779e-10	-4.44502e-10	-1.37354	1.18562e-05	-4.44502e-10	-1.40871
102577364	chr14:102577364:G:A	9.39364e-20	-4.44502e-10	-1.24074	2.93405e-10	-4.44502e-10	-1.16337	1.51924e-05	-4.44502e-10	-1.16076
102578369	chr14:102578369:A:ACATTCC	3.37475e-19	0.243765	-0.205633	6.64755e-11	-2.23352	-0.414572	2.8634e-05	0.186987	-0.713947
102579296	chr14:102579296:G:T	5.17787e-20	-1.83638	-4.62281e-10	1.42578e-10	-1.88504	-4.62281e-10	6.65864e-06	-1.98564	-4.62281e-10
102579723	chr14:102579723:A:G	1.02394e-20	-2.01643	-1.44068	7.24241e-06	9.87865	-0.928121	1.30875e-06	-2.14355	-1.46893
102579989	chr14:102579989:T:C	2.90796e-20	-1.07967	-1.33366	8.49183e-11	-1.09258	-1.31066	3.12018e-06	-1.44222	-1.30144
102580022	chr14:102580022:C:T	7.41006e-20	-4.44502e-10	-1.47794	2.22198e-10	-4.44502e-10	-1.44136	1.13674e-05	-4.44502e-10	-1.4508
102580136	chr14:102580136:AC:A	5.06723e-20	-1.85798	-4.62281e-10	1.39885e-10	-1.90411	-4.62281e-10	6.54775e-06	-2.00243	-4.62281e-10
102580154	chr14:102580154:C:G	5.00364e-20	-1.87061	-4.62281e-10	1.3807e-10	-1.91717	-4.62281e-10	6.48054e-06	-2.01275	-4.62281e-10
102580205	chr14:102580205:G:A	1.43814e-20	-1.66148	-1.45594	4.36267e-11	-1.68178	-1.38748	1.77324e-06	-1.90395	-1.40479
102580234	chr14:102580234:C:T	7.37821e-20	-4.44502e-10	-1.48224	2.19222e-10	-4.44502e-10	-1.45484	1.12348e-05	-4.44502e-10	-1.46254
102580250	chr14:102580250:C:A	1.30662e-19	-4.44502e-10	-0.910743	4.34322e-10	-4.44502e-10	-0.771142	2.07101e-05	-4.44502e-10	-0.850931
102580346	chr14:102580346:G:A	5.00991e-20	-1.86936	-4.62281e-10	1.3824e-10	-1.91594	-4.62281e-10	6.48705e-06	-2.01175	-4.62281e-10
102580351	chr14:102580351:A:G	5.0131e-20	-1.86872	-4.62281e-10	1.38323e-10	-1.91534	-4.62281e-10	6.49038e-06	-2.01123	-4.62281e-10
102580557	chr14:102580557:T:C	5.1488e-19	0.444689	0.015885	1.04496e-10	-2.24059	0.0448086	4.55646e-05	0.362024	-0.424448
102581040	chr14:102581040:C:T	1.05458e-19	-4.44502e-10	-1.12505	3.15614e-10	-4.44502e-10	-1.09041	1.62864e-05	-4.44502e-10	-1.09122
102581135	chr14:102581135:T:G	1.30687e-19	-4.44502e-10	-0.910554	4.39208e-10	-4.44502e-10	-0.759956	1.989e-05	-4.44502e-10	-0.891335
102581520	chr14:102581520:C:T	1.30207e-19	-4.44502e-10	-0.914232	4.37556e-10	-4.44502e-10	-0.763726	1.98318e-05	-4.44502e-10	-0.894269
102581580	chr14:102581580:G:A	7.4485e-20	-4.44502e-10	-1.47276	2.13063e-10	-4.44502e-10	-1.48334	1.09941e-05	-4.44502e-10	-1.4842
102581611	chr14:102581611:C:T	8.02081e-20	-4.44502e-10	-1.39874	2.67821e-10	-4.44502e-10	-1.25461	1.24249e-05	-4.44502e-10	-1.36185
102581774	chr14:102581774:G:A	4.62793e-20	-1.94866	-4.62281e-10	1.28354e-10	-1.99013	-4.62281e-10	6.09929e-06	-2.07338	-4.62281e-10
102582316	chr14:102582316:C:T	7.41302e-20	-4.44502e-10	-1.47754	2.12887e-10	-4.44502e-10	-1.48417	1.10233e-05	-4.44502e-10	-1.48155
102582644	chr14:102582644:G:A	7.36635e-20	-4.44502e-10	-1.48385	2.14613e-10	-4.44502e-10	-1.47609	1.10204e-05	-4.44502e-10	-1.4818
102583769	chr14:102583769:G:A	6.59267e-20	-0.84893	-0.745885	0.000342489	13.4033	-0.596441	3.88049e-06	-1.44831	-1.07728
102583846	chr14:102583846:G:A	1.1207e-20	-1.88518	-1.48164	1.29896e-05	10.6758	-1.14105	1.39984e-06	-2.06283	-1.48237
102583853	chr14:102583853:C:T	9.40328e-20	-4.44502e-10	-1.23972	2.45474e-10	-4.44502e-10	-1.34174	1.32641e-05	-4.44502e-10	-1.29649
102584734	chr14:102584734:G:C	7.62248e-20	-4.44502e-10	-1.44967	2.35105e-10	-4.44502e-10	-1.3849	1.19665e-05	-4.44502e-10	-1.39944
102584780	chr14:102584780:C:G	1.35709e-20	-1.91774	-1.2577	2.48003e-05	10.5244	-0.342919	1.59218e-06	-2.0838	-1.33265
102584781	chr14:102584781:T:C	1.33266e-19	-4.44502e-10	-0.89101	4.49144e-10	-4.44502e-10	-0.737587	2.02922e-05	-4.44502e-10	-0.871315
102584795	chr14:102584795:C:T	2.10657e-20	-1.25294	-1.48278	8.83979e-05	12.7939	-1.34145	2.05828e-06	-1.68438	-1.4753
102584935	chr14:102584935:T:C	2.83109e-19	-4.44502e-10	-0.137527	4.43757e-10	-4.44502e-10	-0.749652	3.89833e-05	-4.44502e-10	-0.21842
102585010	chr14:102585010:G:A	1.33585e-19	-4.44502e-10	-0.888624	4.50332e-10	-4.44502e-10	-0.734946	2.0341e-05	-4.44502e-10	-0.868913
102585299	chr14:102585299:G:C	7.71497e-20	-4.44502e-10	-1.43761	2.60573e-10	-4.44502e-10	-1.28205	1.21346e-05	-4.44502e-10	-1.38549
102585434	chr14:102585434:C:T	3.7203e-20	-2.16697	-4.62281e-10	1.43855e-10	-1.87612	-4.62281e-10	5.51825e-06	-2.17349	-4.62281e-10
102585875	chr14:102585875:C:T	4.13399e-20	-2.06153	-4.62281e-10	1.15506e-10	-2.09561	-4.62281e-10	5.62357e-06	-2.15459	-4.62281e-10
102586867	chr14:102586867:T:A	2.0655e-20	-1.33244	-1.42297	6.3741e-11	-1.34599	-1.34411	2.40062e-06	-1.6432	-1.36263
102587146	chr14:102587146:G:A	3.01589e-20	-0.914953	-1.46193	0.000200224	13.5592	-1.28914	2.49758e-06	-1.48267	-1.48356
102587199	chr14:102587199:C:T	9.59425e-20	-4.44502e-10	-1.21961	3.00634e-10	-4.44502e-10	-1.13904	1.55897e-05	-4.44502e-10	-1.13494
102587329	chr14:102587329:T:C	5.72893e-20	-1.73525	-4.62281e-10	4.56532e-10	-0.721271	-4.62281e-10	1.27215e-05	-1.33826	-4.62281e-10
102587584	chr14:102587584:G:A	1.66128e-20	-1.56334	-1.40985	5.589e-11	-1.50155	-1.31999	2.0838e-06	-1.80343	-1.34393
102587806	chr14:102587806:C:T	2.43188e-20	-1.17091	-1.4212	7.02207e-11	-1.19653	-1.39676	2.62521e-06	-1.52127	-1.39513
102588168	chr14:102588168:G:T	2.75901e-20	-1.04222	-1.42368	2.65333e-10	0.110572	-1.37452	4.7289e-06	-0.890592	-1.43727
102588237	chr14:102588237:A:G	7.79385e-20	-4.44502e-10	-1.42744	2.66313e-10	-4.44502e-10	-1.26026	1.23198e-05	-4.44502e-10	-1.37034
102588466	chr14:102588466:T:C	9.6875e-20	-4.44502e-10	-1.20994	3.03921e-10	-4.44502e-10	-1.12816	1.57614e-05	-4.44502e-10	-1.12399
102588829	chr14:102588829:CTTGGG:C	9.10728e-21	-2.15241	-1.42187	4.88608e-11	-1.55526	-1.40069	1.33212e-06	-2.20286	-1.39192
102589523	chr14:102589523:A:G	1.12566e-20	-1.88058	-1.48182	8.72957e-06	10.4668	-1.32949	1.39855e-06	-2.0712	-1.47492
102590635	chr14:102590635:T:C	8.78052e-20	-4.44502e-10	-1.30824	2.33449e-10	-4.44502e-10	-1.39196	1.22706e-05	-4.44502e-10	-1.37434
102590913	chr14:102590913:C:A	1.50794e-20	-1.59572	-1.47431	6.43171e-05	12.4548	-1.32041	1.62902e-06	-1.91354	-1.48003
102590943	chr14:102590943:A:G	2.25723e-19	-4.44502e-10	-0.364051	1.25741e-09	-4.44502e-10	0.291883	2.99524e-05	-4.44502e-10	-0.481945
102591298	chr14:102591298:C:T	9.55952e-21	-2.14925	-1.37657	9.44903e-11	-0.942834	-1.3536	2.12508e-06	-1.78723	-1.34052
102591391	chr14:102591391:C:T	1.17238e-19	-4.44502e-10	-1.01916	2.70386e-10	-4.44502e-10	-1.24508	1.9118e-05	-4.44502e-10	-0.930923
102591686	chr14:102591686:A:G	2.2967e-20	-1.38211	-1.26719	0.105372	18.8477	-0.31183	2.6905e-06	-1.54995	-1.34188
102591862	chr14:102591862:C:T	3.50995e-20	-2.22517	-4.62281e-10	1.00498e-10	-2.23479	-4.62281e-10	5.14631e-06	-2.24327	-4.62281e-10
102592432	chr14:102592432:G:A	2.34542e-20	-1.15841	-1.4699	0.0206981	18.3697	-1.46128	2.82922e-06	-1.46456	-1.37699
102593569	chr14:102593569:C:T	1.31512e-19	-4.44502e-10	-0.904263	4.50622e-10	-4.44502e-10	-0.734301	2.03791e-05	-4.44502e-10	-0.867043
102593621	chr14:102593621:C:T	9.51369e-20	-4.44502e-10	-1.22804	2.82714e-10	-4.44502e-10	-1.20049	1.45972e-05	-4.44502e-10	-1.20072
102593633	chr14:102593633:G:C	9.23004e-20	-4.44502e-10	-1.25831	2.80188e-10	-4.44502e-10	-1.20947	1.31716e-05	-4.44502e-10	-1.30349
102594081	chr14:102594081:C:T	7.9925e-21	-2.23073	-1.47412	4.3202e-11	-1.68537	-1.39367	1.34245e-06	-2.16808	-1.41898
102594128	chr14:102594128:G:A	1.826e-20	-1.66148	-1.21717	0.0284056	17.4135	-0.18857	2.19773e-06	-1.79917	-1.29496
102594290	chr14:102594290:A:G	4.32804e-20	-2.01566	-4.62281e-10	1.00095e-10	-2.23881	-4.62281e-10	5.31275e-06	-2.21144	-4.62281e-10
102594360	chr14:102594360:GAT:G	1.48418e-20	-1.62131	-1.46461	0.0148796	17.7356	-1.15732	2.62649e-06	-1.43608	-1.47983
102594625	chr14:102594625:T:C	4.04404e-20	-2.08353	-4.62281e-10	1.79365e-09	0.647076	-4.62281e-10	7.04703e-06	-1.92895	-4.62281e-10
102595720	chr14:102595720:C:T	1.73493e-19	-4.44502e-10	-0.627223	6.01537e-10	-4.44502e-10	-0.445442	2.61188e-05	-4.44502e-10	-0.618899
102595785	chr14:102595785:C:T	8.62015e-21	-2.23708	-1.39217	5.75972e-11	-1.43573	-1.35573	1.49028e-06	-2.06902	-1.41358
102595834	chr14:102595834:C:G	8.07787e-21	-2.21739	-1.47684	3.98998e-11	-1.75597	-1.40259	1.29985e-06	-2.1928	-1.42651
102595890	chr14:102595890:T:C	1.87181e-20	-1.6249	-1.22896	0.03451	17.6301	-0.210508	2.24458e-06	-1.76876	-1.30428
102595930	chr14:102595930:TGTAAA:T	3.76492e-20	-2.15505	-4.62281e-10	1.06219e-10	-2.17943	-4.62281e-10	5.29208e-06	-2.21534	-4.62281e-10
102596041	chr14:102596041:T:C	9.74172e-20	-4.44502e-10	-1.20436	3.47467e-10	-4.44502e-10	-0.994261	1.53863e-05	-4.44502e-10	-1.14808
102596220	chr14:102596220:T:C	8.41836e-21	-2.1765	-1.47645	6.16452e-09	3.35361	-1.47197	1.20746e-06	-2.21567	-1.47737
102596593	chr14:102596593:C:G	7.87781e-20	-4.44502e-10	-1.41672	2.32243e-10	-4.44502e-10	-1.39715	1.16253e-05	-4.44502e-10	-1.42837
102596645	chr14:102596645:A:G	9.67332e-20	-4.44502e-10	-1.2114	3.44335e-10	-4.44502e-10	-1.00331	1.52647e-05	-4.44502e-10	-1.15601
102597246	chr14:102597246:TAAC:T	8.34434e-20	-4.44502e-10	-1.35919	2.18595e-10	-4.44502e-10	-1.45771	1.30468e-05	-4.44502e-10	-1.31301
102597376	chr14:102597376:T:C	3.64177e-20	-2.1883	-4.62281e-10	1.03326e-10	-2.20704	-4.62281e-10	5.20244e-06	-2.23243	-4.62281e-10
102597929	chr14:102597929:TCTC:T	7.93122e-21	-2.22918	-1.48337	5.71188e-11	-1.3163	-1.48349	1.47536e-06	-2.01096	-1.48169
102598573	chr14:102598573:GA:G	1.31603e-20	-1.722	-1.48415	0.00707072	17.1447	-1.31038	2.35359e-06	-1.549	-1.47661
102598584	chr14:102598584:A:G	1.40028e-20	-2.21657	-0.927533	1.05819e-10	-1.31129	-0.871909	2.39705e-06	-2.09211	-0.915203
102599704	chr14:102599704:T:C	1.28416e-19	-4.44502e-10	-0.928087	4.38294e-10	-4.44502e-10	-0.76204	1.9855e-05	-4.44502e-10	-0.893098
102600233	chr14:102600233:G:A	3.69054e-20	-2.175	-4.62281e-10	1.04569e-10	-2.19508	-4.62281e-10	5.23679e-06	-2.22585	-4.62281e-10
102600234	chr14:102600234:C:T	3.66073e-20	-2.18311	-4.62281e-10	1.03777e-10	-2.20269	-4.62281e-10	5.21475e-06	-2.23006	-4.62281e-10
102600407	chr14:102600407:T:G	8.28738e-21	-2.24209	-1.42653	5.55791e-11	-1.45932	-1.36781	1.53501e-06	-2.0803	-1.37272
102600728	chr14:102600728:G:A	7.47046e-20	-4.44502e-10	-1.46982	2.24928e-10	-4.44502e-10	-1.42915	1.14054e-05	-4.44502e-10	-1.44747
102600814	chr14:102600814:C:T	1.3712e-19	-4.44502e-10	-0.862503	5.08146e-10	-4.44502e-10	-0.614161	2.16644e-05	-4.44502e-10	-0.805881
102601078	chr14:102601078:A:G	7.92699e-21	-2.2357	-1.47738	4.37486e-11	-1.64915	-1.41732	1.32822e-06	-2.15825	-1.43946
102601150	chr14:102601150:C:G	2.24024e-20	-2.05918	-0.615005	0.000112781	11.9997	-0.303655	2.70981e-06	-2.00135	-0.883328
102601307	chr14:102601307:C:G	8.42991e-20	-4.44502e-10	-1.34899	2.67313e-10	-4.44502e-10	-1.25651	1.35317e-05	-4.44502e-10	-1.27652
102601338	chr14:102601338:A:G	3.77691e-20	-2.15187	-4.62281e-10	1.06544e-10	-2.17637	-4.62281e-10	5.30335e-06	-2.21321	-4.62281e-10
102601423	chr14:102601423:T:G	1.00106e-20	-2.23785	-1.24186	7.58497e-11	-1.39215	-1.12402	2.00987e-06	-2.0485	-1.13498
102601803	chr14:102601803:C:T	8.08985e-21	-2.20912	-1.48363	6.5376e-11	-1.18672	-1.47806	1.58916e-06	-1.94426	-1.47409
102602275	chr14:102602275:C:T	7.516e-20	-4.44502e-10	-1.46374	2.27451e-10	-4.44502e-10	-1.418	1.15117e-05	-4.44502e-10	-1.43819
102602561	chr14:102602561:G:A	8.46277e-20	-4.44502e-10	-1.3451	2.79702e-10	-4.44502e-10	-1.21121	1.38454e-05	-4.44502e-10	-1.2536
102602726	chr14:102602726:G:A	1.24825e-19	-4.44502e-10	-0.956445	4.54645e-10	-4.44502e-10	-0.725413	1.96537e-05	-4.44502e-10	-0.903287
102603361	chr14:102603361:G:T	4.16858e-20	-2.0532	-4.62281e-10	2.02666e-09	0.769213	-4.62281e-10	7.34841e-06	-1.88707	-4.62281e-10
102603448	chr14:102603448:C:T	7.84437e-20	-4.44502e-10	-1.42098	2.47648e-10	-4.44502e-10	-1.33292	1.25386e-05	-4.44502e-10	-1.35274
102603552	chr14:102603552:G:A	1.8877e-20	-1.57416	-1.27126	0.0421622	17.9276	-0.307752	2.27108e-06	-1.72169	-1.33961
102603691	chr14:102603691:G:A	7.3677e-20	-4.44502e-10	-1.48367	2.16897e-10	-4.44502e-10	-1.46551	1.09954e-05	-4.44502e-10	-1.48408
102603744	chr14:102603744:C:T	8.32004e-21	-2.23882	-1.42587	5.43846e-11	-1.60133	-1.24752	1.47867e-06	-2.14455	-1.34586
102604488	chr14:102604488:C:G	9.68648e-20	-4.44502e-10	-1.21004	3.44416e-10	-4.44502e-10	-1.00308	1.52745e-05	-4.44502e-10	-1.15537
102604508	chr14:102604508:A:G	2.81412e-20	-1.56432	-0.881804	1.76904e-10	-0.329956	-1.33937	4.43472e-06	-1.37992	-1.01217
102604938	chr14:102604938:G:A	1.32283e-19	-4.44502e-10	-0.898418	4.53346e-10	-4.44502e-10	-0.728274	2.04715e-05	-4.44502e-10	-0.862522
102605408	chr14:102605408:C:T	7.57178e-20	-4.44502e-10	-1.45635	2.13378e-10	-4.44502e-10	-1.48186	1.10557e-05	-4.44502e-10	-1.47861
102605479	chr14:102605479:A:T	1.48051e-20	-1.60942	-1.47896	0.0150914	17.8294	-1.23696	2.66104e-06	-1.41868	-1.48416
102605523	chr14:102605523:A:T	3.67638e-20	-2.17885	-4.62281e-10	1.04123e-10	-2.19936	-4.62281e-10	5.22614e-06	-2.22788	-4.62281e-10
102605524	chr14:102605524:G:A	1.53012e-20	-1.57133	-1.4841	0.017726	18.046	-1.29259	2.79209e-06	-1.37502	-1.47975
102605924	chr14:102605924:T:G	2.96883e-20	-1.57092	-0.821685	1.80497e-10	-0.33995	-1.30927	4.6584e-06	-1.38607	-0.956807
102605994	chr14:102605994:C:T	8.1119e-21	-2.20618	-1.48385	6.62987e-11	-1.16795	-1.48281	1.59503e-06	-1.934	-1.48066
102606185	chr14:102606185:G:A	3.45753e-20	-2.24022	-4.62281e-10	1.53524e-10	-1.81107	-4.62281e-10	5.86166e-06	-2.11312	-4.62281e-10
102606215	chr14:102606215:C:T	7.97756e-21	-2.22309	-1.48364	5.98094e-11	-1.27061	-1.48316	1.51017e-06	-1.98811	-1.48122
102606336	chr14:102606336:A:G	7.98277e-21	-2.2265	-1.47958	4.13754e-11	-1.71053	-1.41171	1.30979e-06	-2.17776	-1.43393
102606714	chr14:102606714:C:T	7.65656e-20	-4.44502e-10	-1.44521	2.37292e-10	-4.44502e-10	-1.37564	1.20559e-05	-4.44502e-10	-1.392
102607074	chr14:102607074:T:C	4.03159e-19	0.215973	-4.62281e-10	1.8152e-08	2.96161	-4.62281e-10	2.34157e-05	-0.728146	-4.62281e-10
102607196	chr14:102607196:G:A	1.53733e-20	-1.56653	-1.4842	0.0179407	18.0638	-1.29842	2.80784e-06	-1.37034	-1.4788
102607684	chr14:102607684:C:A	7.6334e-20	-1.44824	-4.62281e-10	1.10707e-10	-2.13805	-4.62281e-10	6.9881e-06	-1.93734	-4.62281e-10
102607939	chr14:102607939:C:T	7.82999e-20	-4.44502e-10	-1.42281	2.46936e-10	-4.44502e-10	-1.3358	1.25053e-05	-4.44502e-10	-1.3554
102607967	chr14:102607967:A:G	9.71577e-20	-4.44502e-10	-1.20702	3.45823e-10	-4.44502e-10	-0.999002	1.5326e-05	-4.44502e-10	-1.152
102608164	chr14:102608164:C:T	7.82406e-20	-4.44502e-10	-1.42357	2.46659e-10	-4.44502e-10	-1.33692	1.24919e-05	-4.44502e-10	-1.35647
102608299	chr14:102608299:G:T	2.17048e-20	-2.09227	-0.613556	8.23395e-05	11.7049	-0.323461	2.58617e-06	-2.03793	-0.893449
102608461	chr14:102608461:G:A	2.04767e-18	2.2713	-0.430205	6.96722e-11	-1.99109	-0.610042	0.000261146	2.56344	-0.879914
102608613	chr14:102608613:T:G	8.72006e-20	-1.31515	-4.62281e-10	7.76247e-10	-0.190459	-4.62281e-10	1.45432e-05	-1.20443	-4.62281e-10
102608823	chr14:102608823:C:A	7.48294e-20	-4.44502e-10	-1.46815	2.25479e-10	-4.44502e-10	-1.4267	1.15264e-05	-4.44502e-10	-1.43692
102608919	chr14:102608919:C:T	3.62415e-20	-2.19315	-4.62281e-10	1.02959e-10	-2.2106	-4.62281e-10	5.19235e-06	-2.23437	-4.62281e-10
102608980	chr14:102608980:A:G	1.00209e-19	-4.44502e-10	-1.1761	3.46995e-10	-4.44502e-10	-0.99562	1.55657e-05	-4.44502e-10	-1.13649
102609040	chr14:102609040:TTTTTTTTTTA:T	7.53503e-20	-4.44502e-10	-1.46121	2.31224e-10	-4.44502e-10	-1.40154	1.17682e-05	-4.44502e-10	-1.41615
102609200	chr14:102609200:T:C	1.30506e-20	-1.92633	-1.28819	0.012005	16.5964	-0.232746	2.45211e-06	-1.70852	-1.27608
102609286	chr14:102609286:G:T	1.8846e-20	-1.36289	-1.48417	1.7543e-10	-0.205667	-1.47202	3.1835e-06	-1.23968	-1.48389
102609295	chr14:102609295:G:A	9.596e-20	-4.44502e-10	-1.21943	3.4007e-10	-4.44502e-10	-1.01578	1.51154e-05	-4.44502e-10	-1.16584
102609700	chr14:102609700:G:T	7.44142e-20	-4.44502e-10	-1.47371	2.22993e-10	-4.44502e-10	-1.43779	1.14113e-05	-4.44502e-10	-1.44695
102609862	chr14:102609862:G:A	1.05449e-19	-4.44502e-10	-1.12513	2.87485e-10	-4.44502e-10	-1.18376	1.55747e-05	-4.44502e-10	-1.1359
102610470	chr14:102610470:A:T	1.42332e-20	-1.64372	-1.48406	0.011439	17.627	-1.31162	2.57062e-06	-1.46113	-1.47628
102610591	chr14:102610591:G:C	1.10642e-20	-1.93615	-1.4435	0.00587403	16.4841	-0.835188	2.0133e-06	-1.72603	-1.45575
102610601	chr14:102610601:T:C	1.13994e-20	-1.97704	-1.37275	0.00634881	16.2056	-0.479034	2.09701e-06	-1.7744	-1.36664
102610905	chr14:102610905:G:A	1.15302e-20	-1.95202	-1.38637	0.00744934	16.4084	-0.521948	2.13745e-06	-1.74135	-1.38059
102610972	chr14:102610972:TA:T	1.41932e-20	-1.64693	-1.48367	0.0111523	17.6108	-1.32083	2.56859e-06	-1.46404	-1.47416
102611109	chr14:102611109:G:C	1.4169e-19	-4.44502e-10	-0.829715	3.42593e-10	-4.44502e-10	-1.00839	2.0533e-05	-4.44502e-10	-0.859519
102611157	chr14:102611157:C:T	7.38801e-20	-4.44502e-10	-1.48092	2.18715e-10	-4.44502e-10	-1.45716	1.10772e-05	-4.44502e-10	-1.47666
102611312	chr14:102611312:T:G	1.11041e-20	-1.98508	-1.39097	0.00565389	16.143	-0.532305	2.04248e-06	-1.78332	-1.38407
102611365	chr14:102611365:G:A	1.36916e-20	-1.68838	-1.4782	0.00946531	17.3577	-1.23177	2.42356e-06	-1.51211	-1.48421
102611736	chr14:102611736:A:G	1.4949e-20	-1.60248	-1.47623	0.0156694	17.85	-1.21999	2.67286e-06	-1.4143	-1.4841
102612021	chr14:102612021:C:T	8.11968e-21	-2.20932	-1.47975	4.48335e-09	3.02994	-1.46674	1.18151e-06	-2.23419	-1.48057
102612215	chr14:102612215:T:C	4.14277e-20	-2.05941	-4.62281e-10	1.06268e-10	-2.17896	-4.62281e-10	5.21425e-06	-2.23016	-4.62281e-10
102612352	chr14:102612352:C:T	8.2674e-21	-2.22517	-1.44586	3.81355e-11	-1.72031	-1.48347	1.24482e-06	-2.18349	-1.47907
102612453	chr14:102612453:C:G	7.40784e-20	-4.44502e-10	-1.47823	2.20277e-10	-4.44502e-10	-1.45004	1.11222e-05	-4.44502e-10	-1.47261
102612494	chr14:102612494:C:T	7.40948e-20	-4.44502e-10	-1.47801	2.13972e-10	-4.44502e-10	-1.47908	1.1043e-05	-4.44502e-10	-1.47976
102612648	chr14:102612648:A:G	3.4972e-20	-2.22881	-4.62281e-10	1.00027e-10	-2.23949	-4.62281e-10	5.14789e-06	-2.24297	-4.62281e-10
102613050	chr14:102613050:T:G	1.45281e-19	-4.44502e-10	-0.804687	3.48707e-10	-4.44502e-10	-0.990699	2.09913e-05	-4.44502e-10	-0.837445
102613140	chr14:102613140:C:T	6.91061e-20	-1.54772	-4.62281e-10	1.11675e-10	-2.12933	-4.62281e-10	7.10371e-06	-1.92094	-4.62281e-10
102613251	chr14:102613251:G:A	3.62866e-20	-2.19191	-4.62281e-10	1.02926e-10	-2.21092	-4.62281e-10	5.19285e-06	-2.23427	-4.62281e-10
102613479	chr14:102613479:C:T	3.81835e-20	-2.14095	-4.62281e-10	1.07672e-10	-2.16584	-4.62281e-10	5.34277e-06	-2.20581	-4.62281e-10
102613700	chr14:102613700:A:G	3.65771e-20	-2.18394	-4.62281e-10	1.03684e-10	-2.20359	-4.62281e-10	5.21276e-06	-2.23044	-4.62281e-10
102615361	chr14:102615361:C:T	4.25049e-20	-2.03374	-4.62281e-10	2.17817e-09	0.841313	-4.62281e-10	7.54309e-06	-1.86092	-4.62281e-10
102615381	chr14:102615381:A:G	9.42069e-20	-4.44502e-10	-1.23787	3.31899e-10	-4.44502e-10	-1.0401	1.48163e-05	-4.44502e-10	-1.18582
102615792	chr14:102615792:T:A	8.42029e-21	-2.21554	-1.43718	6.45453e-11	-1.22128	-1.45628	1.57639e-06	-1.96271	-1.46371
102615984	chr14:102615984:C:T	5.01846e-20	-1.86765	-4.62281e-10	1.46749e-10	-1.85621	-4.62281e-10	5.24778e-06	-2.22375	-4.62281e-10
102616086	chr14:102616086:C:T	7.61285e-20	-4.44502e-10	-1.45094	2.196e-10	-4.44502e-10	-1.45312	1.13208e-05	-4.44502e-10	-1.45491
102616963	chr14:102616963:A:G	7.59298e-20	-4.44502e-10	-1.45355	2.31911e-10	-4.44502e-10	-1.39858	1.17075e-05	-4.44502e-10	-1.42132
102616985	chr14:102616985:T:C	1.75919e-20	-1.69244	-1.22348	0.023818	17.2478	-0.199041	2.12443e-06	-1.8278	-1.30025
102617562	chr14:102617562:G:A	1.34865e-20	-1.70964	-1.47203	0.00881503	17.2525	-1.19766	2.37002e-06	-1.53531	-1.48335
102617593	chr14:102617593:T:C	9.14183e-21	-2.14272	-1.42777	8.88876e-11	-0.934537	-1.42302	1.90908e-06	-1.79663	-1.43831
102617676	chr14:102617676:A:T	7.71697e-20	-4.44502e-10	-1.43735	2.41486e-10	-4.44502e-10	-1.35812	1.2245e-05	-4.44502e-10	-1.37643
102618163	chr14:102618163:G:A	1.04413e-19	-4.44502e-10	-1.135	3.64765e-10	-4.44502e-10	-0.945678	1.62436e-05	-4.44502e-10	-1.09386
102618257	chr14:102618257:G:A	1.02793e-19	-4.44502e-10	-1.15065	3.7167e-10	-4.44502e-10	-0.926924	1.6293e-05	-4.44502e-10	-1.09082
102618385	chr14:102618385:A:G	9.57317e-20	-4.44502e-10	-1.22181	3.3886e-10	-4.44502e-10	-1.01934	1.50746e-05	-4.44502e-10	-1.16854
102618580	chr14:102618580:C:T	8.44908e-20	-4.44502e-10	-1.34672	2.53998e-10	-4.44502e-10	-1.3076	1.21895e-05	-4.44502e-10	-1.38098
102618614	chr14:102618614:A:G	8.18681e-20	-4.44502e-10	-1.37825	2.3592e-10	-4.44502e-10	-1.38144	1.28007e-05	-4.44502e-10	-1.33205
102618726	chr14:102618726:G:A	1.88866e-20	-1.65727	-1.18763	0.0317671	17.459	-0.122205	2.25796e-06	-1.79615	-1.27094
102619466	chr14:102619466:A:G	3.80328e-20	-2.14491	-4.62281e-10	1.07759e-10	-2.16503	-4.62281e-10	5.32194e-06	-2.20972	-4.62281e-10
102619535	chr14:102619535:T:C	1.58885e-19	-4.44502e-10	-0.715179	6.43916e-10	-4.44502e-10	-0.377362	2.34251e-05	-4.44502e-10	-0.727747
102619558	chr14:102619558:G:A	7.50609e-20	-4.44502e-10	-1.46506	2.29765e-10	-4.44502e-10	-1.40787	1.13309e-05	-4.44502e-10	-1.45402
102619863	chr14:102619863:C:T	7.99753e-21	-2.22534	-1.47888	5.87955e-11	-1.28699	-1.48388	1.49339e-06	-1.99632	-1.48418
102619941	chr14:102619941:G:A	8.05587e-21	-2.21811	-1.47885	6.18171e-11	-1.23682	-1.48393	1.53187e-06	-1.97089	-1.48417
102620019	chr14:102620019:T:C	1.97985e-20	-1.63165	-1.16611	0.038257	17.5991	-0.0764185	2.35034e-06	-1.77501	-1.25199
102620148	chr14:102620148:G:T	9.97459e-20	-4.44502e-10	-1.18073	3.57998e-10	-4.44502e-10	-0.964403	1.57742e-05	-4.44502e-10	-1.12317
102620361	chr14:102620361:A:G	7.5008e-20	-4.44502e-10	-1.46576	2.32423e-10	-4.44502e-10	-1.39637	1.11458e-05	-4.44502e-10	-1.47049
102621191	chr14:102621191:T:C	1.38897e-20	-1.7119	-1.44031	0.00966139	17.2225	-1.07602	2.4054e-06	-1.53746	-1.46637
102621224	chr14:102621224:G:GTGAGATGAT	1.28101e-19	-0.930538	-4.62281e-10	3.64797e-10	-0.94559	-4.62281e-10	1.10949e-05	-1.47507	-4.62281e-10
102621535	chr14:102621535:C:T	8.72782e-21	-2.22632	-1.39053	3.94579e-11	-1.71883	-1.45087	1.28353e-06	-2.18053	-1.45141
102621845	chr14:102621845:G:C	1.41406e-20	-1.66982	-1.46448	0.0113788	17.4663	-1.15618	2.48369e-06	-1.49209	-1.47971
102623108	chr14:102623108:G:A	1.45771e-19	-4.44502e-10	-0.801325	2.84977e-10	-4.44502e-10	-1.19252	2.0324e-05	-4.44502e-10	-0.869752
102623471	chr14:102623471:C:T	2.09502e-20	-2.07928	-0.661934	8.95949e-05	11.8221	-0.356196	2.55177e-06	-2.02442	-0.920347
102623483	chr14:102623483:A:G	6.83728e-20	-1.55838	-4.62281e-10	1.09889e-10	-2.14546	-4.62281e-10	9.51419e-06	-1.62877	-4.62281e-10
102624031	chr14:102624031:A:C	1.28416e-19	-0.928081	-4.62281e-10	1.50018e-10	-1.83418	-4.62281e-10	1.35457e-05	-1.27548	-4.62281e-10
102624141	chr14:102624141:A:G	1.3141e-20	-1.74345	-1.46417	0.00737022	17.0301	-1.15436	2.28442e-06	-1.57599	-1.47946
102624270	chr14:102624270:G:A	3.64348e-20	-2.18783	-4.62281e-10	1.03368e-10	-2.20663	-4.62281e-10	5.20385e-06	-2.23215	-4.62281e-10
102624336	chr14:102624336:T:G	1.19216e-19	-4.44502e-10	-1.00242	2.53995e-10	-4.44502e-10	-1.30761	1.61705e-05	-4.44502e-10	-1.09837
102625310	chr14:102625310:G:A	1.0739e-19	-4.44502e-10	-1.10689	4.25569e-10	-4.44502e-10	-0.791503	1.73325e-05	-4.44502e-10	-1.02897
102625331	chr14:102625331:A:G	9.99451e-20	-4.44502e-10	-1.17874	3.63419e-10	-4.44502e-10	-0.949373	1.5844e-05	-4.44502e-10	-1.11876
102625449	chr14:102625449:T:C	8.9342e-20	-4.44502e-10	-1.29089	3.22035e-10	-4.44502e-10	-1.07027	1.40818e-05	-4.44502e-10	-1.23667
102625524	chr14:102625524:C:T	9.62004e-20	-4.44502e-10	-1.21693	3.41299e-10	-4.44502e-10	-1.01217	1.51604e-05	-4.44502e-10	-1.16287
102625564	chr14:102625564:C:T	7.66583e-20	-4.44502e-10	-1.444	2.38361e-10	-4.44502e-10	-1.37115	1.21039e-05	-4.44502e-10	-1.38803
102625838	chr14:102625838:T:C	3.56425e-20	-2.20982	-4.62281e-10	1.90752e-10	-1.59396	-4.62281e-10	6.5632e-06	-2.00008	-4.62281e-10
102625908	chr14:102625908:T:A	7.42159e-20	-4.44502e-10	-1.47638	2.21142e-10	-4.44502e-10	-1.44612	1.1146e-05	-4.44502e-10	-1.47047
102626105	chr14:102626105:G:T	7.50173e-20	-4.44502e-10	-1.46564	2.26564e-10	-4.44502e-10	-1.4219	1.15754e-05	-4.44502e-10	-1.43267
102626214	chr14:102626214:T:C	7.70635e-20	-4.44502e-10	-1.43873	2.40382e-10	-4.44502e-10	-1.3627	1.21982e-05	-4.44502e-10	-1.38027
102626255	chr14:102626255:C:T	1.50745e-19	-4.44502e-10	-0.767768	2.91248e-10	-4.44502e-10	-1.17076	2.09744e-05	-4.44502e-10	-0.838249
102627095	chr14:102627095:T:C	1.42816e-20	-1.68757	-1.43682	0.0111689	17.3564	-1.0649	2.4679e-06	-1.51417	-1.46402
102627255	chr14:102627255:G:GT	3.6168e-20	-2.19519	-4.62281e-10	1.55086e-10	-1.80095	-4.62281e-10	6.43253e-06	-2.02019	-4.62281e-10
102627394	chr14:102627394:C:T	7.53076e-20	-4.44502e-10	-1.46178	2.22908e-10	-4.44502e-10	-1.43817	1.11233e-05	-4.44502e-10	-1.47251
102627434	chr14:102627434:A:G	7.43239e-20	-4.44502e-10	-1.47493	2.21885e-10	-4.44502e-10	-1.44277	1.11698e-05	-4.44502e-10	-1.46834
102627476	chr14:102627476:G:A	1.07855e-19	-4.44502e-10	-1.10257	3.49688e-10	-4.44502e-10	-0.987888	1.68608e-05	-4.44502e-10	-1.05656
102627635	chr14:102627635:C:T	3.70823e-20	-2.17022	-4.62281e-10	1.04905e-10	-2.19188	-4.62281e-10	5.25045e-06	-2.22324	-4.62281e-10
102627665	chr14:102627665:A:G	7.4125e-20	-4.44502e-10	-1.47761	2.206e-10	-4.44502e-10	-1.44858	1.11306e-05	-4.44502e-10	-1.47186
102627739	chr14:102627739:C:T	7.36803e-20	-4.44502e-10	-1.48362	2.16843e-10	-4.44502e-10	-1.46576	1.09957e-05	-4.44502e-10	-1.48405
102628085	chr14:102628085:G:A	8.63315e-20	-4.44502e-10	-1.32516	2.9861e-10	-4.44502e-10	-1.14579	1.3543e-05	-4.44502e-10	-1.27568
102628146	chr14:102628146:C:T	7.4313e-20	-4.44502e-10	-1.47507	2.21799e-10	-4.44502e-10	-1.44316	1.11671e-05	-4.44502e-10	-1.46858
102628444	chr14:102628444:C:T	2.64828e-20	-1.39358	-1.11328	7.69165e-11	-1.29004	-1.21217	2.42414e-06	-1.74264	-1.25344
102628517	chr14:102628517:C:A	7.69503e-20	-4.44502e-10	-1.4402	2.36724e-10	-4.44502e-10	-1.37803	1.19142e-05	-4.44502e-10	-1.40382
102628915	chr14:102628915:C:T	7.4718e-20	-4.44502e-10	-1.46964	2.19356e-10	-4.44502e-10	-1.45424	1.10917e-05	-4.44502e-10	-1.47535
102629315	chr14:102629315:C:T	2.20135e-20	-2.19418	-0.497525	1.89581e-05	10.1322	-0.219339	2.52772e-06	-2.16944	-0.784794
102629691	chr14:102629691:T:TC	1.45412e-19	-4.44502e-10	-0.80379	5.32693e-10	-4.44502e-10	-0.566984	2.7651e-05	-4.44502e-10	-0.561891
102629960	chr14:102629960:ACCT:A	7.88395e-20	-4.44502e-10	-1.41595	2.49537e-10	-4.44502e-10	-1.32532	1.26274e-05	-4.44502e-10	-1.34568
102630015	chr14:102630015:T:C	1.46725e-20	-1.66363	-1.43375	0.013052	17.5035	-1.05621	2.54253e-06	-1.48631	-1.46209
102630242	chr14:102630242:T:A	9.72489e-20	-4.44502e-10	-1.20609	3.46259e-10	-4.44502e-10	-0.997743	1.53439e-05	-4.44502e-10	-1.15084
102630269	chr14:102630269:C:T	1.40827e-20	-1.69464	-1.44377	0.0105335	17.3189	-1.08596	2.43823e-06	-1.52183	-1.46845
102630352	chr14:102630352:C:T	1.0558e-19	-4.44502e-10	-1.12389	3.52156e-10	-4.44502e-10	-0.980855	1.81417e-05	-4.44502e-10	-0.98334
102630897	chr14:102630897:G:C	8.45822e-20	-4.44502e-10	-1.34564	2.79303e-10	-4.44502e-10	-1.21263	1.3831e-05	-4.44502e-10	-1.25464
102630953	chr14:102630953:C:G	3.72887e-20	-2.16467	-4.62281e-10	1.05359e-10	-2.18756	-4.62281e-10	5.26487e-06	-2.2205	-4.62281e-10
102631695	chr14:102631695:A:C	1.378e-19	-4.44502e-10	-0.857553	4.74616e-10	-4.44502e-10	-0.682423	2.13726e-05	-4.44502e-10	-0.819444
102631740	chr14:102631740:A:G	1.00529e-20	-1.99135	-1.48415	7.75684e-10	1.21086	-1.40204	1.78704e-06	-1.82278	-1.47821
102631870	chr14:102631870:G:A	3.799e-20	-2.14604	-4.62281e-10	1.06682e-10	-2.17507	-4.62281e-10	5.31569e-06	-2.21089	-4.62281e-10
102632105	chr14:102632105:G:A	1.0696e-19	-4.44502e-10	-1.1109	3.92079e-10	-4.44502e-10	-0.873467	1.70043e-05	-4.44502e-10	-1.04809
102632358	chr14:102632358:C:T	7.53873e-20	-4.44502e-10	-1.46072	2.28638e-10	-4.44502e-10	-1.41279	1.16756e-05	-4.44502e-10	-1.42405
102634011	chr14:102634011:G:A	1.35781e-20	-1.72091	-1.45399	0.00858442	17.1494	-1.12108	2.35489e-06	-1.55041	-1.47465
102634045	chr14:102634045:C:T	1.74244e-20	-1.738	-1.18749	0.0191456	16.9506	-0.120192	2.10689e-06	-1.86771	-1.26863
102634335	chr14:102634335:A:G	3.67679e-20	-2.17873	-4.62281e-10	1.04125e-10	-2.19934	-4.62281e-10	5.2263e-06	-2.22785	-4.62281e-10
102634949	chr14:102634949:C:A	1.05742e-19	-4.44502e-10	-1.12236	3.53246e-10	-4.44502e-10	-0.977766	1.81938e-05	-4.44502e-10	-0.980473
102634998	chr14:102634998:A:G	1.3269e-20	-1.93965	-1.25828	0.004228	15.5977	-0.277586	1.67646e-06	-2.03534	-1.32952
102635054	chr14:102635054:G:C	8.02928e-21	-2.21606	-1.48421	6.25741e-11	-1.22746	-1.48111	1.54912e-06	-1.96592	-1.47794
102635082	chr14:102635082:C:T	9.60223e-20	-4.44502e-10	-1.21878	2.85922e-10	-4.44502e-10	-1.18921	1.47646e-05	-4.44502e-10	-1.18932
102635199	chr14:102635199:C:A	7.69895e-20	-1.43969	-4.62281e-10	6.4649e-10	-0.373371	-4.62281e-10	1.27456e-05	-1.33637	-4.62281e-10
102636127	chr14:102636127:A:G	9.63426e-20	-4.44502e-10	-1.21545	3.36289e-10	-4.44502e-10	-1.02696	1.51675e-05	-4.44502e-10	-1.1624
102636744	chr14:102636744:C:T	7.92024e-21	-2.23644	-1.4775	4.51081e-11	-1.63173	-1.40414	1.35607e-06	-2.14913	-1.42783
102636880	chr14:102636880:T:TG	2.95547e-20	-1.77255	-0.624566	1.5603e-10	-0.589486	-1.2054	4.61651e-06	-1.56657	-0.785343
102637111	chr14:102637111:G:T	7.96108e-20	-4.44502e-10	-1.40621	2.53604e-10	-4.44502e-10	-1.30916	1.2916e-05	-4.44502e-10	-1.32309
102637195	chr14:102637195:C:T	8.74794e-20	-4.44502e-10	-1.31196	2.32355e-10	-4.44502e-10	-1.39666	1.24439e-05	-4.44502e-10	-1.36033
102637316	chr14:102637316:G:A	3.021e-20	-1.74432	-0.630871	1.63683e-10	-0.539852	-1.20715	4.7604e-06	-1.53242	-0.788805
102637407	chr14:102637407:C:T	9.32571e-20	-4.44502e-10	-1.248	2.89719e-10	-4.44502e-10	-1.17602	1.49289e-05	-4.44502e-10	-1.17826
102637539	chr14:102637539:C:T	1.91074e-20	-2.10869	-0.724592	5.43633e-05	11.4501	-0.483802	2.31612e-06	-2.06186	-0.979797
102637661	chr14:102637661:G:A	9.71471e-20	-4.44502e-10	-1.20713	3.45868e-10	-4.44502e-10	-0.998873	1.53288e-05	-4.44502e-10	-1.15182
102638068	chr14:102638068:C:G	5.27978e-20	-1.81689	-4.62281e-10	1.54902e-10	-1.80214	-4.62281e-10	5.31661e-06	-2.21072	-4.62281e-10
102638362	chr14:102638362:C:T	9.97657e-20	-4.44502e-10	-1.18053	3.58496e-10	-4.44502e-10	-0.963012	1.57923e-05	-4.44502e-10	-1.12203
102638637	chr14:102638637:C:T	4.75008e-20	-1.92261	-4.62281e-10	1.04242e-10	-2.19821	-4.62281e-10	5.1505e-06	-2.24246	-4.62281e-10
102638758	chr14:102638758:C:G	1.13274e-19	-4.44502e-10	-1.05355	3.83009e-10	-4.44502e-10	-0.89687	1.97377e-05	-4.44502e-10	-0.899023
102639037	chr14:102639037:T:A	7.87592e-20	-4.44502e-10	-1.41696	2.48996e-10	-4.44502e-10	-1.32749	1.25999e-05	-4.44502e-10	-1.34786
102639455	chr14:102639455:T:G	1.54291e-20	-1.78671	-1.2604	0.0128946	16.7128	-0.277624	1.92714e-06	-1.89664	-1.32888
102639662	chr14:102639662:T:C	4.07888e-20	-2.07495	-4.62281e-10	1.00067e-10	-2.23909	-4.62281e-10	5.45807e-06	-2.18446	-4.62281e-10
102639870	chr14:102639870:C:T	8.00464e-21	-2.2192	-1.48414	3.83327e-11	-1.74931	-1.44931	1.25385e-06	-2.19051	-1.46482
102640175	chr14:102640175:C:T	7.67849e-20	-4.44502e-10	-1.44235	2.38883e-10	-4.44502e-10	-1.36896	1.21253e-05	-4.44502e-10	-1.38626
102640223	chr14:102640223:C:T	1.88358e-19	-4.44502e-10	-0.545016	6.63915e-10	-4.44502e-10	-0.346776	2.8516e-05	-4.44502e-10	-0.531089
102640274	chr14:102640274:A:G	1.58767e-19	-4.44502e-10	-0.715918	3.81358e-10	-4.44502e-10	-0.901191	2.30474e-05	-4.44502e-10	-0.744002
102640628	chr14:102640628:G:A	1.02719e-19	-4.44502e-10	-1.15136	2.63375e-10	-4.44502e-10	-1.27135	1.43581e-05	-4.44502e-10	-1.21724
102640639	chr14:102640639:C:T	8.18631e-20	-4.44502e-10	-1.37831	2.59445e-10	-4.44502e-10	-1.28638	1.28846e-05	-4.44502e-10	-1.32552
102640738	chr14:102640738:A:G	1.23344e-19	-4.44502e-10	-0.968381	4.24146e-10	-4.44502e-10	-0.794852	2.1855e-05	-4.44502e-10	-0.797126
102640783	chr14:102640783:AAACCCCGTCTT:A	3.71548e-20	-2.16827	-4.62281e-10	1.05044e-10	-2.19055	-4.62281e-10	5.25428e-06	-2.22251	-4.62281e-10
102640798	chr14:102640798:G:T	9.79137e-20	-4.44502e-10	-1.19927	3.06204e-10	-4.44502e-10	-1.12068	1.577e-05	-4.44502e-10	-1.12344
102640824	chr14:102640824:G:A	7.93113e-20	-4.44502e-10	-1.40998	2.51826e-10	-4.44502e-10	-1.31619	1.27223e-05	-4.44502e-10	-1.3382
102640883	chr14:102640883:C:T	7.92634e-20	-4.44502e-10	-1.41058	2.51414e-10	-4.44502e-10	-1.31783	1.27142e-05	-4.44502e-10	-1.33884
102640903	chr14:102640903:T:G	8.22321e-20	-4.44502e-10	-1.37381	2.6055e-10	-4.44502e-10	-1.28213	1.29481e-05	-4.44502e-10	-1.3206
102641589	chr14:102641589:G:C	1.0128e-19	-4.44502e-10	-1.16547	3.65486e-10	-4.44502e-10	-0.943702	1.60481e-05	-4.44502e-10	-1.10596
102642141	chr14:102642141:C:T	1.36281e-20	-1.72116	-1.45007	0.00960727	17.2431	-1.10221	2.4012e-06	-1.5342	-1.47139
102642184	chr14:102642184:C:T	1.00372e-19	-4.44502e-10	-1.17448	3.61277e-10	-4.44502e-10	-0.955285	1.58941e-05	-4.44502e-10	-1.11561
102642505	chr14:102642505:C:T	1.74114e-20	-1.69986	-1.22638	0.0250084	17.298	-0.20044	2.14572e-06	-1.81698	-1.30109
102642730	chr14:102642730:G:A	8.15169e-21	-2.21666	-1.46847	4.07719e-11	-1.75881	-1.37813	1.32554e-06	-2.19393	-1.40581
102642805	chr14:102642805:C:G	8.13743e-21	-2.20538	-1.48151	6.64157e-11	-1.16481	-1.48419	1.59246e-06	-1.93282	-1.48345
102642862	chr14:102642862:A:G	7.48524e-20	-4.44502e-10	-1.46784	2.12893e-10	-4.44502e-10	-1.48414	1.10074e-05	-4.44502e-10	-1.48299
102642869	chr14:102642869:C:T	8.10884e-21	-2.20733	-1.48308	6.58241e-11	-1.17425	-1.48369	1.58637e-06	-1.93801	-1.4821
102643090	chr14:102643090:G:GACCTCA	8.31645e-20	-4.44502e-10	-1.36254	2.64459e-10	-4.44502e-10	-1.26724	1.31204e-05	-4.44502e-10	-1.30738
102643554	chr14:102643554:G:C	7.36496e-20	-4.44502e-10	-1.48404	2.14265e-10	-4.44502e-10	-1.47772	1.10025e-05	-4.44502e-10	-1.48343
102644002	chr14:102644002:T:A	7.36516e-20	-4.44502e-10	-1.48401	2.17467e-10	-4.44502e-10	-1.46288	1.0994e-05	-4.44502e-10	-1.4842
102644025	chr14:102644025:A:G	7.99904e-21	-2.23214	-1.4719	4.31773e-11	-1.67868	-1.40093	1.33197e-06	-2.16898	-1.42592
102644193	chr14:102644193:A:G	8.35327e-21	-2.24132	-1.41939	5.23338e-11	-1.4941	-1.39319	1.41158e-06	-2.09563	-1.44122
102644252	chr14:102644252:A:G	7.15858e-20	-1.51246	-4.62281e-10	1.08505e-10	-2.15814	-4.62281e-10	6.73012e-06	-1.97496	-4.62281e-10
102644296	chr14:102644296:A:T	7.49394e-20	-4.44502e-10	-1.46668	2.21578e-10	-4.44502e-10	-1.44416	1.10884e-05	-4.44502e-10	-1.47566
102644559	chr14:102644559:C:T	1.12892e-19	-4.44502e-10	-1.05692	2.66711e-10	-4.44502e-10	-1.25877	1.77068e-05	-4.44502e-10	-1.00761
102645112	chr14:102645112:A:C	7.93143e-20	-4.44502e-10	-1.40994	2.23336e-10	-4.44502e-10	-1.43625	1.2249e-05	-4.44502e-10	-1.37611
102645170	chr14:102645170:T:C	3.93474e-20	-2.11093	-4.62281e-10	1.02039e-10	-2.21957	-4.62281e-10	5.36085e-06	-2.20243	-4.62281e-10
102645247	chr14:102645247:T:A	3.69986e-20	-2.17248	-4.62281e-10	1.04676e-10	-2.19406	-4.62281e-10	5.24292e-06	-2.22467	-4.62281e-10
102645486	chr14:102645486:T:C	8.01942e-21	-2.22915	-1.47234	5.88506e-11	-1.31573	-1.4542	1.52966e-06	-2.01084	-1.44567
102645737	chr14:102645737:C:T	9.86068e-20	-4.44502e-10	-1.19222	3.52873e-10	-4.44502e-10	-0.978823	1.55858e-05	-4.44502e-10	-1.13519
102646254	chr14:102646254:T:C	1.31034e-20	-1.75244	-1.45805	0.00753763	17.0497	-1.15149	2.31966e-06	-1.56602	-1.47411
102646428	chr14:102646428:A:C	7.91239e-20	-4.44502e-10	-1.41234	2.50814e-10	-4.44502e-10	-1.32022	1.26853e-05	-4.44502e-10	-1.34111
102646872	chr14:102646872:C:T	7.41261e-20	-4.44502e-10	-1.47759	2.13237e-10	-4.44502e-10	-1.48253	1.0994e-05	-4.44502e-10	-1.48421
102647356	chr14:102647356:C:T	7.70658e-20	-4.44502e-10	-1.4387	2.40254e-10	-4.44502e-10	-1.36323	1.21906e-05	-4.44502e-10	-1.38089
102647385	chr14:102647385:C:T	5.88968e-20	-1.70757	-4.62281e-10	1.69506e-10	-1.71204	-4.62281e-10	5.71752e-06	-2.13802	-4.62281e-10
102647736	chr14:102647736:T:G	8.01091e-21	-2.21864	-1.48391	6.18049e-11	-1.23832	-1.48263	1.53366e-06	-1.9737	-1.4802
102647754	chr14:102647754:T:C	1.80023e-20	-2.10499	-0.787866	5.43541e-05	11.5351	-0.568963	2.25219e-06	-2.0541	-1.01555
102647774	chr14:102647774:A:T	8.26332e-20	-4.44502e-10	-1.36895	2.4574e-10	-4.44502e-10	-1.34066	1.20765e-05	-4.44502e-10	-1.39029
102647793	chr14:102647793:C:T	3.71574e-20	-2.1682	-4.62281e-10	1.05051e-10	-2.19048	-4.62281e-10	5.25457e-06	-2.22246	-4.62281e-10
102647823	chr14:102647823:C:T	9.92043e-20	-4.44502e-10	-1.18618	3.55709e-10	-4.44502e-10	-0.970817	1.56905e-05	-4.44502e-10	-1.1285
102647990	chr14:102647990:A:G	9.91323e-20	-4.44502e-10	-1.1869	3.55374e-10	-4.44502e-10	-0.971759	1.56762e-05	-4.44502e-10	-1.12941
102648608	chr14:102648608:A:G	1.54362e-20	-1.826	-1.22064	0.0101658	16.4629	-0.265507	1.94827e-06	-1.9236	-1.29101
102648636	chr14:102648636:A:G	7.69494e-20	-4.44502e-10	-1.44021	2.39706e-10	-4.44502e-10	-1.36552	1.21651e-05	-4.44502e-10	-1.38298
102648671	chr14:102648671:T:G	3.94298e-20	-2.10884	-4.62281e-10	2.80824e-10	-1.2072	-4.62281e-10	8.73924e-06	-1.71373	-4.62281e-10
102648712	chr14:102648712:C:A	7.53923e-20	-4.44502e-10	-1.46065	2.2847e-10	-4.44502e-10	-1.41352	1.16642e-05	-4.44502e-10	-1.42503
102648877	chr14:102648877:C:A	9.49252e-20	-4.44502e-10	-1.23027	2.82906e-10	-4.44502e-10	-1.19982	1.46184e-05	-4.44502e-10	-1.19928
102649063	chr14:102649063:AAAC:A	7.41878e-20	-4.44502e-10	-1.47676	2.17209e-10	-4.44502e-10	-1.46407	1.12624e-05	-4.44502e-10	-1.46008
102649064	chr14:102649064:AAC:A	1.54339e-20	-1.916	-1.13079	1.64496e-09	1.30573	-0.745189	1.81115e-06	-2.08494	-1.20266
102650067	chr14:102650067:G:A	3.49827e-20	-2.22851	-4.62281e-10	9.99825e-11	-2.23993	-4.62281e-10	5.14738e-06	-2.24307	-4.62281e-10
102650195	chr14:102650195:C:T	1.4651e-20	-1.74694	-1.3519	0.0159198	17.1386	-0.492736	1.83673e-06	-1.87108	-1.40249
102650261	chr14:102650261:C:T	8.02788e-21	-2.22748	-1.47295	4.19321e-11	-1.70533	-1.40355	1.31654e-06	-2.17861	-1.42794
102650483	chr14:102650483:G:T	3.67908e-20	-2.17811	-4.62281e-10	1.04161e-10	-2.19899	-4.62281e-10	5.22803e-06	-2.22752	-4.62281e-10
102650748	chr14:102650748:A:G	3.73058e-20	-2.16421	-4.62281e-10	1.05369e-10	-2.18746	-4.62281e-10	5.26442e-06	-2.22058	-4.62281e-10
102650942	chr14:102650942:C:G	1.00421e-19	-4.44502e-10	-1.17399	3.61493e-10	-4.44502e-10	-0.954687	1.59011e-05	-4.44502e-10	-1.11516
102650989	chr14:102650989:A:G	9.94626e-20	-4.44502e-10	-1.18358	3.569e-10	-4.44502e-10	-0.967473	1.57336e-05	-4.44502e-10	-1.12575
102651052	chr14:102651052:A:G	2.02901e-20	-2.11232	-0.660909	6.24907e-05	11.4834	-0.377757	2.42623e-06	-2.06421	-0.931003
102651291	chr14:102651291:A:G	9.92157e-20	-4.44502e-10	-1.18606	3.55748e-10	-4.44502e-10	-0.970708	1.56908e-05	-4.44502e-10	-1.12848
102651336	chr14:102651336:T:C	2.59935e-18	3.52738	-1.44772	0.000697373	14.8478	-1.32989	0.000583961	3.94185	-1.45357
102651484	chr14:102651484:C:T	7.81447e-20	-4.44502e-10	-1.4248	2.45606e-10	-4.44502e-10	-1.3412	1.24417e-05	-4.44502e-10	-1.3605
102651575	chr14:102651575:A:G	3.45175e-20	-2.24189	-4.62281e-10	1.7919e-10	-1.65648	-4.62281e-10	5.45739e-06	-2.18458	-4.62281e-10
102651934	chr14:102651934:G:A	1.73683e-18	2.01479	-0.338325	7.19505e-11	-2.03945	-0.529502	0.000220438	2.32682	-0.812759
102652486	chr14:102652486:G:GTT	1.64189e-20	-1.74416	-1.24077	0.0184089	17.0317	-0.240572	2.06298e-06	-1.85284	-1.30456
102652545	chr14:102652545:C:T	7.96563e-20	-4.44502e-10	-1.40564	2.53277e-10	-4.44502e-10	-1.31045	1.28025e-05	-4.44502e-10	-1.33191
102652727	chr14:102652727:CA:C	8.44313e-20	-4.44502e-10	-1.34742	2.53798e-10	-4.44502e-10	-1.30839	1.21822e-05	-4.44502e-10	-1.38158
102653073	chr14:102653073:G:C	1.28538e-20	-1.75077	-1.47895	0.0111503	17.5377	-1.24788	2.43913e-06	-1.50581	-1.4841
102653088	chr14:102653088:C:T	1.37824e-20	-1.69289	-1.46708	0.010598	17.4244	-1.18538	2.47495e-06	-1.49603	-1.4793
102653463	chr14:102653463:C:T	1.73501e-20	-1.70577	-1.22399	0.0242085	17.2686	-0.203513	2.16477e-06	-1.81831	-1.29093
102653536	chr14:102653536:A:G	7.92771e-20	-4.44502e-10	-1.41041	2.51474e-10	-4.44502e-10	-1.31759	1.27172e-05	-4.44502e-10	-1.3386
102653750	chr14:102653750:T:C	7.72484e-20	-4.44502e-10	-1.43633	2.41179e-10	-4.44502e-10	-1.35939	1.22342e-05	-4.44502e-10	-1.37732
102654078	chr14:102654078:C:T	8.121e-21	-2.2048	-1.4841	6.84275e-11	-1.13723	-1.48192	1.60361e-06	-1.92997	-1.47932
102654727	chr14:102654727:A:T	8.10059e-21	-2.23527	-1.45615	4.51035e-11	-1.66548	-1.37049	1.39611e-06	-2.1575	-1.39036
102654794	chr14:102654794:T:G	1.22456e-19	-4.44502e-10	-0.97561	3.30466e-10	-4.44502e-10	-1.04443	1.99275e-05	-4.44502e-10	-0.889452
102654895	chr14:102654895:G:A	1.26269e-20	-1.76712	-1.48041	0.00609668	16.9476	-1.26149	2.26079e-06	-1.58164	-1.4842
102655007	chr14:102655007:T:A	7.95254e-21	-2.22621	-1.48366	5.89619e-11	-1.29022	-1.47782	1.50609e-06	-1.99863	-1.47341
102655226	chr14:102655226:A:G	1.29188e-19	-4.44502e-10	-0.922087	4.74039e-10	-4.44502e-10	-0.68364	2.03864e-05	-4.44502e-10	-0.866683
102655447	chr14:102655447:T:A	1.71437e-20	-1.71744	-1.22429	0.0225305	17.1976	-0.204357	2.1417e-06	-1.82877	-1.29119
102655738	chr14:102655738:A:G	9.32798e-20	-4.44502e-10	-1.24776	2.98535e-10	-4.44502e-10	-1.14604	1.39961e-05	-4.44502e-10	-1.24277
102655813	chr14:102655813:T:C	1.30329e-20	-1.76831	-1.44758	0.00718273	16.9669	-1.11691	2.29675e-06	-1.58266	-1.4674
102656556	chr14:102656556:C:T	9.6159e-20	-4.44502e-10	-1.21736	2.86652e-10	-4.44502e-10	-1.18666	1.48022e-05	-4.44502e-10	-1.18678
102656941	chr14:102656941:C:A	3.08268e-18	3.68855	-1.43835	0.000945956	15.134	-1.31125	0.000701771	4.11661	-1.44456
102657067	chr14:102657067:A:C	1.77629e-20	-1.70315	-1.2031	0.0256028	17.2791	-0.158035	2.20775e-06	-1.81671	-1.27287
102657945	chr14:102657945:G:A	7.98296e-21	-2.23464	-1.47141	4.41342e-11	-1.65839	-1.39931	1.34392e-06	-2.16151	-1.42446
102658509	chr14:102658509:T:A	3.71711e-20	-2.16783	-4.62281e-10	1.05083e-10	-2.19018	-4.62281e-10	5.25558e-06	-2.22226	-4.62281e-10
102658557	chr14:102658557:T:C	1.39314e-19	-4.44502e-10	-0.84663	2.65344e-10	-4.44502e-10	-1.2639	1.89185e-05	-4.44502e-10	-0.941415
102658649	chr14:102658649:C:T	9.23595e-20	-4.44502e-10	-1.25767	2.42429e-10	-4.44502e-10	-1.35422	1.30656e-05	-4.44502e-10	-1.31157
102658742	chr14:102658742:C:G	1.18752e-18	1.94344	-0.647177	5.1525e-11	-2.05383	-0.84903	0.000168221	2.23257	-0.988851
102659096	chr14:102659096:G:C	7.36372e-20	-4.44502e-10	-1.48421	2.14751e-10	-4.44502e-10	-1.47545	1.10124e-05	-4.44502e-10	-1.48253
102659345	chr14:102659345:A:G	8.14195e-21	-2.21437	-1.47196	6.47693e-11	-1.21678	-1.45732	1.60424e-06	-1.96014	-1.44877
102659764	chr14:102659764:C:T	1.93603e-20	-2.08568	-0.734456	7.38159e-05	11.7543	-0.482194	2.44768e-06	-2.02965	-0.956763
102660071	chr14:102660071:A:G	8.11166e-21	-2.21745	-1.47261	6.35213e-11	-1.2352	-1.45836	1.58665e-06	-1.96995	-1.44998
102660233	chr14:102660233:A:T	1.403e-20	-1.69607	-1.44609	0.0111994	17.4071	-1.11289	2.49916e-06	-1.49904	-1.46656
102660242	chr14:102660242:CAACTTTA:C	3.73553e-20	-2.16288	-4.62281e-10	1.05551e-10	-2.18573	-4.62281e-10	5.27126e-06	-2.21928	-4.62281e-10
102660403	chr14:102660403:G:T	3.61273e-20	-2.19631	-4.62281e-10	1.02649e-10	-2.21361	-4.62281e-10	5.18533e-06	-2.23572	-4.62281e-10
102660575	chr14:102660575:T:G	1.37089e-20	-1.71723	-1.44809	0.00976217	17.2763	-1.11949	2.43346e-06	-1.52428	-1.46796
102660645	chr14:102660645:A:T	8.5511e-21	-2.17417	-1.46313	8.358e-11	-0.974711	-1.44441	1.93132e-06	-1.78909	-1.43426
102660972	chr14:102660972:C:T	7.39178e-20	-4.44502e-10	-1.48041	2.16493e-10	-4.44502e-10	-1.46737	1.09991e-05	-4.44502e-10	-1.48374
102661112	chr14:102661112:T:C	1.36654e-20	-1.71076	-1.45772	0.00984811	17.3173	-1.15171	2.43756e-06	-1.51635	-1.47421
102661216	chr14:102661216:T:C	8.45167e-21	-2.23704	-1.41196	5.63528e-11	-1.4347	-1.3786	1.465e-06	-2.06879	-1.4309
102661487	chr14:102661487:T:C	8.54253e-21	-2.23931	-1.39899	5.56118e-11	-1.46323	-1.3633	1.46163e-06	-2.08189	-1.42011
102661951	chr14:102661951:G:A	1.70735e-20	-1.72371	-1.22212	0.021614	17.1517	-0.200013	2.13311e-06	-1.83444	-1.28954
102661958	chr14:102661958:A:G	4.4762e-20	-1.982	-4.62281e-10	4.08194e-10	-0.833188	-4.62281e-10	5.34655e-06	-2.2051	-4.62281e-10
102662136	chr14:102662136:G:A	1.00499e-19	-4.44502e-10	-1.17322	3.61915e-10	-4.44502e-10	-0.95352	1.59178e-05	-4.44502e-10	-1.11412
102662309	chr14:102662309:C:T	1.61399e-20	-1.74305	-1.25901	0.0177797	17.0389	-0.282484	2.03412e-06	-1.85158	-1.31991
102662408	chr14:102662408:T:C	1.35956e-20	-1.68942	-1.48419	1.16285e-10	-0.618557	-1.47033	2.3597e-06	-1.53895	-1.48407
102662414	chr14:102662414:A:G	1.58462e-20	-1.75161	-1.26882	0.0164251	16.985	-0.307855	1.99992e-06	-1.85894	-1.32951
102662609	chr14:102662609:T:A	7.91835e-20	-4.44502e-10	-1.41159	2.51037e-10	-4.44502e-10	-1.31933	1.26963e-05	-4.44502e-10	-1.34025
102663104	chr14:102663104:G:A	1.53077e-20	-1.81968	-1.23533	0.0102213	16.5029	-0.300115	1.93253e-06	-1.91834	-1.30438
102663216	chr14:102663216:G:A	7.91914e-20	-4.44502e-10	-1.41149	2.51065e-10	-4.44502e-10	-1.31922	1.26977e-05	-4.44502e-10	-1.34013
102663608	chr14:102663608:G:T	1.37667e-19	-4.44502e-10	-0.85852	5.11423e-10	-4.44502e-10	-0.607733	2.18129e-05	-4.44502e-10	-0.799054
102664282	chr14:102664282:T:G	7.91548e-20	-4.44502e-10	-1.41195	2.50889e-10	-4.44502e-10	-1.31992	1.26895e-05	-4.44502e-10	-1.34078
102664870	chr14:102664870:A:C	1.2851e-19	-4.44502e-10	-0.927351	4.71447e-10	-4.44502e-10	-0.689123	2.03046e-05	-4.44502e-10	-0.870709
102664962	chr14:102664962:G:A	1.09759e-19	-4.44502e-10	-1.08507	3.69223e-10	-4.44502e-10	-0.93353	1.90674e-05	-4.44502e-10	-0.933575
102664972	chr14:102664972:A:G	7.90047e-20	-4.44502e-10	-1.41385	2.50233e-10	-4.44502e-10	-1.32254	1.26555e-05	-4.44502e-10	-1.34346
102665088	chr14:102665088:C:T	3.46526e-20	-2.23799	-4.62281e-10	1.29824e-10	-1.97875	-4.62281e-10	5.18237e-06	-2.23629	-4.62281e-10
102665244	chr14:102665244:A:ATCCACCCACCTCAGCC	7.927e-20	-4.44502e-10	-1.4105	2.51447e-10	-4.44502e-10	-1.3177	1.2719e-05	-4.44502e-10	-1.33846
102665386	chr14:102665386:T:C	1.30834e-20	-2.02702	-1.185	0.00725629	15.8495	0.010664	2.41389e-06	-1.82897	-1.17135
102665433	chr14:102665433:G:C	1.35006e-20	-2.00127	-1.17935	0.00930783	16.0866	0.0225794	2.51609e-06	-1.79305	-1.1658
102665513	chr14:102665513:A:G	7.70658e-20	-4.44502e-10	-1.4387	2.40254e-10	-4.44502e-10	-1.36323	1.21906e-05	-4.44502e-10	-1.38089
102666096	chr14:102666096:AG:A	3.71604e-20	-2.16812	-4.62281e-10	1.05057e-10	-2.19043	-4.62281e-10	5.25474e-06	-2.22242	-4.62281e-10
102666372	chr14:102666372:T:C	1.27677e-19	-4.44502e-10	-0.933853	4.35904e-10	-4.44502e-10	-0.767507	1.97409e-05	-4.44502e-10	-0.89886
102666723	chr14:102666723:G:A	8.91283e-21	-2.23413	-1.36174	6.15274e-11	-1.40336	-1.32209	1.54985e-06	-2.05438	-1.38902
102667048	chr14:102667048:T:C	1.41288e-20	-1.69521	-1.43993	0.0119087	17.425	-1.06938	2.50368e-06	-1.49885	-1.46494
102667159	chr14:102667159:C:T	1.02736e-19	-4.44502e-10	-1.1512	3.72505e-10	-4.44502e-10	-0.924679	1.63059e-05	-4.44502e-10	-1.09003
102667454	chr14:102667454:T:C	8.79265e-21	-2.23527	-1.37417	5.99461e-11	-1.41448	-1.337	1.52439e-06	-2.05966	-1.4003
102667789	chr14:102667789:GC:G	8.99588e-21	-2.23133	-1.35526	6.35822e-11	-1.37817	-1.31443	1.57793e-06	-2.04224	-1.3832
102667794	chr14:102667794:C:T	2.88803e-20	-1.63565	-0.784552	1.81423e-10	-0.352884	-1.29122	4.70745e-06	-1.40713	-0.925278
102668190	chr14:102668190:C:G	5.59419e-20	-1.75905	-4.62281e-10	9.96505e-11	-2.24326	-4.62281e-10	1.62096e-05	-1.09595	-4.62281e-10
102668588	chr14:102668588:T:C	8.34407e-20	-4.44502e-10	-1.35922	2.70772e-10	-4.44502e-10	-1.24365	1.36317e-05	-4.44502e-10	-1.26915
102668832	chr14:102668832:C:T	3.75105e-20	-2.15874	-4.62281e-10	1.05866e-10	-2.18276	-4.62281e-10	5.28101e-06	-2.21744	-4.62281e-10
102669178	chr14:102669178:A:G	1.00368e-19	-4.44502e-10	-1.17451	3.61498e-10	-4.44502e-10	-0.954674	1.59083e-05	-4.44502e-10	-1.11471
102669896	chr14:102669896:G:A	3.66472e-20	-2.18202	-4.62281e-10	1.04204e-10	-2.19858	-4.62281e-10	5.23168e-06	-2.22682	-4.62281e-10
102670106	chr14:102670106:A:G	1.67092e-20	-1.72689	-1.24051	0.0204328	17.1303	-0.234797	2.06991e-06	-1.84066	-1.31339
102670463	chr14:102670463:A:G	3.65805e-20	-2.18384	-4.62281e-10	1.0408e-10	-2.19977	-4.62281e-10	5.22758e-06	-2.2276	-4.62281e-10
102670869	chr14:102670869:G:A	1.00865e-19	-4.44502e-10	-1.16958	3.63925e-10	-4.44502e-10	-0.947982	1.59876e-05	-4.44502e-10	-1.10974
102671404	chr14:102671404:GT:G	3.72151e-20	-2.16664	-4.62281e-10	1.05668e-10	-2.18463	-4.62281e-10	5.27795e-06	-2.21802	-4.62281e-10
102671535	chr14:102671535:A:G	1.28331e-19	-4.44502e-10	-0.928745	4.37956e-10	-4.44502e-10	-0.762811	1.98416e-05	-4.44502e-10	-0.893773
102671776	chr14:102671776:A:G	1.01105e-19	-4.44502e-10	-1.1672	3.64973e-10	-4.44502e-10	-0.945107	1.60354e-05	-4.44502e-10	-1.10675
102671855	chr14:102671855:A:G	3.63205e-20	-2.19098	-4.62281e-10	1.03449e-10	-2.20585	-4.62281e-10	5.20907e-06	-2.23115	-4.62281e-10
102671861	chr14:102671861:C:G	9.29011e-21	-2.23245	-1.32196	5.67142e-11	-1.673	-1.13391	1.70768e-06	-2.16557	-1.18085
102671882	chr14:102671882:A:G	1.28143e-19	-4.44502e-10	-0.930209	4.37219e-10	-4.44502e-10	-0.764497	1.98088e-05	-4.44502e-10	-0.895428
102671901	chr14:102671901:C:T	1.00567e-19	-4.44502e-10	-1.17254	3.62484e-10	-4.44502e-10	-0.951951	1.59433e-05	-4.44502e-10	-1.11252
102672253	chr14:102672253:C:T	7.91565e-20	-4.44502e-10	-1.41193	2.50903e-10	-4.44502e-10	-1.31986	1.26899e-05	-4.44502e-10	-1.34075
102672282	chr14:102672282:G:A	7.49101e-20	-4.44502e-10	-1.46707	2.25212e-10	-4.44502e-10	-1.42789	1.12756e-05	-4.44502e-10	-1.45892
102672545	chr14:102672545:A:G	1.04479e-19	-4.44502e-10	-1.13437	3.25263e-10	-4.44502e-10	-1.0603	1.67116e-05	-4.44502e-10	-1.06545
102672789	chr14:102672789:A:T	1.07274e-20	-2.01172	-1.39884	3.34639e-11	-2.03386	-1.3006	1.36504e-06	-2.24255	-1.32782
102672794	chr14:102672794:C:T	1.00932e-19	-4.44502e-10	-1.16891	3.64159e-10	-4.44502e-10	-0.94734	1.60055e-05	-4.44502e-10	-1.10862
102672907	chr14:102672907:A:G	3.81658e-20	-2.14142	-4.62281e-10	1.08056e-10	-2.16228	-4.62281e-10	5.36082e-06	-2.20244	-4.62281e-10
102672977	chr14:102672977:T:C	9.94311e-20	-4.44502e-10	-1.18389	3.57042e-10	-4.44502e-10	-0.967077	1.57438e-05	-4.44502e-10	-1.12511
102673325	chr14:102673325:C:T	8.78225e-20	-4.44502e-10	-1.30804	2.40703e-10	-4.44502e-10	-1.36137	1.20782e-05	-4.44502e-10	-1.39015
102673375	chr14:102673375:G:C	9.47863e-20	-4.44502e-10	-1.23173	3.36855e-10	-4.44502e-10	-1.02528	1.49636e-05	-4.44502e-10	-1.17593
102673421	chr14:102673421:C:T	8.85762e-21	-2.19334	-1.40875	4.20269e-11	-1.84233	-1.26429	1.43396e-06	-2.2176	-1.30352
102673497	chr14:102673497:C:T	7.49995e-20	-4.44502e-10	-1.46588	2.25301e-10	-4.44502e-10	-1.42749	1.1281e-05	-4.44502e-10	-1.45843
102673542	chr14:102673542:A:G	7.38038e-20	-4.44502e-10	-1.48195	2.14188e-10	-4.44502e-10	-1.47808	1.10224e-05	-4.44502e-10	-1.48162
102673630	chr14:102673630:C:T	7.61302e-20	-4.44502e-10	-1.45091	2.27655e-10	-4.44502e-10	-1.4171	1.1532e-05	-4.44502e-10	-1.43643
102673892	chr14:102673892:G:A	1.08661e-19	-4.44502e-10	-1.09512	3.64811e-10	-4.44502e-10	-0.945551	1.88395e-05	-4.44502e-10	-0.945597
102673904	chr14:102673904:C:T	2.3501e-20	-1.99077	-0.635547	1.14143e-07	5.83028	-1.03	2.97631e-06	-2.08447	-0.706402
102673917	chr14:102673917:C:T	2.19183e-20	-2.08722	-0.608818	8.13197e-05	11.7101	-0.341167	2.70386e-06	-2.03384	-0.853037
102674074	chr14:102674074:A:G	3.63933e-20	-2.18897	-4.62281e-10	1.03614e-10	-2.20426	-4.62281e-10	5.21376e-06	-2.23025	-4.62281e-10
102674585	chr14:102674585:A:G	1.09605e-19	-4.44502e-10	-1.08647	3.68793e-10	-4.44502e-10	-0.934694	1.90448e-05	-4.44502e-10	-0.934759
102674662	chr14:102674662:G:A	3.70607e-20	-2.1708	-4.62281e-10	1.0529e-10	-2.18821	-4.62281e-10	5.26551e-06	-2.22037	-4.62281e-10
102674797	chr14:102674797:G:A	3.71787e-20	-1.73526	-0.432368	1.85633e-10	-0.53352	-1.08764	5.75608e-06	-1.52587	-0.605428
102675453	chr14:102675453:A:C	1.46267e-19	-4.44502e-10	-0.797924	5.16818e-10	-4.44502e-10	-0.597239	2.667e-05	-4.44502e-10	-0.598014
102675468	chr14:102675468:T:A	1.11712e-19	-4.44502e-10	-1.06744	2.36532e-10	-4.44502e-10	-1.37885	1.13597e-05	-4.44502e-10	-1.45148
102675684	chr14:102675684:T:G	1.01851e-19	-4.44502e-10	-1.15984	3.68309e-10	-4.44502e-10	-0.936008	1.61526e-05	-4.44502e-10	-1.09947
102675698	chr14:102675698:C:T	3.86151e-20	-2.12971	-4.62281e-10	1.00825e-10	-2.23154	-4.62281e-10	5.21045e-06	-2.23089	-4.62281e-10
102675798	chr14:102675798:G:T	1.3811e-20	-1.98132	-1.17658	0.0105065	16.2212	0.00908497	2.63719e-06	-1.76429	-1.14755
102678958	chr14:102678958:A:C	1.12915e-19	-4.44502e-10	-1.05673	2.66744e-10	-4.44502e-10	-1.25864	1.77101e-05	-4.44502e-10	-1.00742
102679310	chr14:102679310:A:T	2.08809e-20	-1.26232	-1.4822	2.26246e-10	0.0548703	-1.47818	3.73834e-06	-1.08136	-1.48155
102679564	chr14:102679564:C:T	1.06436e-19	-4.44502e-10	-1.11582	3.53233e-10	-4.44502e-10	-0.977801	1.63541e-05	-4.44502e-10	-1.08707
102680037	chr14:102680037:A:G	3.67118e-20	-2.18026	-4.62281e-10	1.0441e-10	-2.1966	-4.62281e-10	5.23792e-06	-2.22563	-4.62281e-10
102680470	chr14:102680470:G:A	1.12509e-19	-4.44502e-10	-1.06032	2.373e-10	-4.44502e-10	-1.37561	1.13811e-05	-4.44502e-10	-1.4496
102680969	chr14:102680969:T:C	7.42444e-20	-4.44502e-10	-1.476	2.21279e-10	-4.44502e-10	-1.4455	1.11502e-05	-4.44502e-10	-1.47009
102681127	chr14:102681127:G:A	7.91268e-20	-4.44502e-10	-1.41231	2.5071e-10	-4.44502e-10	-1.32063	1.26806e-05	-4.44502e-10	-1.34148
102681346	chr14:102681346:C:T	8.80646e-21	-2.18477	-1.4231	4.08849e-11	-1.79196	-1.34221	1.38454e-06	-2.19143	-1.36476
102681347	chr14:102681347:G:A	1.05549e-20	-2.06302	-1.36375	3.16885e-11	-2.09718	-1.29179	1.45515e-06	-2.15421	-1.35224
102682259	chr14:102682259:A:G	7.38639e-20	-4.44502e-10	-1.48114	2.18508e-10	-4.44502e-10	-1.45811	1.10709e-05	-4.44502e-10	-1.47724
102682822	chr14:102682822:T:C	9.95198e-20	-4.44502e-10	-1.183	2.72823e-10	-4.44502e-10	-1.2361	1.47296e-05	-4.44502e-10	-1.19169
102682898	chr14:102682898:G:A	8.07109e-20	-4.44502e-10	-1.39249	2.57931e-10	-4.44502e-10	-1.29224	1.30276e-05	-4.44502e-10	-1.31448
102683110	chr14:102683110:T:G	1.33087e-20	-1.72686	-1.46808	0.00831549	17.1638	-1.16732	2.37383e-06	-1.53613	-1.48092
102683138	chr14:102683138:G:A	9.20417e-20	-4.44502e-10	-1.26112	3.36484e-10	-4.44502e-10	-1.02638	1.45751e-05	-4.44502e-10	-1.20224
102683659	chr14:102683659:G:A	9.31593e-20	-4.44502e-10	-1.24905	3.42392e-10	-4.44502e-10	-1.00897	1.47766e-05	-4.44502e-10	-1.18851
102684070	chr14:102684070:A:G	1.40384e-20	-1.69509	-1.44647	0.0116082	17.4203	-1.09028	2.49812e-06	-1.49673	-1.46929
102684120	chr14:102684120:T:G	3.06568e-19	-4.44502e-10	-0.0579181	1.81443e-09	-4.44502e-10	0.658594	4.04347e-05	-4.44502e-10	-0.181866
102684286	chr14:102684286:A:G	1.96728e-20	-2.0911	-0.713025	7.60721e-05	11.7133	-0.411059	2.42884e-06	-2.03569	-0.958455
102684458	chr14:102684458:C:T	1.27346e-19	-4.44502e-10	-0.936451	4.66343e-10	-4.44502e-10	-0.700009	2.01115e-05	-4.44502e-10	-0.880262
102685917	chr14:102685917:C:T	9.74892e-20	-4.44502e-10	-1.20362	2.52692e-10	-4.44502e-10	-1.31276	1.373e-05	-4.44502e-10	-1.26197
102685981	chr14:102685981:T:C	7.9169e-20	-4.44502e-10	-1.41177	2.50898e-10	-4.44502e-10	-1.31988	1.26896e-05	-4.44502e-10	-1.34077
102686154	chr14:102686154:T:G	9.35139e-20	-4.44502e-10	-1.24525	3.44216e-10	-4.44502e-10	-1.00366	1.48372e-05	-4.44502e-10	-1.18442
102686424	chr14:102686424:A:G	9.55036e-20	-4.44502e-10	-1.2242	2.54865e-10	-4.44502e-10	-1.3042	1.38417e-05	-4.44502e-10	-1.25387
102686693	chr14:102686693:A:G	3.64684e-20	-2.18691	-4.62281e-10	1.03813e-10	-2.20233	-4.62281e-10	5.21867e-06	-2.22931	-4.62281e-10
102686827	chr14:102686827:A:C	9.70491e-20	-4.44502e-10	-1.20814	3.46208e-10	-4.44502e-10	-0.997891	1.53422e-05	-4.44502e-10	-1.15095
102687520	chr14:102687520:C:T	7.5573e-20	-4.44502e-10	-1.45826	2.1329e-10	-4.44502e-10	-1.48228	1.10494e-05	-4.44502e-10	-1.47918
102687854	chr14:102687854:A:G	2.27229e-20	-1.80447	-0.855519	0.00541948	15.6487	-0.0803568	2.68014e-06	-1.86552	-1.03017
102687927	chr14:102687927:A:G	8.44606e-20	-4.44502e-10	-1.34707	2.78854e-10	-4.44502e-10	-1.21424	1.38079e-05	-4.44502e-10	-1.25631
102688440	chr14:102688440:A:T	7.42299e-20	-4.44502e-10	-1.47619	2.12898e-10	-4.44502e-10	-1.48412	1.10486e-05	-4.44502e-10	-1.47925
102688560	chr14:102688560:C:T	7.4737e-20	-4.44502e-10	-1.46938	2.24273e-10	-4.44502e-10	-1.43207	1.12457e-05	-4.44502e-10	-1.46157
102688651	chr14:102688651:A:G	9.24393e-20	-4.44502e-10	-1.25681	3.38545e-10	-4.44502e-10	-1.02027	1.46461e-05	-4.44502e-10	-1.19738
102689077	chr14:102689077:A:G	1.28547e-19	-4.44502e-10	-0.927061	4.3874e-10	-4.44502e-10	-0.761024	1.98736e-05	-4.44502e-10	-0.892162
102689128	chr14:102689128:G:A	1.67838e-20	-1.50889	-1.45406	1.70079e-10	-0.314649	-1.39402	2.97085e-06	-1.33727	-1.45544
102689257	chr14:102689257:A:G	1.15921e-20	-1.99201	-1.34103	0.00677638	16.1745	-0.382767	2.18168e-06	-1.76955	-1.33191
102689860	chr14:102689860:C:T	8.8945e-20	-1.29534	-4.62281e-10	1.15685e-10	-2.09406	-4.62281e-10	8.19892e-06	-1.77755	-4.62281e-10
102690032	chr14:102690032:C:T	2.19807e-20	-1.25427	-1.43893	2.79609e-11	-2.03365	-1.48047	1.96484e-06	-1.73	-1.47614
102690138	chr14:102690138:G:GT	7.38564e-20	-4.44502e-10	-1.48124	2.20644e-10	-4.44502e-10	-1.44838	1.09948e-05	-4.44502e-10	-1.48413
102690249	chr14:102690249:C:T	1.38969e-20	-1.74958	-1.40211	0.0082779	16.8944	-0.902469	2.43797e-06	-1.56932	-1.42107
102690439	chr14:102690439:A:G	3.10616e-19	-0.0448021	-4.62281e-10	1.20205e-08	2.54944	-4.62281e-10	1.87944e-05	-0.947994	-4.62281e-10
102690596	chr14:102690596:G:A	3.69136e-20	-2.17478	-4.62281e-10	1.0452e-10	-2.19555	-4.62281e-10	5.23791e-06	-2.22563	-4.62281e-10
102690968	chr14:102690968:T:C	1.2986e-19	-4.44502e-10	-0.916904	4.44993e-10	-4.44502e-10	-0.746871	2.01438e-05	-4.44502e-10	-0.878655
102691150	chr14:102691150:C:T	7.39375e-20	-4.44502e-10	-1.48014	2.16593e-10	-4.44502e-10	-1.46691	1.10014e-05	-4.44502e-10	-1.48353
102691285	chr14:102691285:CAATA:C	6.00247e-18	2.39557	0.521003	8.29649e-09	1.82145	0.357206	0.00115067	3.1607	0.00584376
102691399	chr14:102691399:C:T	1.07683e-19	-4.44502e-10	-1.10416	2.4097e-10	-4.44502e-10	-1.36026	1.14757e-05	-4.44502e-10	-1.44132
102691407	chr14:102691407:G:A	8.10529e-20	-4.44502e-10	-1.38826	2.26753e-10	-4.44502e-10	-1.42107	1.23743e-05	-4.44502e-10	-1.36593
102691551	chr14:102691551:T:C	3.45795e-20	-2.2401	-4.62281e-10	1.00304e-10	-2.23672	-4.62281e-10	5.29339e-06	-2.21509	-4.62281e-10
102691726	chr14:102691726:G:A	7.4163e-20	-4.44502e-10	-1.47709	2.22854e-10	-4.44502e-10	-1.43841	1.1396e-05	-4.44502e-10	-1.44829
102691760	chr14:102691760:T:C	7.73472e-20	-4.44502e-10	-1.43506	2.50669e-10	-4.44502e-10	-1.3208	1.19686e-05	-4.44502e-10	-1.39927
102691772	chr14:102691772:A:T	7.74257e-20	-4.44502e-10	-1.43404	2.34662e-10	-4.44502e-10	-1.38678	1.21473e-05	-4.44502e-10	-1.38445
102691775	chr14:102691775:T:C	7.71199e-20	-4.44502e-10	-1.438	2.33327e-10	-4.44502e-10	-1.39249	1.20762e-05	-4.44502e-10	-1.39032
102691848	chr14:102691848:T:C	4.44739e-20	-1.98846	-4.62281e-10	1.22007e-10	-2.04085	-4.62281e-10	5.80576e-06	-2.1227	-4.62281e-10
102691933	chr14:102691933:T:C	3.62345e-20	-2.19335	-4.62281e-10	1.03359e-10	-2.20672	-4.62281e-10	5.20309e-06	-2.2323	-4.62281e-10
102691966	chr14:102691966:A:G	7.52093e-20	-4.44502e-10	-1.46308	2.29994e-10	-4.44502e-10	-1.40687	1.17168e-05	-4.44502e-10	-1.42053
102692567	chr14:102692567:A:G	8.18278e-20	-4.44502e-10	-1.37874	2.18264e-10	-4.44502e-10	-1.45923	1.15233e-05	-4.44502e-10	-1.43719
102693609	chr14:102693609:G:A	8.36034e-21	-2.24213	-1.41773	2.77792e-11	-2.23731	-1.28333	1.32759e-06	-2.22086	-1.37733
102694279	chr14:102694279:T:C	8.36102e-21	-2.24329	-1.41649	2.79009e-11	-2.23307	-1.2832	1.33762e-06	-2.21391	-1.37675
102694349	chr14:102694349:T:C	8.16269e-21	-2.2422	-1.44159	2.64973e-11	-2.23849	-1.32939	1.28101e-06	-2.22396	-1.40995
102694402	chr14:102694402:A:G	9.52924e-20	-4.44502e-10	-1.22641	3.38742e-10	-4.44502e-10	-1.01969	1.50649e-05	-4.44502e-10	-1.16919
102694521	chr14:102694521:C:T	7.50753e-20	-4.44502e-10	-1.46487	2.28456e-10	-4.44502e-10	-1.41359	1.16682e-05	-4.44502e-10	-1.42469
102694832	chr14:102694832:A:G	8.07179e-21	-2.24018	-1.45481	2.62663e-11	-2.21806	-1.35859	1.2984e-06	-2.19065	-1.42978
102694864	chr14:102694864:T:G	3.44718e-20	-2.24322	-4.62281e-10	1.27316e-08	2.60692	-4.62281e-10	1.16292e-05	-1.42804	-4.62281e-10
102694975	chr14:102694975:C:CTA	7.44272e-20	-4.44502e-10	-1.47354	2.1288e-10	-4.44502e-10	-1.4842	1.10234e-05	-4.44502e-10	-1.48153
102695851	chr14:102695851:T:C	8.13991e-20	-4.44502e-10	-1.38399	2.43372e-10	-4.44502e-10	-1.35034	1.19649e-05	-4.44502e-10	-1.39958
102696497	chr14:102696497:G:GA	1.32577e-20	-2.23491	-0.963874	3.4612e-11	-2.24055	-1.06018	1.83842e-06	-2.24234	-1.03031
102696585	chr14:102696585:C:T	9.87937e-21	-2.04904	-1.44387	3.23234e-11	-1.99643	-1.37271	1.28382e-06	-2.23861	-1.3931
102696711	chr14:102696711:T:C	9.54101e-20	-4.44502e-10	-1.22517	2.97674e-10	-4.44502e-10	-1.14893	1.54173e-05	-4.44502e-10	-1.14607
102697118	chr14:102697118:A:G	1.34685e-20	-2.16554	-1.01747	1.38899e-08	2.50738	0.186607	1.90604e-06	-2.2143	-1.02222
102697644	chr14:102697644:T:TC	8.89692e-21	-2.16825	-1.4294	3.51215e-11	-1.97933	-1.30678	1.35998e-06	-2.23547	-1.33861
102697752	chr14:102697752:G:A	1.10549e-19	-4.44502e-10	-1.0779	3.72305e-10	-4.44502e-10	-0.925216	1.92248e-05	-4.44502e-10	-0.925354
102697901	chr14:102697901:A:G	7.84036e-20	-4.44502e-10	-1.42149	2.407e-10	-4.44502e-10	-1.36138	1.17851e-05	-4.44502e-10	-1.41472
102698128	chr14:102698128:G:A	1.25646e-20	-2.23491	-1.01757	3.31531e-11	-2.24059	-1.10321	1.75639e-06	-2.24232	-1.07598
102699027	chr14:102699027:C:T	8.64598e-20	-4.44502e-10	-1.32368	2.29711e-10	-4.44502e-10	-1.40811	1.30237e-05	-4.44502e-10	-1.31478
102699178	chr14:102699178:C:T	1.4304e-20	-2.24322	-0.8796	5.69131e-08	3.80264	0.301714	1.93282e-06	-2.19851	-1.02406
102699598	chr14:102699598:C:T	1.10955e-19	-4.44502e-10	-1.07423	3.7202e-10	-4.44502e-10	-0.925982	1.92034e-05	-4.44502e-10	-0.926464
102699645	chr14:102699645:G:C	1.10377e-19	-4.44502e-10	-1.07946	3.69996e-10	-4.44502e-10	-0.931438	1.70228e-05	-4.44502e-10	-1.047
102699991	chr14:102699991:C:T	1.34494e-19	-4.44502e-10	-0.881838	4.88155e-10	-4.44502e-10	-0.654296	2.54011e-05	-4.44502e-10	-0.646761
102700227	chr14:102700227:C:CTTTTTCTTTTTTTGAGACAGAG	8.22246e-20	-4.44502e-10	-1.3739	2.17211e-10	-4.44502e-10	-1.46406	1.28202e-05	-4.44502e-10	-1.33053
102700315	chr14:102700315:G:A	8.39108e-21	-2.24229	-1.4139	2.34748e-11	-2.24306	-1.44594	1.23729e-06	-2.23288	-1.43575
102700405	chr14:102700405:A:G	3.44789e-20	-2.24301	-4.62281e-10	1.13425e-10	-2.11379	-4.62281e-10	5.14719e-06	-2.2431	-4.62281e-10
102700644	chr14:102700644:C:T	3.71553e-20	-2.16825	-4.62281e-10	1.05056e-10	-2.19043	-4.62281e-10	5.25084e-06	-2.22317	-4.62281e-10
102700831	chr14:102700831:C:T	7.36389e-20	-4.44502e-10	-1.48419	2.14962e-10	-4.44502e-10	-1.47447	1.10192e-05	-4.44502e-10	-1.48192
102701010	chr14:102701010:C:T	1.36752e-19	-4.44502e-10	-0.865188	4.78176e-10	-4.44502e-10	-0.674952	2.4677e-05	-4.44502e-10	-0.675683
102701232	chr14:102701232:A:G	9.40508e-20	-4.44502e-10	-1.23952	3.3212e-10	-4.44502e-10	-1.03943	1.48212e-05	-4.44502e-10	-1.18549
102701339	chr14:102701339:A:G	9.17134e-20	-4.44502e-10	-1.26469	3.21531e-10	-4.44502e-10	-1.07184	1.44385e-05	-4.44502e-10	-1.21166
102701751	chr14:102701751:G:A	8.20877e-21	-2.22308	-1.45508	4.16121e-11	-1.7215	-1.39504	1.33476e-06	-2.17769	-1.41511
102701854	chr14:102701854:A:G	1.64579e-19	-4.44502e-10	-0.679967	3.88812e-10	-4.44502e-10	-0.881834	2.38657e-05	-4.44502e-10	-0.709111
102702209	chr14:102702209:T:C	1.1675e-19	-4.44502e-10	-1.02333	3.94685e-10	-4.44502e-10	-0.866842	2.03726e-05	-4.44502e-10	-0.867362
102703195	chr14:102703195:G:A	8.6579e-20	-4.44502e-10	-1.3223	2.60633e-10	-4.44502e-10	-1.28182	1.26655e-05	-4.44502e-10	-1.34267
102703326	chr14:102703326:A:G	8.09325e-20	-4.44502e-10	-1.38974	2.53086e-10	-4.44502e-10	-1.3112	1.28438e-05	-4.44502e-10	-1.32869
102704028	chr14:102704028:A:G	1.04982e-19	-4.44502e-10	-1.12957	2.35716e-10	-4.44502e-10	-1.3823	1.43918e-05	-4.44502e-10	-1.2149
102704428	chr14:102704428:A:G	3.54681e-20	-2.13625	-0.0784751	1.3089e-05	9.50111	0.0412473	3.19802e-06	-2.16108	-0.557939
102704525	chr14:102704525:G:A	3.45217e-20	-2.24177	-4.62281e-10	1.25335e-10	-2.01394	-4.62281e-10	5.6019e-06	-2.15845	-4.62281e-10
102704535	chr14:102704535:A:G	1.15497e-20	-1.9004	-1.4363	2.86941e-11	-2.00806	-1.48018	1.41921e-06	-2.0723	-1.45915
102705284	chr14:102705284:G:A	3.50302e-20	-1.64177	-0.58538	1.9805e-10	-0.374982	-1.18143	5.53e-06	-1.41933	-0.752031
102706241	chr14:102706241:T:C	1.1483e-19	-4.44502e-10	-1.0399	3.10949e-10	-4.44502e-10	-1.1053	1.6801e-05	-4.44502e-10	-1.06011
102706458	chr14:102706458:A:G	8.87954e-20	-4.44502e-10	-1.29702	2.39351e-10	-4.44502e-10	-1.367	1.26164e-05	-4.44502e-10	-1.34656
102707840	chr14:102707840:G:A	7.90636e-20	-4.44502e-10	-1.41311	2.50696e-10	-4.44502e-10	-1.32069	1.20612e-05	-4.44502e-10	-1.39156
102707881	chr14:102707881:C:T	3.47884e-20	-0.94342	-1.29066	2.96805e-09	2.40007	-1.24934	1.23074e-05	-0.0981354	-1.27322
102707946	chr14:102707946:C:T	1.02123e-19	-4.44502e-10	-1.15718	3.37644e-10	-4.44502e-10	-1.02294	1.56873e-05	-4.44502e-10	-1.1287
102708151	chr14:102708151:A:G	1.20969e-20	-1.84131	-1.44909	2.89533e-11	-1.99604	-1.48321	1.44938e-06	-2.04209	-1.46833
102708356	chr14:102708356:A:G	1.24605e-20	-2.22484	-1.03595	3.07596e-11	-2.24329	-1.17544	1.68896e-06	-2.24206	-1.11538
102708876	chr14:102708876:G:C	8.51749e-21	-2.23862	-1.40262	5.22451e-11	-1.63163	-1.25735	1.55465e-06	-2.1461	-1.2942
102708982	chr14:102708982:CTG:C	2.23442e-20	-1.825	-0.851797	1.21911e-10	-0.713978	-1.32766	3.49615e-06	-1.63612	-0.993776
102709517	chr14:102709517:A:G	1.36692e-20	-2.23588	-0.932329	3.58258e-11	-2.24329	-1.02298	1.9084e-06	-2.24043	-0.994854
102709901	chr14:102709901:A:T	1.09961e-19	-4.44502e-10	-1.08323	3.65402e-10	-4.44502e-10	-0.943931	1.96806e-05	-4.44502e-10	-0.901919
102710298	chr14:102710298:A:G	8.00177e-20	-4.44502e-10	-1.40111	2.21444e-10	-4.44502e-10	-1.44476	1.16806e-05	-4.44502e-10	-1.42362
102710600	chr14:102710600:A:G	8.64223e-20	-4.44502e-10	-1.32411	2.5688e-10	-4.44502e-10	-1.29632	1.26484e-05	-4.44502e-10	-1.34403
102710886	chr14:102710886:G:A	7.82746e-20	-4.44502e-10	-1.42314	2.18413e-10	-4.44502e-10	-1.45854	1.14813e-05	-4.44502e-10	-1.44084
102711077	chr14:102711077:AT:A	2.18113e-20	-1.83524	-0.865695	1.19447e-10	-0.728492	-1.33356	3.43299e-06	-1.64584	-1.00228
102711083	chr14:102711083:G:C	2.09199e-20	-2.16649	-0.576166	2.25823e-05	10.3587	-0.270977	2.40383e-06	-2.13999	-0.864495
102711307	chr14:102711307:A:G	1.52365e-20	-2.21416	-0.845504	4.44444e-11	-1.69944	-1.35125	2.15471e-06	-2.09071	-1.02319
102712323	chr14:102712323:T:C	1.18715e-20	-2.23015	-1.07907	2.98247e-11	-2.24271	-1.20688	1.63498e-06	-2.24004	-1.14988
102712370	chr14:102712370:A:G	8.49202e-21	-2.23796	-1.40627	5.13469e-11	-1.64228	-1.26404	1.53919e-06	-2.14968	-1.30062
102713255	chr14:102713255:G:A	8.59064e-20	-4.44502e-10	-1.3301	2.33637e-10	-4.44502e-10	-1.39116	1.24616e-05	-4.44502e-10	-1.3589
102713450	chr14:102713450:T:C	7.36689e-20	-4.44502e-10	-1.48378	2.14e-10	-4.44502e-10	-1.47895	1.09983e-05	-4.44502e-10	-1.48382
102713524	chr14:102713524:C:T	1.41892e-20	-2.23976	-0.891117	3.70414e-11	-2.24263	-0.990268	1.9934e-06	-2.23687	-0.954839
102713543	chr14:102713543:A:G	3.73122e-20	-2.16404	-4.62281e-10	1.05906e-10	-2.18238	-4.62281e-10	5.27995e-06	-2.21764	-4.62281e-10
102713629	chr14:102713629:G:A	8.05268e-21	-2.23791	-1.45945	2.32997e-11	-2.21824	-1.47825	1.23739e-06	-2.19443	-1.47412
102714707	chr14:102714707:G:A	8.08864e-20	-4.44502e-10	-1.39031	2.17383e-10	-4.44502e-10	-1.46327	1.1343e-05	-4.44502e-10	-1.45295
102714941	chr14:102714941:A:G	1.08269e-19	-4.44502e-10	-1.09874	3.61629e-10	-4.44502e-10	-0.954311	1.66861e-05	-4.44502e-10	-1.06698
102714967	chr14:102714967:A:G	1.47751e-20	-2.23532	-0.855095	3.81411e-11	-2.24327	-0.960367	2.04009e-06	-2.24073	-0.927829
102715500	chr14:102715500:G:A	7.82819e-20	-4.44502e-10	-1.42304	2.18425e-10	-4.44502e-10	-1.45849	1.14821e-05	-4.44502e-10	-1.44077
102715986	chr14:102715986:C:T	1.08535e-19	-4.44502e-10	-1.09629	3.62761e-10	-4.44502e-10	-0.951187	1.67291e-05	-4.44502e-10	-1.0644
102716347	chr14:102716347:A:G	1.22181e-20	-2.2419	-1.03853	3.25661e-11	-2.24103	-1.12063	1.73604e-06	-2.23304	-1.09691
102716454	chr14:102716454:G:A	1.18072e-19	-4.44502e-10	-1.01206	4.00079e-10	-4.44502e-10	-0.853268	1.82624e-05	-4.44502e-10	-0.976711
102717179	chr14:102717179:A:G	7.39568e-20	-4.44502e-10	-1.47988	2.13047e-10	-4.44502e-10	-1.48342	1.10002e-05	-4.44502e-10	-1.48364
102717356	chr14:102717356:G:A	8.64653e-20	-4.44502e-10	-1.32362	2.72694e-10	-4.44502e-10	-1.23658	1.35035e-05	-4.44502e-10	-1.2786
102717839	chr14:102717839:T:C	1.13882e-19	-4.44502e-10	-1.0482	3.83205e-10	-4.44502e-10	-0.896359	1.97818e-05	-4.44502e-10	-0.896792
102717994	chr14:102717994:G:A	4.08977e-20	-2.07228	-4.62281e-10	1.10686e-10	-2.13823	-4.62281e-10	7.65635e-06	-1.84602	-4.62281e-10
102719132	chr14:102719132:A:G	3.48104e-20	-2.23344	-4.62281e-10	1.8425e-10	-1.62864	-4.62281e-10	5.18338e-06	-2.2361	-4.62281e-10
102719257	chr14:102719257:T:C	4.45895e-20	-1.98586	-4.62281e-10	1.02952e-10	-2.21067	-4.62281e-10	1.11127e-05	-1.47346	-4.62281e-10
102719262	chr14:102719262:A:T	2.23293e-20	-2.161	-0.516458	2.49656e-05	10.3898	-0.201742	2.55718e-06	-2.13201	-0.810636
102719356	chr14:102719356:G:A	1.03314e-19	-4.44502e-10	-1.14559	2.99566e-10	-4.44502e-10	-1.14259	1.49908e-05	-4.44502e-10	-1.17412
102719610	chr14:102719610:TG:T	5.51231e-20	-1.77379	-4.62281e-10	1.57989e-10	-1.7824	-4.62281e-10	5.35204e-06	-2.20408	-4.62281e-10
102719812	chr14:102719812:A:G	1.14025e-19	-4.44502e-10	-1.04694	4.05496e-10	-4.44502e-10	-0.839818	1.78251e-05	-4.44502e-10	-1.00094
102719989	chr14:102719989:T:C	7.77262e-20	-4.44502e-10	-1.43017	2.17409e-10	-4.44502e-10	-1.46315	1.14121e-05	-4.44502e-10	-1.44688
102720305	chr14:102720305:T:A	8.80704e-20	-4.44502e-10	-1.30522	2.79016e-10	-4.44502e-10	-1.21366	1.3792e-05	-4.44502e-10	-1.25746
102720356	chr14:102720356:C:T	3.82474e-20	-2.13928	-4.62281e-10	1.07661e-10	-2.16594	-4.62281e-10	5.33604e-06	-2.20707	-4.62281e-10
102720458	chr14:102720458:C:T	1.04709e-19	-4.44502e-10	-1.13218	3.43227e-10	-4.44502e-10	-1.00654	1.58482e-05	-4.44502e-10	-1.1185
102720589	chr14:102720589:C:T	1.1589e-19	-4.44502e-10	-1.03072	2.72042e-10	-4.44502e-10	-1.23897	1.82048e-05	-4.44502e-10	-0.979869
102721430	chr14:102721430:C:T	7.38935e-20	-4.44502e-10	-1.48073	2.13136e-10	-4.44502e-10	-1.483	1.09974e-05	-4.44502e-10	-1.48389
102721607	chr14:102721607:A:G	3.65417e-20	-2.1849	-4.62281e-10	1.03937e-10	-2.20115	-4.62281e-10	5.22009e-06	-2.22904	-4.62281e-10
102721728	chr14:102721728:C:G	1.10541e-19	-4.44502e-10	-1.07797	2.35218e-10	-4.44502e-10	-1.38442	1.13253e-05	-4.44502e-10	-1.45451
102721858	chr14:102721858:T:C	1.15845e-19	-4.44502e-10	-1.03111	3.91579e-10	-4.44502e-10	-0.874743	1.79078e-05	-4.44502e-10	-0.996319
102722002	chr14:102722002:C:T	7.92601e-20	-4.44502e-10	-1.41062	2.48058e-10	-4.44502e-10	-1.33127	1.2421e-05	-4.44502e-10	-1.36217
102722044	chr14:102722044:C:T	3.71615e-20	-2.16809	-4.62281e-10	1.05004e-10	-2.19094	-4.62281e-10	5.2493e-06	-2.22346	-4.62281e-10
102722555	chr14:102722555:C:G	7.77354e-20	-4.44502e-10	-1.43005	2.17428e-10	-4.44502e-10	-1.46306	1.14117e-05	-4.44502e-10	-1.44691
102722869	chr14:102722869:C:A	1.13798e-19	-4.44502e-10	-1.04893	3.82878e-10	-4.44502e-10	-0.897213	1.97649e-05	-4.44502e-10	-0.897648
102723035	chr14:102723035:C:G	1.13039e-19	-4.44502e-10	-1.05562	2.37873e-10	-4.44502e-10	-1.37319	1.13964e-05	-4.44502e-10	-1.44825
102723640	chr14:102723640:TTTTC:T	2.43473e-19	-0.288353	-4.62281e-10	3.95925e-10	-0.863704	-4.62281e-10	0.00010016	0.725216	-4.62281e-10
102724025	chr14:102724025:A:G	9.03472e-18	3.52499	-0.199522	1.49496e-10	-1.40234	-0.435314	0.00186673	4.38013	-0.729739
102724242	chr14:102724242:C:A	8.02933e-20	-4.44502e-10	-1.39767	2.16596e-10	-4.44502e-10	-1.4669	1.12941e-05	-4.44502e-10	-1.45728
102724393	chr14:102724393:C:T	2.41356e-19	-4.44502e-10	-0.297086	5.4326e-10	-4.44502e-10	-0.547341	3.46308e-05	-4.44502e-10	-0.33681
102724422	chr14:102724422:T:C	7.56926e-20	-4.44502e-10	-1.45668	2.14187e-10	-4.44502e-10	-1.47808	1.11705e-05	-4.44502e-10	-1.46828
102724429	chr14:102724429:C:T	8.37754e-20	-4.44502e-10	-1.35522	2.20588e-10	-4.44502e-10	-1.44863	1.1695e-05	-4.44502e-10	-1.4224
102724712	chr14:102724712:T:C	1.53501e-19	-4.44502e-10	-0.74965	3.6946e-10	-4.44502e-10	-0.932886	2.25052e-05	-4.44502e-10	-0.767807
102724750	chr14:102724750:TTC:T	8.45495e-20	-4.44502e-10	-1.34602	2.54199e-10	-4.44502e-10	-1.30681	1.21969e-05	-4.44502e-10	-1.38037
102725089	chr14:102725089:G:T	1.36752e-19	-4.44502e-10	-0.865188	4.78176e-10	-4.44502e-10	-0.674952	2.4677e-05	-4.44502e-10	-0.675683
102725134	chr14:102725134:A:G	3.3627e-20	-2.08778	-0.180252	1.93896e-05	9.79822	0.137099	3.35853e-06	-2.12453	-0.545525
102725143	chr14:102725143:A:G	7.67397e-20	-4.44502e-10	-1.44294	2.15739e-10	-4.44502e-10	-1.47086	1.12917e-05	-4.44502e-10	-1.45749
102725331	chr14:102725331:A:G	1.36386e-20	-2.20336	-0.967099	3.27544e-11	-2.24003	-1.11587	1.79752e-06	-2.243	-1.05214
102725806	chr14:102725806:A:C	7.89374e-20	-4.44502e-10	-1.4147	2.22273e-10	-4.44502e-10	-1.44102	1.16173e-05	-4.44502e-10	-1.42906
102725956	chr14:102725956:C:G	1.22361e-20	-2.19394	-1.08503	2.97917e-11	-2.23693	-1.21377	1.61729e-06	-2.2417	-1.1591
102726019	chr14:102726019:C:T	7.40734e-20	-4.44502e-10	-1.4783	2.12908e-10	-4.44502e-10	-1.48407	1.10083e-05	-4.44502e-10	-1.4829
102726418	chr14:102726418:GTTTACCTACTCT:G	1.45136e-20	-1.62768	-1.48059	1.28013e-10	-0.512247	-1.48055	2.5386e-06	-1.47066	-1.47928
102726962	chr14:102726962:T:C	1.05135e-20	-2.22479	-1.20591	2.6786e-11	-2.24324	-1.31381	1.45188e-06	-2.24106	-1.26763
102727181	chr14:102727181:T:C	1.11849e-19	-4.44502e-10	-1.06621	2.89408e-10	-4.44502e-10	-1.17709	1.59528e-05	-4.44502e-10	-1.11192
102727481	chr14:102727481:G:A	1.16894e-19	-4.44502e-10	-1.02209	3.95237e-10	-4.44502e-10	-0.865445	2.04008e-05	-4.44502e-10	-0.865981
102727680	chr14:102727680:A:G	7.69192e-20	-4.44502e-10	-1.4406	2.16108e-10	-4.44502e-10	-1.46915	1.13217e-05	-4.44502e-10	-1.45483
102727784	chr14:102727784:T:G	9.94187e-20	-4.44502e-10	-1.18402	3.13066e-10	-4.44502e-10	-1.09851	1.62189e-05	-4.44502e-10	-1.09538
102727819	chr14:102727819:T:C	3.68774e-20	-2.17576	-4.62281e-10	1.04421e-10	-2.1965	-4.62281e-10	5.22846e-06	-2.22744	-4.62281e-10
102727828	chr14:102727828:A:G	7.47538e-20	-4.44502e-10	-1.46916	2.12942e-10	-4.44502e-10	-1.48391	1.138e-05	-4.44502e-10	-1.4497
102727829	chr14:102727829:T:C	8.41279e-21	-2.20557	-1.44803	2.30976e-11	-2.23303	-1.47217	1.1857e-06	-2.2416	-1.46962
102727896	chr14:102727896:C:T	7.37072e-20	-4.44502e-10	-1.48326	2.13184e-10	-4.44502e-10	-1.48278	1.10481e-05	-4.44502e-10	-1.4793
102728067	chr14:102728067:T:A	3.71476e-20	-2.16846	-4.62281e-10	1.05063e-10	-2.19037	-4.62281e-10	5.24753e-06	-2.2238	-4.62281e-10
102728215	chr14:102728215:A:G	1.31685e-20	-2.198	-1.00753	3.17683e-11	-2.23844	-1.14802	1.7387e-06	-2.24239	-1.08602
102728223	chr14:102728223:A:G	8.69813e-21	-2.16729	-1.45296	3.68758e-11	-1.84733	-1.39005	1.30217e-06	-2.20732	-1.4102
102728341	chr14:102728341:C:T	3.68893e-20	-2.17544	-4.62281e-10	1.04452e-10	-2.1962	-4.62281e-10	5.22935e-06	-2.22727	-4.62281e-10
102728661	chr14:102728661:A:G	1.78773e-20	-2.19465	-0.705181	3.23201e-11	-2.23134	-1.1379	2.41435e-06	-2.23965	-0.760469
102729028	chr14:102729028:G:C	1.56555e-20	-1.83089	-1.20164	0.000604785	13.5624	-0.186989	1.75244e-06	-2.03987	-1.28067
102729157	chr14:102729157:T:C	3.75564e-20	-2.15752	-4.62281e-10	1.05953e-10	-2.18193	-4.62281e-10	5.27896e-06	-2.21782	-4.62281e-10
102729407	chr14:102729407:C:T	7.92622e-20	-4.44502e-10	-1.4106	2.48176e-10	-4.44502e-10	-1.33079	1.24256e-05	-4.44502e-10	-1.36179
102729626	chr14:102729626:A:G	1.30024e-20	-2.20574	-1.01249	3.15605e-11	-2.24087	-1.15215	1.72962e-06	-2.24316	-1.09049
102729629	chr14:102729629:A:G	1.3027e-20	-2.20575	-1.01059	3.16111e-11	-2.24088	-1.15054	1.73263e-06	-2.24316	-1.08875
102729718	chr14:102729718:C:T	3.51095e-20	-2.22489	-4.62281e-10	1.09095e-10	-2.15271	-4.62281e-10	5.22841e-06	-2.22745	-4.62281e-10
102730536	chr14:102730536:A:G	1.1301e-19	-4.44502e-10	-1.05588	3.37382e-10	-4.44502e-10	-1.02371	1.74403e-05	-4.44502e-10	-1.02277
102730664	chr14:102730664:TTTCCAAATGTTGAATTTC:T	1.46824e-19	-0.794122	-4.62281e-10	1.60927e-10	-1.76398	-4.62281e-10	1.49751e-05	-1.17517	-4.62281e-10
102731497	chr14:102731497:C:T	7.92639e-20	-4.44502e-10	-1.41058	2.35736e-10	-4.44502e-10	-1.38222	1.1675e-05	-4.44502e-10	-1.42411
102731518	chr14:102731518:C:T	8.10389e-20	-4.44502e-10	-1.38843	2.55958e-10	-4.44502e-10	-1.29992	1.27744e-05	-4.44502e-10	-1.33411
102731749	chr14:102731749:T:C	1.03589e-20	-2.21995	-1.22556	2.63861e-11	-2.24322	-1.32887	1.42521e-06	-2.24243	-1.2848
102732159	chr14:102732159:C:T	8.35281e-20	-4.44502e-10	-1.35818	2.49907e-10	-4.44502e-10	-1.32384	1.20354e-05	-4.44502e-10	-1.3937
102732255	chr14:102732255:C:T	7.64074e-20	-4.44502e-10	-1.44728	2.15306e-10	-4.44502e-10	-1.47287	1.12637e-05	-4.44502e-10	-1.45996
102732403	chr14:102732403:G:A	1.0887e-20	-1.98548	-1.41032	0.000346842	14.2591	-1.43962	1.50259e-06	-2.09204	-1.38232
102733379	chr14:102733379:C:T	1.6935e-20	-1.48309	-1.47089	3.7938e-10	0.575169	-1.48156	4.58813e-06	-0.873938	-1.48414
102733532	chr14:102733532:C:A	1.14967e-19	-4.44502e-10	-1.03872	3.96479e-10	-4.44502e-10	-0.862306	1.78091e-05	-4.44502e-10	-1.00185
102733728	chr14:102733728:T:C	2.00287e-20	-2.09583	-0.690365	7.59331e-06	9.42976	-0.431909	2.19164e-06	-2.13759	-0.959314
102733744	chr14:102733744:T:G	1.44664e-20	-2.17563	-0.935901	2.7647e-11	-2.2399	-1.28551	1.94499e-06	-2.23234	-0.983954
102734581	chr14:102734581:C:T	1.11736e-19	-4.44502e-10	-1.06722	3.33882e-10	-4.44502e-10	-1.03414	1.72639e-05	-4.44502e-10	-1.03293
102734782	chr14:102734782:C:T	1.18124e-19	-4.44502e-10	-1.01163	3.99612e-10	-4.44502e-10	-0.854437	2.06354e-05	-4.44502e-10	-0.854545
102735129	chr14:102735129:A:G	3.86143e-20	-2.12974	-4.62281e-10	1.08354e-10	-2.15952	-4.62281e-10	5.36388e-06	-2.20187	-4.62281e-10
102735647	chr14:102735647:G:A	1.02852e-19	-4.44502e-10	-1.15007	2.72462e-10	-4.44502e-10	-1.23743	1.4881e-05	-4.44502e-10	-1.18147
102735753	chr14:102735753:G:A	2.50534e-19	-4.44502e-10	-0.259766	4.0078e-10	-4.44502e-10	-0.851517	3.33457e-05	-4.44502e-10	-0.374625
102735991	chr14:102735991:A:G	3.27801e-20	-1.71228	-0.581258	1.71393e-10	-0.518082	-1.18289	5.14208e-06	-1.49092	-0.753174
102736235	chr14:102736235:A:G	9.73993e-20	-4.44502e-10	-1.20454	2.60127e-10	-4.44502e-10	-1.28376	1.41389e-05	-4.44502e-10	-1.23263
102736269	chr14:102736269:G:T	3.9998e-20	-2.09453	-4.62281e-10	1.11798e-10	-2.12824	-4.62281e-10	5.48215e-06	-2.18006	-4.62281e-10
102736958	chr14:102736958:C:T	8.34855e-21	-2.2151	-1.44617	3.97422e-11	-1.8125	-1.35001	1.34321e-06	-2.20709	-1.3794
102737540	chr14:102737540:C:CG	9.64799e-20	-4.44502e-10	-1.21402	3.17954e-10	-4.44502e-10	-1.08302	1.63799e-05	-4.44502e-10	-1.0855
102737552	chr14:102737552:T:C	1.27041e-19	-4.44502e-10	-0.938849	4.49734e-10	-4.44502e-10	-0.736274	2.00307e-05	-4.44502e-10	-0.884288
102737729	chr14:102737729:C:T	1.29896e-20	-2.23985	-0.979355	2.6032e-08	3.32741	-0.0052528	1.71987e-06	-2.22997	-1.10934
102737842	chr14:102737842:G:A	9.57843e-20	-4.44502e-10	-1.22126	2.56427e-10	-4.44502e-10	-1.29809	1.39035e-05	-4.44502e-10	-1.24941
102738065	chr14:102738065:ACT:A	1.25182e-19	-4.44502e-10	-0.953589	3.76849e-10	-4.44502e-10	-0.913086	1.94729e-05	-4.44502e-10	-0.912532
102738107	chr14:102738107:A:G	3.933e-20	-2.11137	-4.62281e-10	1.10233e-10	-2.14233	-4.62281e-10	5.42587e-06	-2.19038	-4.62281e-10
102738429	chr14:102738429:T:C	1.1246e-20	-2.12462	-1.23873	2.64889e-11	-2.20479	-1.36341	1.42804e-06	-2.21943	-1.30582
102738686	chr14:102738686:T:G	7.36719e-20	-4.44502e-10	-1.48374	2.14073e-10	-4.44502e-10	-1.47861	1.10413e-05	-4.44502e-10	-1.47992
102738722	chr14:102738722:C:G	1.56886e-19	-4.44502e-10	-0.727839	5.53949e-10	-4.44502e-10	-0.527857	2.46362e-05	-4.44502e-10	-0.677338
102738966	chr14:102738966:G:A	8.00498e-21	-2.22336	-1.47993	3.80061e-11	-1.75751	-1.44968	1.26516e-06	-2.18481	-1.46154
102739499	chr14:102739499:G:C	3.91915e-20	-2.1149	-4.62281e-10	1.09805e-10	-2.14622	-4.62281e-10	5.41302e-06	-2.19275	-4.62281e-10
102739529	chr14:102739529:G:A	3.78806e-20	-2.14892	-4.62281e-10	1.06641e-10	-2.17546	-4.62281e-10	5.30388e-06	-2.21311	-4.62281e-10
102740158	chr14:102740158:T:A	7.37688e-20	-4.44502e-10	-1.48242	2.19566e-10	-4.44502e-10	-1.45328	1.1146e-05	-4.44502e-10	-1.47048
102740303	chr14:102740303:A:G	3.91701e-20	-2.11544	-4.62281e-10	1.09749e-10	-2.14673	-4.62281e-10	5.41106e-06	-2.19311	-4.62281e-10
102740374	chr14:102740374:G:A	3.2561e-20	-2.18895	-0.111297	1.58806e-09	0.476203	0.0491354	3.45737e-06	-2.14032	-0.50073
102740412	chr14:102740412:G:A	1.22738e-20	-2.12389	-1.152	2.82398e-11	-2.20402	-1.30018	1.54088e-06	-2.21894	-1.23026
102740887	chr14:102740887:ATC:A	3.93853e-20	-2.10997	-4.62281e-10	1.10278e-10	-2.14193	-4.62281e-10	5.42993e-06	-2.18963	-4.62281e-10
102740979	chr14:102740979:C:T	8.26367e-21	-2.1993	-1.47219	3.33103e-11	-1.8639	-1.47516	1.19825e-06	-2.21912	-1.48157
102741472	chr14:102741472:C:G	1.26117e-19	-4.44502e-10	-0.946151	3.25505e-10	-4.44502e-10	-1.05955	1.81213e-05	-4.44502e-10	-0.984465
102741635	chr14:102741635:A:G	7.48599e-20	-4.44502e-10	-1.46774	2.12906e-10	-4.44502e-10	-1.48408	1.10046e-05	-4.44502e-10	-1.48324
102741854	chr14:102741854:A:G	3.83168e-20	-2.13747	-4.62281e-10	1.07669e-10	-2.16587	-4.62281e-10	5.33719e-06	-2.20686	-4.62281e-10
102742164	chr14:102742164:TTTA:T	3.5601e-20	-2.21099	-4.62281e-10	1.08517e-10	-2.15803	-4.62281e-10	5.2416e-06	-2.22493	-4.62281e-10
102742816	chr14:102742816:A:G	1.88195e-20	-2.101	-0.747465	2.19195e-05	10.7268	-0.668854	2.29805e-06	-2.07509	-0.974403
102743151	chr14:102743151:T:G	7.37899e-20	-4.44502e-10	-1.48214	2.15673e-10	-4.44502e-10	-1.47117	1.09943e-05	-4.44502e-10	-1.48417
102743272	chr14:102743272:G:A	7.81929e-21	-2.24318	-1.48358	1.19445e-09	1.69396	-1.45345	1.19344e-06	-2.22072	-1.48399
102743615	chr14:102743615:G:A	7.47771e-20	-4.44502e-10	-1.46885	2.14013e-10	-4.44502e-10	-1.47889	1.10625e-05	-4.44502e-10	-1.478
102744114	chr14:102744114:G:A	7.3661e-20	-4.44502e-10	-1.48389	2.14394e-10	-4.44502e-10	-1.47711	1.10549e-05	-4.44502e-10	-1.47868
102744186	chr14:102744186:A:G	3.98806e-20	-2.09747	-4.62281e-10	1.11385e-10	-2.13194	-4.62281e-10	5.46843e-06	-2.18256	-4.62281e-10
102744215	chr14:102744215:T:C	7.71622e-20	-4.44502e-10	-1.43745	2.32515e-10	-4.44502e-10	-1.39598	1.20385e-05	-4.44502e-10	-1.39344
102744247	chr14:102744247:C:T	7.36533e-20	-4.44502e-10	-1.48399	2.14279e-10	-4.44502e-10	-1.47765	1.1071e-05	-4.44502e-10	-1.47723
102744571	chr14:102744571:C:T	7.36842e-20	-4.44502e-10	-1.48357	2.14491e-10	-4.44502e-10	-1.47666	1.10055e-05	-4.44502e-10	-1.48316
102744657	chr14:102744657:C:T	8.13503e-20	-4.44502e-10	-1.38459	2.21244e-10	-4.44502e-10	-1.44566	1.15513e-05	-4.44502e-10	-1.43476
102744768	chr14:102744768:C:T	1.19221e-19	-4.44502e-10	-1.00238	3.58083e-10	-4.44502e-10	-0.964164	1.8514e-05	-4.44502e-10	-0.963024
102744774	chr14:102744774:A:G	3.80088e-20	-2.14554	-4.62281e-10	1.06885e-10	-2.17317	-4.62281e-10	5.30963e-06	-2.21203	-4.62281e-10
102744782	chr14:102744782:A:G	6.5099e-20	-1.60745	-4.62281e-10	1.14749e-09	0.200399	-4.62281e-10	2.38298e-05	-0.710617	-4.62281e-10
102744846	chr14:102744846:T:A	2.45803e-19	-4.44502e-10	-0.278829	1.38508e-09	-4.44502e-10	0.388586	3.2528e-05	-4.44502e-10	-0.399452
102745330	chr14:102745330:C:T	7.41535e-20	-4.44502e-10	-1.47722	2.17982e-10	-4.44502e-10	-1.46052	1.10157e-05	-4.44502e-10	-1.48223
102745673	chr14:102745673:T:A	1.31946e-20	-2.21872	-0.984827	3.7945e-11	-2.22613	-0.982666	1.97918e-06	-2.24186	-0.957012
102745923	chr14:102745923:C:G	1.58397e-19	-4.44502e-10	-0.718253	5.48307e-10	-4.44502e-10	-0.538095	2.43506e-05	-4.44502e-10	-0.688997
102746019	chr14:102746019:G:A	7.3869e-20	-4.44502e-10	-1.48107	2.15083e-10	-4.44502e-10	-1.47391	1.10153e-05	-4.44502e-10	-1.48226
102746890	chr14:102746890:G:A	3.55183e-20	-2.21331	-4.62281e-10	2.05925e-10	-1.51742	-4.62281e-10	6.04887e-06	-2.08168	-4.62281e-10
102747022	chr14:102747022:T:C	7.62303e-20	-4.44502e-10	-1.4496	2.28584e-10	-4.44502e-10	-1.41303	1.1832e-05	-4.44502e-10	-1.41075
102747051	chr14:102747051:G:C	1.27934e-19	-4.44502e-10	-0.931845	2.89953e-10	-4.44502e-10	-1.17521	2.11639e-05	-4.44502e-10	-0.829256
102747146	chr14:102747146:G:A	1.30134e-19	-4.44502e-10	-0.914798	4.62505e-10	-4.44502e-10	-0.708272	2.05471e-05	-4.44502e-10	-0.858832
102747158	chr14:102747158:C:T	8.36873e-20	-4.44502e-10	-1.35627	2.29752e-10	-4.44502e-10	-1.40793	1.20724e-05	-4.44502e-10	-1.39063
102747380	chr14:102747380:G:A	1.00399e-20	-1.99261	-1.48419	2.61484e-11	-2.11801	-1.46313	1.29065e-06	-2.14716	-1.47925
102747448	chr14:102747448:G:A	3.93662e-20	-2.11045	-4.62281e-10	1.10264e-10	-2.14205	-4.62281e-10	5.43076e-06	-2.18947	-4.62281e-10
102747515	chr14:102747515:C:T	7.88477e-21	-2.23482	-1.4836	3.58812e-11	-1.78584	-1.47887	1.2416e-06	-2.18806	-1.47709
102747703	chr14:102747703:G:A	9.33932e-21	-2.22598	-1.32315	5.38765e-11	-1.52697	-1.33127	1.54078e-06	-2.08722	-1.36204
102747919	chr14:102747919:AC:A	4.25795e-20	-2.03199	-4.62281e-10	1.03266e-10	-2.20762	-4.62281e-10	7.65914e-06	-1.84565	-4.62281e-10
102747983	chr14:102747983:T:A	1.1961e-19	-4.44502e-10	-0.999122	3.59688e-10	-4.44502e-10	-0.959692	1.86221e-05	-4.44502e-10	-0.957203
102748026	chr14:102748026:C:A	1.74328e-19	-4.44502e-10	-0.622423	6.0881e-10	-4.44502e-10	-0.433424	2.68123e-05	-4.44502e-10	-0.592694
102748108	chr14:102748108:G:A	3.28683e-20	-1.56475	-0.726101	1.63136e-10	-1.88434	0.133999	6.91597e-06	-1.04045	-0.907269
102748170	chr14:102748170:G:A	1.20977e-19	-4.44502e-10	-0.987755	3.5348e-10	-4.44502e-10	-0.977103	1.75813e-05	-4.44502e-10	-1.01472
102748583	chr14:102748583:C:T	3.36054e-20	-1.67975	-0.588917	1.92787e-10	-0.398981	-1.18436	5.44432e-06	-1.42481	-0.762171
102748717	chr14:102748717:G:A	7.40929e-20	-4.44502e-10	-1.47804	2.17841e-10	-4.44502e-10	-1.46117	1.10216e-05	-4.44502e-10	-1.4817
102748813	chr14:102748813:G:A	1.67573e-19	-4.44502e-10	-0.661939	5.83233e-10	-4.44502e-10	-0.476343	2.57708e-05	-4.44502e-10	-0.632311
102748897	chr14:102748897:T:C	9.46839e-21	-2.22742	-1.30798	5.44191e-11	-1.54797	-1.30024	1.67459e-06	-2.09769	-1.2683
102749017	chr14:102749017:G:T	2.28848e-19	-4.44502e-10	-0.3503	6.7472e-10	-4.44502e-10	-0.330632	3.47215e-05	-4.44502e-10	-0.334195
102749022	chr14:102749022:G:A	3.56337e-20	-2.21007	-4.62281e-10	3.05589e-09	1.17989	-4.62281e-10	5.28291e-06	-2.21708	-4.62281e-10
102749121	chr14:102749121:C:G	1.15264e-19	-4.44502e-10	-1.03614	2.96799e-10	-4.44502e-10	-1.15187	1.64066e-05	-4.44502e-10	-1.08387
102749155	chr14:102749155:C:T	7.66914e-20	-4.44502e-10	-1.44357	2.3069e-10	-4.44502e-10	-1.40385	1.16201e-05	-4.44502e-10	-1.42882
102749469	chr14:102749469:C:T	1.73431e-19	-4.44502e-10	-0.627581	6.43411e-10	-4.44502e-10	-0.378146	2.77987e-05	-4.44502e-10	-0.556566
102749552	chr14:102749552:G:GGTCCC	1.88785e-19	-4.44502e-10	-0.542752	3.29109e-10	-4.44502e-10	-1.04854	2.54186e-05	-4.44502e-10	-0.646072
102749655	chr14:102749655:C:A	1.58981e-20	-2.23481	-0.782346	9.40825e-11	-1.59529	-0.705466	2.91952e-06	-2.12042	-0.689714
102749967	chr14:102749967:G:A	3.27313e-20	-1.79651	-0.49852	6.51984e-11	-1.95937	-0.708123	3.51148e-06	-2.01503	-0.610483
102750014	chr14:102750014:T:C	1.02901e-20	-2.2098	-1.24237	6.33538e-11	-1.46045	-1.23574	1.8816e-06	-2.05408	-1.19535
102750066	chr14:102750066:A:G	9.9843e-21	-2.20988	-1.27247	6.22676e-11	-1.44632	-1.26717	1.82089e-06	-2.05154	-1.23069
102750248	chr14:102750248:G:A	1.46582e-19	-4.44502e-10	-0.795771	4.9894e-10	-4.44502e-10	-0.632443	2.22855e-05	-4.44502e-10	-0.777617
102750289	chr14:102750289:C:G	1.42449e-19	-0.824377	-4.62281e-10	5.18446e-10	-0.594095	-4.62281e-10	5.90134e-05	0.196212	-4.62281e-10
102750523	chr14:102750523:C:T	2.3179e-19	-4.44502e-10	-0.337526	6.84676e-10	-4.44502e-10	-0.315985	3.53205e-05	-4.44502e-10	-0.31709
102750662	chr14:102750662:G:A	3.85306e-20	-2.13191	-4.62281e-10	1.08314e-10	-2.1599	-4.62281e-10	5.36185e-06	-2.20224	-4.62281e-10
102750750	chr14:102750750:T:G	8.14852e-21	-2.21595	-1.46957	3.83398e-11	-1.80464	-1.39381	1.29517e-06	-2.20434	-1.41857
102750972	chr14:102750972:G:T	1.18396e-19	-4.44502e-10	-1.00932	3.04318e-10	-4.44502e-10	-1.12686	1.68355e-05	-4.44502e-10	-1.05806
102751405	chr14:102751405:C:G	7.41133e-20	-4.44502e-10	-1.47776	2.13236e-10	-4.44502e-10	-1.48253	1.0994e-05	-4.44502e-10	-1.48421
102751415	chr14:102751415:T:C	2.20236e-19	-4.44502e-10	-0.388659	8.9177e-10	-4.44502e-10	-0.051722	3.87492e-05	-4.44502e-10	-0.224443
102751460	chr14:102751460:G:A	7.36832e-20	-4.44502e-10	-1.48358	2.15267e-10	-4.44502e-10	-1.47305	1.11231e-05	-4.44502e-10	-1.47253
102751510	chr14:102751510:G:A	2.40288e-20	-1.32803	-1.27608	5.86927e-11	-1.44299	-1.32962	2.68849e-06	-1.60331	-1.28926
102751526	chr14:102751526:C:T	1.7653e-19	-4.44502e-10	-0.609867	6.24297e-10	-4.44502e-10	-0.408303	2.75795e-05	-4.44502e-10	-0.564482
102751581	chr14:102751581:G:A	1.11166e-19	-4.44502e-10	-1.07233	2.22609e-10	-4.44502e-10	-1.43951	1.45195e-05	-4.44502e-10	-1.20606
102751627	chr14:102751627:T:TTTG	1.65506e-19	-4.44502e-10	-0.674351	5.80021e-10	-4.44502e-10	-0.481865	2.5714e-05	-4.44502e-10	-0.634518
102751646	chr14:102751646:A:T	1.68288e-19	-4.44502e-10	-0.657685	5.86142e-10	-4.44502e-10	-0.471367	2.58695e-05	-4.44502e-10	-0.628489
102752199	chr14:102752199:C:T	2.54619e-19	-4.44502e-10	-0.24359	5.82297e-10	-4.44502e-10	-0.477949	3.61037e-05	-4.44502e-10	-0.295157
102752481	chr14:102752481:G:A	1.78883e-18	0.0321451	1.67381	6.15144e-09	0.763258	1.11625	0.000883414	1.27996	1.62228
102752554	chr14:102752554:G:A	8.35256e-20	-4.44502e-10	-1.35821	2.26987e-10	-4.44502e-10	-1.42004	1.20852e-05	-4.44502e-10	-1.38957
102752604	chr14:102752604:G:A	3.95906e-20	-2.10477	-4.62281e-10	1.06002e-10	-2.18147	-4.62281e-10	5.14818e-06	-2.24291	-4.62281e-10
102752751	chr14:102752751:G:A	3.59438e-20	-2.2014	-4.62281e-10	1.04187e-10	-2.19874	-4.62281e-10	5.20127e-06	-2.23265	-4.62281e-10
102753015	chr14:102753015:C:T	2.1074e-20	-1.73568	-0.999643	8.22079e-11	-1.4145	-1.02117	2.37448e-06	-1.98648	-1.0303
102753523	chr14:102753523:A:G	5.7388e-20	-1.73352	-4.62281e-10	2.21099e-10	-1.44632	-4.62281e-10	6.60179e-06	-1.99421	-4.62281e-10
102754009	chr14:102754009:T:C	3.45675e-19	-4.44502e-10	0.0621396	8.98671e-10	-4.44502e-10	-0.044013	4.79836e-05	-4.44502e-10	-0.010695
102754064	chr14:102754064:G:A	5.5731e-20	-1.76282	-4.62281e-10	2.20995e-10	-1.44679	-4.62281e-10	6.52709e-06	-2.00559	-4.62281e-10
102754182	chr14:102754182:A:G	7.69398e-20	-4.44502e-10	-1.44034	2.30225e-10	-4.44502e-10	-1.40587	1.17403e-05	-4.44502e-10	-1.41852
102755271	chr14:102755271:A:C	5.89501e-20	-1.70667	-4.62281e-10	1.08323e-10	-2.15981	-4.62281e-10	9.8088e-06	-1.59827	-4.62281e-10
102755327	chr14:102755327:G:A	7.40347e-20	-4.44502e-10	-1.47883	2.18614e-10	-4.44502e-10	-1.45762	1.12195e-05	-4.44502e-10	-1.4639
102755536	chr14:102755536:A:G	2.97518e-19	-4.44502e-10	-0.087884	4.24124e-10	-4.44502e-10	-0.794903	3.45385e-05	-4.44502e-10	-0.339479
102755819	chr14:102755819:T:TCC	1.93813e-19	-4.44502e-10	-0.516465	4.49233e-10	-4.44502e-10	-0.737388	2.18714e-05	-4.44502e-10	-0.796374
102755966	chr14:102755966:C:T	3.478e-20	-2.23432	-4.62281e-10	1.51724e-10	-1.82287	-4.62281e-10	5.36443e-06	-2.20176	-4.62281e-10
102755985	chr14:102755985:C:T	6.01946e-20	-1.68578	-4.62281e-10	1.57941e-10	-1.78271	-4.62281e-10	2.27877e-05	-0.755333	-4.62281e-10
102755986	chr14:102755986:G:A	8.42649e-21	-2.23975	-1.41223	3.79402e-11	-1.83874	-1.37017	1.36737e-06	-2.15492	-1.41375
102756061	chr14:102756061:T:C	1.98684e-19	-2.08708	1.59544	4.86878e-10	-1.60527	0.948349	1.7614e-05	-2.10818	1.09532
102756339	chr14:102756339:C:G	6.7709e-20	-1.58422	0.0160807	8.75356e-11	-1.56425	-0.808632	5.39831e-06	-1.95126	-0.244204
102756596	chr14:102756596:A:G	8.43391e-20	-4.44502e-10	-1.34851	2.57308e-10	-4.44502e-10	-1.29466	1.30951e-05	-4.44502e-10	-1.30931
102756714	chr14:102756714:T:C	8.35898e-20	-4.44502e-10	-1.35744	2.33847e-10	-4.44502e-10	-1.39026	1.28704e-05	-4.44502e-10	-1.32663
102756824	chr14:102756824:C:T	7.37434e-20	-4.44502e-10	-1.48277	2.15973e-10	-4.44502e-10	-1.46977	1.0995e-05	-4.44502e-10	-1.48411
102757079	chr14:102757079:G:A	8.02153e-21	-2.21858	-1.48265	4.97549e-11	-1.45856	-1.47926	1.37521e-06	-2.07894	-1.484
102757204	chr14:102757204:C:T	6.57669e-20	-1.59724	-4.62281e-10	2.69275e-10	-1.2492	-4.62281e-10	7.32726e-06	-1.88995	-4.62281e-10
102757831	chr14:102757831:C:CAG	7.36416e-20	-4.44502e-10	-1.48415	2.15569e-10	-4.44502e-10	-1.47165	1.10757e-05	-4.44502e-10	-1.4768
102758222	chr14:102758222:C:G	7.80241e-20	-4.44502e-10	-1.42634	2.31834e-10	-4.44502e-10	-1.39891	1.18018e-05	-4.44502e-10	-1.4133
102758515	chr14:102758515:G:A	6.51505e-20	-1.60666	-4.62281e-10	2.66732e-10	-1.25868	-4.62281e-10	7.27079e-06	-1.89769	-4.62281e-10
102758639	chr14:102758639:G:A	8.44136e-19	-4.44502e-10	0.954954	7.91745e-10	-4.44502e-10	-0.17069	8.4474e-05	-4.44502e-10	0.55489
102759911	chr14:102759911:T:C	7.3718e-20	-4.44502e-10	-1.48311	2.13069e-10	-4.44502e-10	-1.48332	1.09951e-05	-4.44502e-10	-1.48411
102760033	chr14:102760033:G:A	8.07279e-21	-2.22876	-1.4661	3.26106e-11	-1.90498	-1.45531	1.25088e-06	-2.18847	-1.46924
102760100	chr14:102760100:T:C	1.2608e-19	-4.44502e-10	-0.946443	5.35801e-10	-4.44502e-10	-0.561166	1.65121e-05	-4.44502e-10	-1.07746
102760114	chr14:102760114:G:A	6.81887e-20	-1.56108	-4.62281e-10	2.82598e-10	-1.20091	-4.62281e-10	7.54664e-06	-1.86045	-4.62281e-10
102760674	chr14:102760674:T:C	2.44346e-20	-1.10337	-1.48399	2.5697e-11	-2.22058	-1.37798	4.29013e-06	-0.945325	-1.47991
102760705	chr14:102760705:TCA:T	8.06519e-20	-4.44502e-10	-1.39322	2.41543e-10	-4.44502e-10	-1.35788	1.17461e-05	-4.44502e-10	-1.41803
102760735	chr14:102760735:CA:C	7.73848e-20	-4.44502e-10	-1.43457	2.19676e-10	-4.44502e-10	-1.45278	1.17487e-05	-4.44502e-10	-1.41781
102760818	chr14:102760818:C:T	1.7743e-20	-1.4794	-1.42797	7.58396e-11	-1.11123	-1.40508	1.91961e-06	-1.79482	-1.43461
102760822	chr14:102760822:C:T	7.39569e-20	-4.44502e-10	-1.47988	2.13616e-10	-4.44502e-10	-1.48075	1.10078e-05	-4.44502e-10	-1.48295
102760836	chr14:102760836:G:A	1.54215e-20	-1.56652	-1.48108	2.87764e-11	-2.11093	-1.37444	1.89375e-06	-1.76473	-1.47826
102761498	chr14:102761498:G:A	7.21733e-19	-4.44502e-10	0.798296	1.5411e-09	-4.44502e-10	0.49532	0.000105066	-4.44502e-10	0.773038
102761515	chr14:102761515:T:G	9.34796e-20	-1.18497	-0.0606461	8.11623e-11	-2.2122	-0.236283	1.50182e-05	-0.957477	-0.214813
102761647	chr14:102761647:G:A	9.04657e-20	-4.44502e-10	-1.27839	2.42843e-10	-4.44502e-10	-1.35251	1.3114e-05	-4.44502e-10	-1.30787
102761784	chr14:102761784:G:A	1.6046e-19	-4.44502e-10	-0.705312	3.65892e-10	-4.44502e-10	-0.942592	2.10064e-05	-4.44502e-10	-0.836729
102761935	chr14:102761935:C:T	1.10189e-20	-2.16488	-1.21887	4.80666e-11	-1.91089	-1.06145	1.78823e-06	-2.20041	-1.09991
102762080	chr14:102762080:T:C	1.09185e-20	-2.02838	-1.36452	7.81166e-09	3.52498	-1.40653	2.69408e-06	-1.53689	-1.35361
102762159	chr14:102762159:G:C	7.40755e-20	-4.44502e-10	-1.47827	2.17339e-10	-4.44502e-10	-1.46347	1.09949e-05	-4.44502e-10	-1.48412
102762761	chr14:102762761:C:T	9.02491e-20	-4.44502e-10	-1.28079	2.36077e-10	-4.44502e-10	-1.38077	1.2832e-05	-4.44502e-10	-1.32961
102762779	chr14:102762779:A:C	1.03483e-20	-1.97287	-1.47366	2.43731e-11	-2.20558	-1.44588	1.28384e-06	-2.16101	-1.4707
102762784	chr14:102762784:A:G	7.42712e-20	-4.44502e-10	-1.47564	2.17975e-10	-4.44502e-10	-1.46055	1.10034e-05	-4.44502e-10	-1.48335
102763096	chr14:102763096:C:A	1.16406e-19	-1.02628	-4.62281e-10	7.93559e-10	-0.168402	-4.62281e-10	1.71059e-05	-1.04213	-4.62281e-10
102763157	chr14:102763157:C:A	4.85369e-20	-0.52899	-1.37205	8.52149e-11	-0.928249	-1.4715	4.49957e-06	-0.930288	-1.44728
102763258	chr14:102763258:C:T	7.38077e-20	-4.44502e-10	-1.4819	2.15722e-10	-4.44502e-10	-1.47094	1.1205e-05	-4.44502e-10	-1.4652
102763264	chr14:102763264:C:A	1.61445e-20	-1.95355	-1.04823	4.09047e-11	-1.8479	-1.28579	1.82102e-06	-2.15659	-1.12556
102763359	chr14:102763359:C:G	5.64365e-20	-0.339434	-1.41081	5.77176e-11	-1.307	-1.48236	2.33107e-06	-1.56539	-1.46984
102763476	chr14:102763476:C:T	5.52226e-20	-1.77199	-4.62281e-10	2.12958e-10	-1.48384	-4.62281e-10	6.4875e-06	-2.01168	-4.62281e-10
102763497	chr14:102763497:G:A	7.36738e-20	-4.44502e-10	-1.48371	2.15459e-10	-4.44502e-10	-1.47216	1.11352e-05	-4.44502e-10	-1.47144
102763510	chr14:102763510:C:G	7.42646e-20	-4.44502e-10	-1.47572	2.13246e-10	-4.44502e-10	-1.48248	1.136e-05	-4.44502e-10	-1.45145
102763547	chr14:102763547:G:A	7.86252e-20	-4.44502e-10	-1.41867	2.15222e-10	-4.44502e-10	-1.47326	1.23079e-05	-4.44502e-10	-1.37131
102763552	chr14:102763552:T:C	7.76259e-20	-4.44502e-10	-1.43146	2.14936e-10	-4.44502e-10	-1.47459	1.21943e-05	-4.44502e-10	-1.38058
102763561	chr14:102763561:G:A	7.62674e-20	-4.44502e-10	-1.44911	2.13102e-10	-4.44502e-10	-1.48316	1.1762e-05	-4.44502e-10	-1.41668
102763668	chr14:102763668:G:C	1.43735e-20	-1.65219	-1.46579	2.9671e-11	-2.1765	-1.27826	1.30887e-06	-2.17936	-1.43303
102763860	chr14:102763860:G:T	5.84192e-20	-1.71572	-4.62281e-10	2.28331e-10	-1.41413	-4.62281e-10	6.73721e-06	-1.97391	-4.62281e-10
102764139	chr14:102764139:G:A	9.36001e-20	-4.44502e-10	-1.24433	2.44494e-10	-4.44502e-10	-1.34574	1.32292e-05	-4.44502e-10	-1.29913
102764278	chr14:102764278:G:A	5.89146e-20	-1.70727	-4.62281e-10	2.3095e-10	-1.40273	-4.62281e-10	6.78076e-06	-1.96746	-4.62281e-10
102764610	chr14:102764610:C:G	6.95329e-20	-1.54156	-4.62281e-10	1.11168e-10	-2.13388	-4.62281e-10	8.54548e-06	-1.73615	-4.62281e-10
102764696	chr14:102764696:G:A	8.83322e-21	-2.20141	-1.40343	1.08501e-09	1.61348	-1.46907	1.49082e-06	-2.0772	-1.40503
102764744	chr14:102764744:G:A	8.19345e-21	-2.21671	-1.46332	9.05002e-10	1.44696	-1.48396	1.35944e-06	-2.11045	-1.46404
102764873	chr14:102764873:ACT:A	1.69343e-20	-1.4921	-1.46192	3.11935e-11	-2.13968	-1.26504	1.40865e-06	-2.11215	-1.42677
102765004	chr14:102765004:C:T	4.37299e-20	-0.539206	-1.46612	6.03837e-11	-1.45917	-1.28504	2.54565e-06	-1.51167	-1.4355
102765162	chr14:102765162:A:G	1.42894e-20	-1.65948	-1.46436	2.9596e-11	-2.18953	-1.26776	1.30679e-06	-2.18433	-1.42965
102765687	chr14:102765687:T:C	8.96431e-20	-4.44502e-10	-1.28752	2.69694e-10	-4.44502e-10	-1.24764	1.38858e-05	-4.44502e-10	-1.25069
102765870	chr14:102765870:T:C	7.78777e-20	-4.44502e-10	-1.42822	2.23798e-10	-4.44502e-10	-1.43419	1.17911e-05	-4.44502e-10	-1.41421
102766472	chr14:102766472:C:T	2.79437e-20	-0.999089	-1.45408	4.10913e-11	-1.898	-1.23113	1.58974e-06	-2.011	-1.40698
102766896	chr14:102766896:T:C	1.23887e-19	-0.963989	-4.62281e-10	1.51548e-10	-1.82403	-4.62281e-10	6.81076e-06	-1.96305	-4.62281e-10
102767057	chr14:102767057:G:T	3.37321e-18	0.257973	2.08229	0.000206453	10.0633	2.23733	0.00490804	2.54212	2.07496
102767167	chr14:102767167:C:T	5.88658e-20	-1.7081	-4.62281e-10	1.08159e-10	-2.16133	-4.62281e-10	6.28083e-06	-2.04405	-4.62281e-10
102767304	chr14:102767304:T:C	1.99245e-20	-1.43715	-1.35426	3.67505e-11	-2.0991	-1.14168	1.60656e-06	-2.09717	-1.31029
102767732	chr14:102767732:C:A	1.59426e-19	-4.44502e-10	-0.711776	3.4463e-10	-4.44502e-10	-1.00246	2.09691e-05	-4.44502e-10	-0.838505
102767883	chr14:102767883:C:T	1.58091e-20	-1.66748	-1.3553	3.35841e-11	-2.18811	-1.14277	1.48941e-06	-2.17103	-1.31214
102767886	chr14:102767886:C:A	1.63115e-20	-1.62875	-1.36274	3.36291e-11	-2.17566	-1.15388	1.49821e-06	-2.15708	-1.3202
102767929	chr14:102767929:G:A	7.39599e-20	-4.44502e-10	-1.47984	2.16072e-10	-4.44502e-10	-1.46932	1.09979e-05	-4.44502e-10	-1.48385
102768036	chr14:102768036:T:C	1.74161e-20	-1.58383	-1.34213	3.53227e-11	-2.16058	-1.11983	1.56084e-06	-2.14011	-1.29622
102768059	chr14:102768059:C:G	1.65831e-20	-1.63186	-1.34312	3.4666e-11	-2.17686	-1.12232	1.52983e-06	-2.15852	-1.29788
102768130	chr14:102768130:C:T	7.36736e-20	-4.44502e-10	-1.48371	2.1289e-10	-4.44502e-10	-1.48415	1.09968e-05	-4.44502e-10	-1.48395
102768225	chr14:102768225:C:T	1.66917e-20	-1.58158	-1.38686	3.29068e-11	-2.15908	-1.19217	1.48508e-06	-2.13814	-1.34794
102768297	chr14:102768297:A:T	8.18607e-20	-4.44502e-10	-1.37834	2.246e-10	-4.44502e-10	-1.43061	1.20331e-05	-4.44502e-10	-1.39389
102768353	chr14:102768353:C:G	1.23083e-19	-4.44502e-10	-0.9705	2.91107e-10	-4.44502e-10	-1.17124	1.59949e-05	-4.44502e-10	-1.10929
102768403	chr14:102768403:C:T	9.67304e-20	-4.44502e-10	-1.21143	2.93313e-10	-4.44502e-10	-1.16369	1.49132e-05	-4.44502e-10	-1.17931
102768675	chr14:102768675:G:A	1.38414e-18	2.49894	-1.04947	5.18836e-06	9.84894	-1.23194	0.000451851	3.26029	-1.0285
102768711	chr14:102768711:T:C	8.18161e-20	-4.44502e-10	-1.37888	2.26514e-10	-4.44502e-10	-1.42212	1.17153e-05	-4.44502e-10	-1.42066
102768713	chr14:102768713:A:G	1.65799e-20	-1.52209	-1.45308	3.14205e-11	-2.13803	-1.25944	1.40942e-06	-2.11672	-1.42166
102768819	chr14:102768819:C:G	8.16266e-20	-4.44502e-10	-1.3812	2.26197e-10	-4.44502e-10	-1.42352	1.1698e-05	-4.44502e-10	-1.42213
102768864	chr14:102768864:G:C	5.89184e-20	-1.70721	-4.62281e-10	2.31295e-10	-1.40124	-4.62281e-10	6.78067e-06	-1.96748	-4.62281e-10
102769390	chr14:102769390:A:G	5.09015e-20	-1.85347	-4.62281e-10	1.52414e-10	-1.81833	-4.62281e-10	9.58092e-06	-1.62178	-4.62281e-10
102769417	chr14:102769417:G:A	1.12842e-19	-4.44502e-10	-1.05737	2.73939e-10	-4.44502e-10	-1.23202	1.49733e-05	-4.44502e-10	-1.17529
102769538	chr14:102769538:A:G	3.42041e-20	-0.95878	-1.29224	1.53041e-10	-0.622258	-1.19197	2.20006e-05	0.355782	-1.14627
102769641	chr14:102769641:T:C	1.60744e-19	-0.703547	-4.62281e-10	2.82228e-09	1.10037	-4.62281e-10	1.11958e-05	-1.46601	-4.62281e-10
102770058	chr14:102770058:A:C	2.38987e-19	-0.0783999	-0.228552	6.42221e-06	9.00965	-0.179304	0.00033633	2.02314	-0.0866021
102770192	chr14:102770192:C:T	6.36756e-20	-1.62956	-4.62281e-10	2.58866e-10	-1.28862	-4.62281e-10	7.22117e-06	-1.90454	-4.62281e-10
102770577	chr14:102770577:G:A	7.4577e-20	-4.44502e-10	-1.47153	2.13506e-10	-4.44502e-10	-1.48126	1.10899e-05	-4.44502e-10	-1.47552
102770622	chr14:102770622:C:T	2.89748e-18	3.61504	-1.4268	3.80858e-09	2.87309	-1.47301	0.000356736	3.35784	-1.3624
102770836	chr14:102770836:C:G	2.23276e-19	-4.44502e-10	-0.37495	4.27723e-10	-4.44502e-10	-0.786454	2.91401e-05	-4.44502e-10	-0.509438
102770862	chr14:102770862:T:G	1.04964e-20	-2.19817	-1.23416	1.47504e-09	1.78989	-1.33838	1.85725e-06	-2.07933	-1.18313
102770922	chr14:102770922:A:G	5.64187e-19	-0.904552	1.45658	2.02955e-06	6.38523	1.29317	0.000362927	0.501186	1.51146
102770997	chr14:102770997:C:T	1.39367e-20	-2.08017	-1.06867	6.68234e-10	0.366213	-0.706504	1.85465e-06	-2.24158	-1.02228
102771171	chr14:102771171:T:C	1.23728e-20	-2.23868	-1.02918	1.24308e-09	1.48841	-1.208	2.1109e-06	-2.08656	-1.04788
102771386	chr14:102771386:C:T	8.01381e-20	-1.39961	-4.62281e-10	1.17472e-10	-2.07873	-4.62281e-10	1.48749e-05	-1.18188	-4.62281e-10
102771441	chr14:102771441:G:A	9.88388e-19	1.46472	-0.352001	3.59514e-09	1.96483	-0.622419	8.73524e-05	1.02339	-0.434989
102771502	chr14:102771502:G:A	8.8838e-20	-4.44502e-10	-1.29654	2.79833e-10	-4.44502e-10	-1.21074	1.43383e-05	-4.44502e-10	-1.21862
102771615	chr14:102771615:G:A	1.57574e-20	-1.6411	-1.38495	3.46121e-11	-2.24069	-1.06003	1.51663e-06	-2.16027	-1.30479
102771863	chr14:102771863:C:T	8.42054e-20	-4.44502e-10	-1.3501	2.6904e-10	-4.44502e-10	-1.25007	1.36362e-05	-4.44502e-10	-1.26882
102772086	chr14:102772086:T:C	7.40889e-20	-4.44502e-10	-1.47809	2.13393e-10	-4.44502e-10	-1.48179	1.10566e-05	-4.44502e-10	-1.47853
102772121	chr14:102772121:A:G	1.2379e-20	-1.7858	-1.48155	2.55357e-11	-2.22601	-1.37885	1.21368e-06	-2.21931	-1.46858
102772597	chr14:102772597:C:G	7.59535e-20	0.00499001	-1.45823	6.75732e-08	5.74388	-1.46784	4.57353e-05	1.34543	-1.40411
102772689	chr14:102772689:G:A	1.19653e-19	0.132878	-1.13164	5.33202e-08	5.35864	-1.3195	3.69949e-05	1.0628	-1.33358
102772839	chr14:102772839:G:A	8.51981e-20	-4.44502e-10	-1.33838	2.25311e-10	-4.44502e-10	-1.42745	1.34754e-05	-4.44502e-10	-1.28069
102773293	chr14:102773293:C:T	1.1176e-19	0.31536	-1.38237	2.17809e-08	4.55831	-1.41445	3.28337e-05	0.919415	-1.30951
102773842	chr14:102773842:T:C	1.31876e-20	-1.73383	-1.47025	1.89781e-08	4.39134	-1.38522	1.2247e-05	0.0416859	-1.41796
102774970	chr14:102774970:C:T	9.07403e-20	-4.44502e-10	-1.27536	2.37996e-10	-4.44502e-10	-1.37268	1.47267e-05	-4.44502e-10	-1.19189
102775462	chr14:102775462:T:C	4.36729e-20	-0.549025	-1.45761	1.1746e-09	1.65551	-1.43176	6.64943e-06	-0.508836	-1.47819
102775681	chr14:102775681:G:A	1.78978e-19	-4.44502e-10	-0.596097	3.6861e-10	-4.44502e-10	-0.93519	1.53657e-05	-4.44502e-10	-1.14942
102776388	chr14:102776388:C:T	4.89835e-20	-0.408213	-1.48366	1.07346e-09	1.609	-1.47529	7.41085e-06	-0.398083	-1.48053
102777345	chr14:102777345:G:A	1.66705e-19	-4.44502e-10	-0.667134	3.85955e-10	-4.44502e-10	-0.889209	1.97721e-05	-4.44502e-10	-0.89728
102777952	chr14:102777952:G:A	4.84931e-20	-0.418038	-1.4839	9.22871e-10	1.45817	-1.47561	6.99582e-06	-0.455898	-1.48034
102778005	chr14:102778005:C:T	7.39676e-20	-4.44502e-10	-1.47973	2.13052e-10	-4.44502e-10	-1.48339	1.10217e-05	-4.44502e-10	-1.48168
102778321	chr14:102778321:C:A	2.31746e-19	-4.44502e-10	-0.337719	5.93796e-10	-4.44502e-10	-0.458393	3.72203e-05	-4.44502e-10	-0.264699
102778503	chr14:102778503:T:C	1.78074e-19	-1.10777	0.506606	1.02013e-07	4.22442	0.463505	0.000106329	0.115389	0.669593
102778995	chr14:102778995:TAAG:T	9.89938e-20	-4.44502e-10	-1.1883	2.96642e-10	-4.44502e-10	-1.1524	1.35872e-05	-4.44502e-10	-1.27243
102780133	chr14:102780133:A:G	1.02874e-19	0.216509	-1.36636	6.13325e-10	0.908965	-1.335	1.30585e-05	0.120008	-1.43212
102780906	chr14:102780906:G:C	1.16137e-19	-4.44502e-10	-1.02859	2.56642e-10	-4.44502e-10	-1.29725	1.58651e-05	-4.44502e-10	-1.11743
102781175	chr14:102781175:AG:A	1.36279e-19	0.369782	-1.23844	6.12841e-10	0.796513	-1.22334	1.62168e-05	0.271873	-1.36738
102781507	chr14:102781507:C:A	2.50407e-19	1.12224	-1.38252	1.18837e-09	1.58196	-1.34655	2.75131e-05	0.844056	-1.41095
102781721	chr14:102781721:G:T	8.06285e-20	-4.44502e-10	-1.39351	2.44346e-10	-4.44502e-10	-1.34634	1.19942e-05	-4.44502e-10	-1.39713
102782394	chr14:102782394:C:T	1.0007e-19	-4.44502e-10	-1.17749	2.3529e-10	-4.44502e-10	-1.38411	1.37318e-05	-4.44502e-10	-1.26184
102782617	chr14:102782617:C:T	1.1655e-19	0.455184	-1.48022	9.71178e-11	-0.811449	-1.45756	7.67774e-06	-0.362364	-1.48086
102782622	chr14:102782622:A:T	1.15125e-19	0.442778	-1.48012	9.62574e-11	-0.82061	-1.45729	7.59694e-06	-0.37285	-1.48096
102782642	chr14:102782642:A:G	3.71626e-20	-2.16806	-4.62281e-10	1.09488e-10	-2.14911	-4.62281e-10	5.17898e-06	-2.23695	-4.62281e-10
102783049	chr14:102783049:C:T	7.39772e-20	-4.44502e-10	-1.4796	2.14793e-10	-4.44502e-10	-1.47525	1.10444e-05	-4.44502e-10	-1.47963
102783081	chr14:102783081:C:T	5.12458e-20	-1.84673	-4.62281e-10	1.05572e-10	-2.18554	-4.62281e-10	5.87599e-06	-2.11068	-4.62281e-10
102783147	chr14:102783147:G:A	7.67752e-20	-4.44502e-10	-1.44248	2.17733e-10	-4.44502e-10	-1.46166	1.16886e-05	-4.44502e-10	-1.42294
102783212	chr14:102783212:C:G	7.50862e-20	-4.44502e-10	-1.46472	2.24442e-10	-4.44502e-10	-1.43131	1.15763e-05	-4.44502e-10	-1.43259
102783339	chr14:102783339:T:C	7.43866e-20	-0.0263285	-1.44776	1.63775e-08	4.33365	-1.47491	5.02204e-05	1.51366	-1.47879
102783880	chr14:102783880:C:G	7.88241e-20	-4.44502e-10	-1.41614	2.37252e-10	-4.44502e-10	-1.37581	1.14721e-05	-4.44502e-10	-1.44163
102784189	chr14:102784189:C:T	7.84875e-20	-4.44502e-10	-1.42042	2.31399e-10	-4.44502e-10	-1.40078	1.1481e-05	-4.44502e-10	-1.44086
102784666	chr14:102784666:C:T	2.37558e-20	-1.13428	-1.48125	2.69895e-11	-2.13715	-1.41234	1.38287e-06	-2.07661	-1.48078
102785925	chr14:102785925:G:A	1.95451e-20	-2.24295	-0.567689	7.02176e-11	-1.80385	-0.789478	2.6434e-06	-2.19334	-0.71615
102785933	chr14:102785933:G:A	1.93131e-20	-1.39612	-1.42646	2.36709e-11	-2.20584	-1.47484	1.2758e-06	-2.16826	-1.46972
102786151	chr14:102786151:A:G	4.70625e-20	-1.93188	-4.62281e-10	1.02507e-10	-2.21499	-4.62281e-10	5.4293e-06	-2.18974	-4.62281e-10
102786337	chr14:102786337:T:C	1.02076e-19	-4.44502e-10	-1.15764	2.71288e-10	-4.44502e-10	-1.24175	1.64456e-05	-4.44502e-10	-1.0815
102786405	chr14:102786405:G:T	1.72647e-19	-4.44502e-10	-0.632112	3.53034e-10	-4.44502e-10	-0.978365	2.30885e-05	-4.44502e-10	-0.742218
102786690	chr14:102786690:A:T	1.03971e-19	0.344864	-1.48412	8.01181e-11	-0.985286	-1.47614	7.17344e-06	-0.444486	-1.46668
102787971	chr14:102787971:C:G	9.59186e-20	-4.44502e-10	-1.21986	2.6353e-10	-4.44502e-10	-1.27076	1.5112e-05	-4.44502e-10	-1.16606
102788084	chr14:102788084:T:C	2.16118e-19	0.0613303	-0.468864	5.7989e-08	4.39226	-0.269184	0.000172398	1.51797	-0.249719
102788672	chr14:102788672:C:T	7.57445e-20	-4.44502e-10	-1.45599	2.26012e-10	-4.44502e-10	-1.42434	1.1143e-05	-4.44502e-10	-1.47074
102788927	chr14:102788927:C:T	1.47879e-19	-4.44502e-10	-0.786962	4.66279e-10	-4.44502e-10	-0.700145	2.1211e-05	-4.44502e-10	-0.827032
102789124	chr14:102789124:T:C	2.51434e-19	0.867298	-1.12348	1.13278e-09	1.33654	-1.14904	2.64351e-05	0.635766	-1.24263
102789439	chr14:102789439:A:C	7.47965e-20	-4.44502e-10	-1.46859	2.2332e-10	-4.44502e-10	-1.43633	1.1517e-05	-4.44502e-10	-1.43773
102789862	chr14:102789862:C:G	1.43962e-20	-1.64934	-1.46705	2.81002e-11	-2.24224	-1.26692	1.33858e-06	-2.1657	-1.42424
102789942	chr14:102789942:C:G	7.40858e-20	-4.44502e-10	-1.47814	2.19025e-10	-4.44502e-10	-1.45575	1.12974e-05	-4.44502e-10	-1.45698
102790540	chr14:102790540:G:A	2.50545e-19	0.301265	-0.560984	1.30237e-09	1.01699	-0.689975	2.53074e-05	0.185501	-0.835958
102790752	chr14:102790752:CTG:C	1.11229e-19	-4.44502e-10	-1.07177	2.78657e-10	-4.44502e-10	-1.21495	1.55401e-05	-4.44502e-10	-1.13813
102790886	chr14:102790886:C:G	3.47875e-20	-2.2341	-4.62281e-10	1.14733e-10	-2.10232	-4.62281e-10	5.87422e-06	-2.11098	-4.62281e-10
102791104	chr14:102791104:C:T	7.37104e-20	-4.44502e-10	-1.48321	2.12951e-10	-4.44502e-10	-1.48387	1.09968e-05	-4.44502e-10	-1.48395
102791903	chr14:102791903:C:A	7.37425e-20	-4.44502e-10	-1.48278	2.13797e-10	-4.44502e-10	-1.4799	1.10112e-05	-4.44502e-10	-1.48264
102792866	chr14:102792866:A:G	7.68038e-20	-4.44502e-10	-1.44211	2.18652e-10	-4.44502e-10	-1.45745	1.18797e-05	-4.44502e-10	-1.40673
102792954	chr14:102792954:C:T	8.75804e-20	-4.44502e-10	-1.3108	2.60413e-10	-4.44502e-10	-1.28266	1.22899e-05	-4.44502e-10	-1.37278
102793010	chr14:102793010:A:T	2.11469e-19	-4.44502e-10	-0.429281	4.07508e-10	-4.44502e-10	-0.834869	2.84966e-05	-4.44502e-10	-0.53177
102793214	chr14:102793214:C:T	4.127e-20	-2.06322	-4.62281e-10	4.87536e-10	-0.655566	-4.62281e-10	1.04484e-05	-1.5351	-4.62281e-10
102793706	chr14:102793706:T:C	1.14785e-19	-4.44502e-10	-1.0403	3.04996e-10	-4.44502e-10	-1.12463	1.64893e-05	-4.44502e-10	-1.07884
102794802	chr14:102794802:CT:C	4.33976e-20	-2.01296	-4.62281e-10	9.99707e-11	-2.24005	-4.62281e-10	5.34757e-06	-2.20491	-4.62281e-10
102794963	chr14:102794963:T:C	2.56834e-19	0.952679	-1.18761	1.11286e-09	1.37533	-1.20557	2.15632e-05	0.529705	-1.34027
102795398	chr14:102795398:A:G	2.71293e-19	0.985599	-1.16576	1.17433e-09	1.40756	-1.18403	2.25103e-05	0.557268	-1.32485
102795938	chr14:102795938:C:T	7.44731e-20	-4.44502e-10	-1.47292	2.19543e-10	-4.44502e-10	-1.45338	1.10245e-05	-4.44502e-10	-1.48143
102796683	chr14:102796683:G:A	3.32678e-19	0.810868	-0.787052	1.42502e-09	1.24053	-0.823516	2.59333e-05	0.420063	-1.04609
102796686	chr14:102796686:A:G	7.53992e-20	-4.44502e-10	-1.46056	2.16618e-10	-4.44502e-10	-1.4668	1.1662e-05	-4.44502e-10	-1.42522
102796737	chr14:102796737:C:T	1.18227e-19	-1.01076	-4.62281e-10	1.09938e-10	-2.14501	-4.62281e-10	5.67691e-06	-2.14515	-4.62281e-10
102797124	chr14:102797124:T:C	7.51638e-20	-4.44502e-10	-1.46369	2.46671e-10	-4.44502e-10	-1.33687	1.14005e-05	-4.44502e-10	-1.44789
102797672	chr14:102797672:T:C	4.60967e-19	0.637161	-0.287194	1.47975e-07	5.26437	-0.204507	0.000325264	1.92169	-0.0186052
102797886	chr14:102797886:C:T	5.42682e-20	-1.78942	-4.62281e-10	1.07452e-10	-2.16788	-4.62281e-10	5.4495e-06	-2.18603	-4.62281e-10
102797986	chr14:102797986:C:T	2.06928e-20	-1.2797	-1.47387	2.77572e-11	-2.1871	-1.33434	1.32389e-06	-2.15659	-1.44439
102798285	chr14:102798285:G:A	1.47674e-19	-4.44502e-10	-0.788354	6.49524e-10	-4.44502e-10	-0.36869	1.92271e-05	-4.44502e-10	-0.925232
102798705	chr14:102798705:G:C	7.93095e-20	-4.44502e-10	-1.41	2.43679e-10	-4.44502e-10	-1.34908	1.25504e-05	-4.44502e-10	-1.3518
102799329	chr14:102799329:G:A	2.05123e-20	-2.2368	-0.525535	7.95116e-11	-1.72354	-0.745483	2.83754e-06	-2.17082	-0.667795
102799507	chr14:102799507:A:G	2.70294e-19	0.70862	-0.892467	1.10842e-09	1.09172	-0.925953	2.12507e-05	0.303411	-1.12857
102799530	chr14:102799530:A:T	2.32433e-20	-1.21413	-1.42321	3.2524e-11	-2.17	-1.19295	1.4623e-06	-2.13338	-1.36816
102799549	chr14:102799549:C:T	4.25233e-20	-2.03331	-4.62281e-10	1.99726e-10	-1.54798	-4.62281e-10	5.16717e-06	-2.23923	-4.62281e-10
102799740	chr14:102799740:C:T	2.30419e-20	-1.22838	-1.41766	3.27945e-11	-2.17388	-1.18079	1.46658e-06	-2.13812	-1.3605
102800045	chr14:102800045:G:A	5.54173e-19	1.75786	-1.22374	2.63339e-09	2.23726	-1.20616	4.23919e-05	1.15214	-1.28674
102800745	chr14:102800745:A:G	1.37775e-19	-4.44502e-10	-0.857737	2.87292e-10	-4.44502e-10	-1.18443	1.85454e-05	-4.44502e-10	-0.961333
102801066	chr14:102801066:T:C	3.04632e-19	0.801891	-0.866144	1.24677e-09	1.18807	-0.904695	2.36227e-05	0.39246	-1.11181
102801121	chr14:102801121:G:A	7.51673e-20	-4.44502e-10	-1.46364	2.1919e-10	-4.44502e-10	-1.45499	1.12209e-05	-4.44502e-10	-1.46377
102801235	chr14:102801235:A:G	7.4248e-20	-4.44502e-10	-1.47595	2.17049e-10	-4.44502e-10	-1.46481	1.12017e-05	-4.44502e-10	-1.46548
102801772	chr14:102801772:G:A	9.25331e-20	-4.44502e-10	-1.25579	2.75864e-10	-4.44502e-10	-1.22502	1.28417e-05	-4.44502e-10	-1.32885
102802048	chr14:102802048:G:A	2.52909e-19	0.864318	-1.11465	1.16804e-09	1.30432	-1.08617	2.01298e-05	0.365733	-1.24508
102802074	chr14:102802074:G:T	2.35502e-19	0.692678	-1.01432	1.00409e-09	1.11041	-1.0435	1.93441e-05	0.301422	-1.22059
102802608	chr14:102802608:C:T	1.95994e-19	-4.44502e-10	-0.505277	4.41739e-10	-4.44502e-10	-0.75421	2.17512e-05	-4.44502e-10	-0.801885
102803012	chr14:102803012:T:A	4.75228e-20	-1.92215	-4.62281e-10	2.13758e-10	-1.48009	-4.62281e-10	5.34782e-06	-2.20486	-4.62281e-10
102803418	chr14:102803418:C:A	2.56752e-19	0.697656	-0.932904	8.26374e-10	0.826933	-0.954816	1.94271e-05	0.241332	-1.15621
102803940	chr14:102803940:G:A	1.67275e-19	-4.44502e-10	-0.663718	4.95396e-10	-4.44502e-10	-0.639573	2.81504e-05	-4.44502e-10	-0.543992
102804563	chr14:102804563:C:T	7.91165e-20	-4.44502e-10	-1.41244	2.43236e-10	-4.44502e-10	-1.3509	1.22019e-05	-4.44502e-10	-1.37996
102804672	chr14:102804672:C:T	7.36799e-20	-4.44502e-10	-1.48363	2.1346e-10	-4.44502e-10	-1.48148	1.10011e-05	-4.44502e-10	-1.48356
102805154	chr14:102805154:C:G	7.3951e-20	-4.44502e-10	-1.47996	2.13059e-10	-4.44502e-10	-1.48336	1.12125e-05	-4.44502e-10	-1.46452
102805204	chr14:102805204:C:G	7.8924e-20	-0.158413	-1.25646	7.21764e-09	3.22371	-1.18435	5.87041e-05	1.38467	-1.19371
102805263	chr14:102805263:G:A	3.23946e-19	0.959599	-0.962381	1.43131e-09	1.3494	-0.927978	2.43149e-05	0.430574	-1.12104
102805688	chr14:102805688:G:A	3.25545e-19	0.672497	-0.670355	1.46913e-09	1.08526	-0.637761	2.63133e-05	0.271785	-0.883263
102805840	chr14:102805840:G:A	3.04077e-19	0.735804	-0.801883	1.29799e-09	1.16109	-0.837449	2.38525e-05	0.347154	-1.05682
102806156	chr14:102806156:C:T	3.50446e-20	-2.22674	-4.62281e-10	1.1552e-10	-2.09549	-4.62281e-10	5.20981e-06	-2.23101	-4.62281e-10
102806441	chr14:102806441:G:C	7.56456e-20	-4.44502e-10	-1.4573	2.24777e-10	-4.44502e-10	-1.42982	1.12366e-05	-4.44502e-10	-1.46237
102806659	chr14:102806659:T:C	4.78984e-20	-1.91428	-4.62281e-10	1.44698e-10	-1.87028	-4.62281e-10	5.52861e-06	-2.17162	-4.62281e-10
102806994	chr14:102806994:A:G	1.21585e-19	-4.44502e-10	-0.982747	3.98427e-10	-4.44502e-10	-0.857405	1.90049e-05	-4.44502e-10	-0.936858
102807118	chr14:102807118:G:A	3.91703e-19	0.989595	-0.802452	1.65984e-09	1.41246	-0.842917	2.82216e-05	0.518419	-1.05989
102807339	chr14:102807339:C:T	8.63412e-20	-4.44502e-10	-1.32505	2.30275e-10	-4.44502e-10	-1.40565	1.22962e-05	-4.44502e-10	-1.37226
102807507	chr14:102807507:G:A	1.09159e-19	-4.44502e-10	-1.09055	2.71625e-10	-4.44502e-10	-1.24051	1.82432e-05	-4.44502e-10	-0.977761
102807821	chr14:102807821:G:A	8.16535e-20	-4.44502e-10	-1.38087	2.41219e-10	-4.44502e-10	-1.35922	1.16364e-05	-4.44502e-10	-1.42741
102808701	chr14:102808701:A:G	7.43184e-20	-4.44502e-10	-1.475	2.17287e-10	-4.44502e-10	-1.46371	1.12121e-05	-4.44502e-10	-1.46456
102808931	chr14:102808931:T:C	7.82422e-20	-4.44502e-10	-1.42355	2.20824e-10	-4.44502e-10	-1.44756	1.1955e-05	-4.44502e-10	-1.4004
102809593	chr14:102809593:C:T	8.09828e-20	-4.44502e-10	-1.38912	2.4192e-10	-4.44502e-10	-1.35632	1.26467e-05	-4.44502e-10	-1.34415
102809633	chr14:102809633:T:C	2.54997e-19	0.852233	-1.09434	1.08259e-09	1.20889	-1.06671	1.94725e-05	0.31952	-1.23207
102809946	chr14:102809946:A:C	8.79549e-20	-4.44502e-10	-1.30654	2.38953e-10	-4.44502e-10	-1.36866	1.29704e-05	-4.44502e-10	-1.31889
102810225	chr14:102810225:G:T	8.43867e-20	-4.44502e-10	-1.34795	2.40158e-10	-4.44502e-10	-1.36363	1.35804e-05	-4.44502e-10	-1.27292
102810241	chr14:102810241:G:A	4.84622e-20	-1.90258	-4.62281e-10	2.20204e-10	-1.45037	-4.62281e-10	5.3851e-06	-2.19792	-4.62281e-10
102810351	chr14:102810351:T:G	7.91493e-20	-4.44502e-10	-1.41202	2.42599e-10	-4.44502e-10	-1.35352	1.24962e-05	-4.44502e-10	-1.35613
102810518	chr14:102810518:A:G	2.14491e-19	0.806386	-1.22148	9.03708e-10	1.20135	-1.23977	1.84017e-05	0.395474	-1.36458
102810551	chr14:102810551:C:G	8.99645e-20	-4.44502e-10	-1.28394	2.7636e-10	-4.44502e-10	-1.22322	1.28257e-05	-4.44502e-10	-1.33011
102810719	chr14:102810719:C:G	8.08316e-20	-4.44502e-10	-1.39099	2.45622e-10	-4.44502e-10	-1.34113	1.1727e-05	-4.44502e-10	-1.41966
102811059	chr14:102811059:A:G	4.80031e-20	-1.91209	-4.62281e-10	2.16946e-10	-1.46528	-4.62281e-10	5.36632e-06	-2.20141	-4.62281e-10
102811088	chr14:102811088:C:G	7.62361e-20	-4.44502e-10	-1.44952	2.27803e-10	-4.44502e-10	-1.41645	1.11972e-05	-4.44502e-10	-1.46589
102811131	chr14:102811131:A:G	8.24776e-20	-4.44502e-10	-1.37083	2.35133e-10	-4.44502e-10	-1.38478	1.32016e-05	-4.44502e-10	-1.30122
102811470	chr14:102811470:C:T	7.75249e-20	-4.44502e-10	-1.43276	2.36222e-10	-4.44502e-10	-1.38016	1.21653e-05	-4.44502e-10	-1.38297
102811677	chr14:102811677:G:A	2.90142e-19	0.737727	-0.850715	1.19817e-09	1.13249	-0.88887	2.2516e-05	0.331332	-1.09866
102811788	chr14:102811788:C:A	1.14987e-19	-4.44502e-10	-1.03854	3.05344e-10	-4.44502e-10	-1.12349	1.64912e-05	-4.44502e-10	-1.07873
102812914	chr14:102812914:G:A	7.9355e-20	-4.44502e-10	-1.40943	2.2366e-10	-4.44502e-10	-1.4348	1.18041e-05	-4.44502e-10	-1.4131
102812915	chr14:102812915:T:C	6.20236e-20	-0.197688	-1.45816	5.55365e-11	-1.39405	-1.43384	4.04804e-06	-0.999297	-1.48402
102812966	chr14:102812966:A:G	1.26979e-20	-1.76318	-1.47875	2.74745e-11	-2.22205	-1.30962	1.23612e-06	-2.2211	-1.44848
102813457	chr14:102813457:TC:T	8.42916e-20	-4.44502e-10	-1.34908	2.64086e-10	-4.44502e-10	-1.26866	1.35619e-05	-4.44502e-10	-1.27429
102814185	chr14:102814185:G:A	7.39185e-20	-4.44502e-10	-1.4804	2.13626e-10	-4.44502e-10	-1.4807	1.10056e-05	-4.44502e-10	-1.48315
102814469	chr14:102814469:T:G	3.69348e-20	-2.1742	-4.62281e-10	2.05294e-10	-1.52049	-4.62281e-10	7.2387e-06	-1.90211	-4.62281e-10
102814551	chr14:102814551:A:G	2.21231e-19	-4.44502e-10	-0.384152	3.78531e-10	-4.44502e-10	-0.908631	2.95001e-05	-4.44502e-10	-0.497159
102814620	chr14:102814620:G:A	8.88016e-20	-4.44502e-10	-1.29695	2.67057e-10	-4.44502e-10	-1.25747	1.25414e-05	-4.44502e-10	-1.35251
102814869	chr14:102814869:A:C	7.36568e-20	-4.44502e-10	-1.48394	2.15678e-10	-4.44502e-10	-1.47114	1.10661e-05	-4.44502e-10	-1.47766
102814886	chr14:102814886:G:C	7.42243e-20	-4.44502e-10	-1.47627	2.20462e-10	-4.44502e-10	-1.4492	1.13678e-05	-4.44502e-10	-1.45077
102815000	chr14:102815000:A:G	7.41054e-20	-4.44502e-10	-1.47787	2.13337e-10	-4.44502e-10	-1.48206	1.11074e-05	-4.44502e-10	-1.47394
102815344	chr14:102815344:G:T	7.38089e-20	-4.44502e-10	-1.48188	2.14101e-10	-4.44502e-10	-1.47848	1.10206e-05	-4.44502e-10	-1.48179
102815470	chr14:102815470:G:C	1.41586e-19	-4.44502e-10	-0.830449	3.38918e-10	-4.44502e-10	-1.01917	2.44287e-05	-4.44502e-10	-0.685795
102815552	chr14:102815552:T:A	1.60624e-19	-4.44502e-10	-0.704291	3.0985e-10	-4.44502e-10	-1.10884	2.20479e-05	-4.44502e-10	-0.788338
102816265	chr14:102816265:C:G	4.37873e-19	1.06626	-0.767687	1.8651e-09	1.49432	-0.808183	3.18154e-05	0.610251	-1.03186
102816682	chr14:102816682:G:A	5.70671e-19	0.900483	-0.33703	2.40008e-07	5.79399	-0.250492	0.000482085	2.3686	-0.0720361
102816936	chr14:102816936:C:T	3.41055e-19	0.780827	-0.732142	1.53483e-09	1.20232	-0.711078	2.88272e-05	0.424973	-0.945206
102817372	chr14:102817372:T:C	7.03275e-20	-1.5302	-4.62281e-10	1.90454e-10	-1.59552	-4.62281e-10	6.43347e-06	-2.02004	-4.62281e-10
102817663	chr14:102817663:A:G	1.05502e-19	-4.44502e-10	-1.12463	3.3202e-10	-4.44502e-10	-1.03973	1.48143e-05	-4.44502e-10	-1.18596
102817711	chr14:102817711:A:G	7.48617e-20	-4.44502e-10	-1.46772	2.19206e-10	-4.44502e-10	-1.45492	1.17862e-05	-4.44502e-10	-1.41462
102817939	chr14:102817939:A:G	1.52807e-20	-1.71822	-1.33855	3.79739e-11	-2.23011	-0.977917	1.53029e-06	-2.21204	-1.24406
102818506	chr14:102818506:G:A	8.56285e-20	-4.44502e-10	-1.33334	2.21587e-10	-4.44502e-10	-1.44411	1.139e-05	-4.44502e-10	-1.44882
102818613	chr14:102818613:T:C	1.51802e-19	-4.44502e-10	-0.760779	3.61186e-10	-4.44502e-10	-0.955538	2.62229e-05	-4.44502e-10	-0.614921
102818949	chr14:102818949:T:G	8.25391e-20	-4.44502e-10	-1.37009	2.45005e-10	-4.44502e-10	-1.34365	1.28051e-05	-4.44502e-10	-1.33171
102820265	chr14:102820265:T:C	1.62121e-19	-0.695014	-4.62281e-10	1.19617e-10	-2.06063	-4.62281e-10	5.89484e-06	-2.10748	-4.62281e-10
102820738	chr14:102820738:C:T	8.13659e-20	-4.44502e-10	-1.3844	2.50623e-10	-4.44502e-10	-1.32098	1.17138e-05	-4.44502e-10	-1.42078
102821038	chr14:102821038:T:C	3.44727e-20	-2.24319	-4.62281e-10	1.01608e-10	-2.2238	-4.62281e-10	6.6869e-06	-1.9814	-4.62281e-10
102821796	chr14:102821796:C:T	7.55606e-20	-4.44502e-10	-1.45842	2.2657e-10	-4.44502e-10	-1.42188	1.17261e-05	-4.44502e-10	-1.41974
102821832	chr14:102821832:G:A	1.16596e-20	-1.84477	-1.48246	2.57811e-11	-2.20225	-1.39304	1.18516e-06	-2.23571	-1.47597
102822748	chr14:102822748:G:C	5.68909e-20	-1.74222	-4.62281e-10	2.54818e-10	-1.30438	-4.62281e-10	1.38128e-05	-1.25596	-4.62281e-10
102822754	chr14:102822754:C:T	1.65765e-19	-4.44502e-10	-0.672787	3.08681e-10	-4.44502e-10	-1.11262	2.24048e-05	-4.44502e-10	-0.772279
102823660	chr14:102823660:G:A	7.63961e-20	-4.44502e-10	-1.44743	2.20765e-10	-4.44502e-10	-1.44783	1.12937e-05	-4.44502e-10	-1.45731
102823883	chr14:102823883:G:GCC	5.98784e-19	1.28394	-0.672398	2.56825e-09	1.70554	-0.699493	4.72838e-05	0.891986	-0.917371
102823925	chr14:102823925:G:C	7.81925e-21	-2.24279	-1.48398	3.16114e-10	0.340936	-1.42976	1.38951e-06	-2.07875	-1.47385
102824340	chr14:102824340:G:C	1.23746e-19	-4.44502e-10	-0.965129	3.1832e-10	-4.44502e-10	-1.08187	1.64092e-05	-4.44502e-10	-1.08371
102824388	chr14:102824388:A:G	1.26109e-19	-4.44502e-10	-0.946212	3.51229e-10	-4.44502e-10	-0.98349	1.65041e-05	-4.44502e-10	-1.07794
102824601	chr14:102824601:G:T	5.60081e-19	1.09253	-0.547803	1.11059e-08	2.67079	-0.200482	0.00017287	1.43439	-0.163402
102824694	chr14:102824694:G:A	6.05667e-20	-0.355178	-1.32444	6.1049e-11	-1.42121	-1.31205	5.74429e-06	-0.950135	-1.18321
102825149	chr14:102825149:G:A	2.42875e-19	-4.44502e-10	-0.29081	3.58653e-10	-4.44502e-10	-0.962575	1.57597e-05	-4.44502e-10	-1.1241
102825187	chr14:102825187:G:A	7.48967e-20	-4.44502e-10	-1.46725	2.13383e-10	-4.44502e-10	-1.48184	1.11456e-05	-4.44502e-10	-1.47051
102825361	chr14:102825361:A:G	5.29592e-19	-2.09819	2.58694	5.98355e-10	-2.18758	1.73683	2.96808e-05	-2.24324	1.75219
102825551	chr14:102825551:T:C	8.77586e-20	-4.44502e-10	-1.30877	2.38947e-10	-4.44502e-10	-1.36869	1.30266e-05	-4.44502e-10	-1.31456
102825773	chr14:102825773:T:C	3.74831e-19	-2.04264	2.18576	4.68291e-10	-2.20728	1.51144	2.45415e-05	-2.24027	1.55908
102825810	chr14:102825810:A:G	2.0428e-19	-0.463867	-4.62281e-10	3.99406e-10	-0.85495	-4.62281e-10	6.57442e-05	0.304217	-4.62281e-10
102825854	chr14:102825854:G:A	1.66097e-20	-1.58241	-1.39096	2.80142e-11	-2.24326	-1.26896	1.34939e-06	-2.2261	-1.3558
102827379	chr14:102827379:C:T	3.86788e-19	-1.96337	2.13789	4.52267e-10	-2.23201	1.50135	2.18766e-05	-2.22203	1.42589
102827508	chr14:102827508:T:C	1.77032e-19	-1.80506	1.19803	2.25456e-10	-2.24316	0.816352	1.18314e-05	-2.18647	0.775668
102827941	chr14:102827941:C:T	3.56261e-20	-2.21028	-4.62281e-10	2.07679e-10	-1.50894	-4.62281e-10	7.02523e-06	-1.93205	-4.62281e-10
102828602	chr14:102828602:G:A	9.85228e-20	-4.44502e-10	-1.19307	3.24884e-10	-4.44502e-10	-1.06146	1.48596e-05	-4.44502e-10	-1.1829
102828737	chr14:102828737:G:A	2.09817e-19	-0.437122	-4.62281e-10	1.46091e-10	-1.8607	-4.62281e-10	1.2041e-05	-1.39324	-4.62281e-10
102829473	chr14:102829473:C:G	8.86184e-20	-4.44502e-10	-1.29902	2.49923e-10	-4.44502e-10	-1.32378	1.3319e-05	-4.44502e-10	-1.29236
102830348	chr14:102830348:G:A	7.43469e-20	-4.44502e-10	-1.47462	2.1328e-10	-4.44502e-10	-1.48232	1.10149e-05	-4.44502e-10	-1.4823
102830778	chr14:102830778:T:C	7.69646e-20	-4.44502e-10	-1.44001	2.30172e-10	-4.44502e-10	-1.4061	1.14251e-05	-4.44502e-10	-1.44574
102831847	chr14:102831847:C:T	1.01895e-19	-4.44502e-10	-1.15942	3.37349e-10	-4.44502e-10	-1.02381	1.80742e-05	-4.44502e-10	-0.987066
102831993	chr14:102831993:G:C	9.26919e-20	-4.44502e-10	-1.25408	2.41896e-10	-4.44502e-10	-1.35642	1.3024e-05	-4.44502e-10	-1.31476
102832139	chr14:102832139:CATG:C	1.16848e-20	-2.03149	-1.29357	5.66436e-11	-1.581	-1.22715	2.02174e-06	-1.93951	-1.23809
102832155	chr14:102832155:A:G	8.65333e-20	-4.44502e-10	-1.32283	2.41958e-10	-4.44502e-10	-1.35617	1.22128e-05	-4.44502e-10	-1.37907
102832359	chr14:102832359:C:T	1.13971e-20	-2.05323	-1.29677	5.43683e-11	-1.61866	-1.23049	1.96354e-06	-1.96536	-1.24145
102832400	chr14:102832400:G:A	7.37067e-20	-4.44502e-10	-1.48327	2.13553e-10	-4.44502e-10	-1.48105	1.10034e-05	-4.44502e-10	-1.48335
102832545	chr14:102832545:G:A	7.81073e-20	-4.44502e-10	-1.42528	2.34641e-10	-4.44502e-10	-1.38687	1.15842e-05	-4.44502e-10	-1.43191
102833043	chr14:102833043:C:A	7.37035e-20	-4.44502e-10	-1.48331	2.13536e-10	-4.44502e-10	-1.48112	1.1003e-05	-4.44502e-10	-1.48339
102833379	chr14:102833379:T:C	6.69475e-19	-1.92317	2.6463	5.94858e-10	-2.23952	1.78291	3.21936e-05	-2.20897	1.79918
102834265	chr14:102834265:A:G	1.095e-19	-4.44502e-10	-1.08743	3.0856e-10	-4.44502e-10	-1.11301	1.86836e-05	-4.44502e-10	-0.953905
102834553	chr14:102834553:G:T	8.0666e-20	-4.44502e-10	-1.39304	2.3366e-10	-4.44502e-10	-1.39106	1.31635e-05	-4.44502e-10	-1.30411
102834719	chr14:102834719:C:T	1.34708e-20	-1.9325	-1.25033	6.43064e-11	-1.46681	-1.21446	2.69172e-06	-1.79274	-1.09864
102834735	chr14:102834735:C:T	4.85891e-19	-1.90898	2.31161	4.40983e-10	-2.24079	1.48487	2.40784e-05	-2.20449	1.50425
102834863	chr14:102834863:A:C	2.37954e-19	-1.85781	1.54653	2.41383e-10	-2.24326	0.884716	1.24552e-05	-2.18499	0.825572
102834884	chr14:102834884:CAAA:C	7.52196e-20	-4.44502e-10	-1.46295	2.14676e-10	-4.44502e-10	-1.4758	1.13828e-05	-4.44502e-10	-1.44945
102835181	chr14:102835181:G:A	8.15353e-20	-4.44502e-10	-1.38232	2.36222e-10	-4.44502e-10	-1.38016	1.33617e-05	-4.44502e-10	-1.28916
102835351	chr14:102835351:C:T	7.97788e-20	-4.44502e-10	-1.4041	2.21318e-10	-4.44502e-10	-1.44533	1.13883e-05	-4.44502e-10	-1.44896
102836220	chr14:102836220:C:G	2.05849e-19	-4.44502e-10	-0.456216	6.18088e-10	-4.44502e-10	-0.418299	3.53899e-05	-4.44502e-10	-0.315127
102836616	chr14:102836616:G:A	2.68998e-19	-4.44502e-10	-0.188655	5.44979e-10	-4.44502e-10	-0.544182	3.48159e-05	-4.44502e-10	-0.331479
102836974	chr14:102836974:A:T	5.5165e-19	-1.94909	2.47865	5.13872e-10	-2.23559	1.63264	2.74576e-05	-2.21794	1.64903
102837434	chr14:102837434:C:T	5.78672e-20	-1.72521	-4.62281e-10	2.63445e-10	-1.27108	-4.62281e-10	5.82513e-06	-2.11937	-4.62281e-10
102838107	chr14:102838107:G:A	8.3049e-20	-4.44502e-10	-1.36393	2.16018e-10	-4.44502e-10	-1.46957	1.19319e-05	-4.44502e-10	-1.40234
102838740	chr14:102838740:G:T	5.9954e-20	-1.38273	-0.307049	7.54763e-11	-2.22457	-0.296545	3.55895e-06	-2.15421	-0.45788
102838986	chr14:102838986:C:T	1.09267e-19	-4.44502e-10	-1.08957	2.98042e-10	-4.44502e-10	-1.1477	1.64631e-05	-4.44502e-10	-1.08043
102839072	chr14:102839072:C:G	1.55332e-19	-4.44502e-10	-0.737797	3.79489e-10	-4.44502e-10	-0.906103	2.21904e-05	-4.44502e-10	-0.781892
102839219	chr14:102839219:T:C	2.72462e-20	-1.2045	-1.27395	2.62651e-11	-2.14439	-1.43229	1.31791e-06	-2.18504	-1.42047
102839732	chr14:102839732:T:C	2.43326e-19	-4.44502e-10	-0.288955	3.59733e-10	-4.44502e-10	-0.959567	1.57542e-05	-4.44502e-10	-1.12444
102839769	chr14:102839769:A:T	5.76831e-19	-1.95407	2.52826	5.37447e-10	-2.23526	1.67716	2.86804e-05	-2.21906	1.69372
102840681	chr14:102840681:A:C	7.45459e-20	-4.44502e-10	-1.47194	2.145e-10	-4.44502e-10	-1.47662	1.11409e-05	-4.44502e-10	-1.47093
102841175	chr14:102841175:G:C	7.54634e-20	-4.44502e-10	-1.45971	2.15017e-10	-4.44502e-10	-1.47421	1.1419e-05	-4.44502e-10	-1.44628
102841318	chr14:102841318:G:C	4.43635e-19	-1.34511	1.65675	3.97791e-10	-2.10922	1.25022	1.85869e-05	-2.04989	1.09079
102841441	chr14:102841441:A:G	1.01865e-20	-2.11689	-1.3454	4.56332e-11	-1.73551	-1.28879	1.71717e-06	-2.04241	-1.29846
102841696	chr14:102841696:G:T	2.67084e-19	-4.44502e-10	-0.195798	5.22892e-10	-4.44502e-10	-0.585555	3.59559e-05	-4.44502e-10	-0.299261
102842444	chr14:102842444:A:G	3.65942e-20	-2.18347	-4.62281e-10	2.24989e-10	-1.42888	-4.62281e-10	7.50783e-06	-1.86561	-4.62281e-10
102842762	chr14:102842762:A:C	4.12396e-20	-1.88022	-0.183739	9.24827e-11	-1.7096	-0.608312	3.72757e-06	-2.1968	-0.369
102843054	chr14:102843054:T:C	1.02911e-20	-2.23811	-1.21397	3.26766e-11	-2.00265	-1.35562	1.46718e-06	-2.19136	-1.30686
102843285	chr14:102843285:G:A	5.16108e-19	-2.05894	2.52189	5.41801e-10	-2.21293	1.6629	2.77597e-05	-2.23941	1.68144
102843304	chr14:102843304:TAGAA:T	8.45388e-20	-4.44502e-10	-1.34615	2.47047e-10	-4.44502e-10	-1.33535	1.3531e-05	-4.44502e-10	-1.27657
102843406	chr14:102843406:C:T	1.83153e-20	-1.46486	-1.41076	2.70086e-11	-2.23938	-1.3094	1.33744e-06	-2.20597	-1.38483
102843671	chr14:102843671:G:A	9.67156e-20	-4.44502e-10	-1.21158	3.05423e-10	-4.44502e-10	-1.12323	1.48706e-05	-4.44502e-10	-1.18217
102844211	chr14:102844211:A:G	1.67496e-18	1.64019	-4.62281e-10	2.78322e-08	3.38902	-4.62281e-10	0.000192945	1.38085	-4.62281e-10
102845043	chr14:102845043:G:A	4.10173e-20	-2.06937	-4.62281e-10	1.07638e-10	-2.16616	-4.62281e-10	5.17656e-06	-2.23741	-4.62281e-10
102845221	chr14:102845221:G:A	8.43077e-20	-4.44502e-10	-1.34889	2.26187e-10	-4.44502e-10	-1.42357	1.20481e-05	-4.44502e-10	-1.39265
102846103	chr14:102846103:G:A	1.43946e-19	-4.44502e-10	-0.813923	3.38894e-10	-4.44502e-10	-1.01924	1.91077e-05	-4.44502e-10	-0.931463
102846396	chr14:102846396:A:T	7.70328e-20	-4.44502e-10	-1.43913	2.24207e-10	-4.44502e-10	-1.43236	1.1802e-05	-4.44502e-10	-1.41328
102847567	chr14:102847567:T:G	4.00906e-20	-2.09222	-4.62281e-10	1.08778e-10	-2.15562	-4.62281e-10	6.73406e-06	-1.97438	-4.62281e-10
102847881	chr14:102847881:T:G	3.47828e-20	-2.23424	-4.62281e-10	1.04869e-10	-2.19222	-4.62281e-10	5.56293e-06	-2.16543	-4.62281e-10
102848929	chr14:102848929:G:C	7.75234e-20	-4.44502e-10	-1.43278	2.29482e-10	-4.44502e-10	-1.40911	1.14552e-05	-4.44502e-10	-1.44311
102849591	chr14:102849591:T:G	8.46628e-20	-4.44502e-10	-1.34468	2.38786e-10	-4.44502e-10	-1.36936	1.21038e-05	-4.44502e-10	-1.38804
102849915	chr14:102849915:T:C	1.05442e-19	-4.44502e-10	-1.1252	2.73351e-10	-4.44502e-10	-1.23417	1.50094e-05	-4.44502e-10	-1.17288
102851014	chr14:102851014:G:A	7.80773e-20	-4.44502e-10	-1.42566	2.26507e-10	-4.44502e-10	-1.42215	1.25649e-05	-4.44502e-10	-1.35065
102851837	chr14:102851837:T:C	3.52865e-20	-2.21986	-4.62281e-10	2.51575e-10	-1.31719	-4.62281e-10	7.75092e-06	-1.83374	-4.62281e-10
102852441	chr14:102852441:C:G	1.40597e-20	-1.72351	-1.41653	5.42434e-11	-1.39292	-1.45852	1.36069e-06	-2.13846	-1.43511
102852812	chr14:102852812:C:T	5.47261e-20	-1.78102	-4.62281e-10	1.01757e-10	-2.22234	-4.62281e-10	1.58889e-05	-1.11593	-4.62281e-10
102852874	chr14:102852874:A:C	3.55778e-20	-2.21164	-4.62281e-10	4.1034e-09	1.47464	-4.62281e-10	1.60225e-05	-1.10756	-4.62281e-10
102852974	chr14:102852974:A:T	4.25443e-20	-2.03281	-4.62281e-10	1.10788e-10	-2.13732	-4.62281e-10	5.2299e-06	-2.22716	-4.62281e-10
102854191	chr14:102854191:A:G	3.54313e-20	-2.21576	-4.62281e-10	2.01172e-10	-1.54077	-4.62281e-10	6.87185e-06	-1.95412	-4.62281e-10
102854268	chr14:102854268:G:A	7.52533e-20	-4.44502e-10	-1.4625	2.13541e-10	-4.44502e-10	-1.4811	1.10181e-05	-4.44502e-10	-1.48202
102854554	chr14:102854554:G:A	9.42354e-20	-4.44502e-10	-1.23756	2.98508e-10	-4.44502e-10	-1.14613	1.45612e-05	-4.44502e-10	-1.20319
102854614	chr14:102854614:C:T	3.09284e-19	-4.44502e-10	-0.0491	6.33849e-10	-4.44502e-10	-0.393118	3.99966e-05	-4.44502e-10	-0.192759
102854624	chr14:102854624:G:A	8.40012e-19	-1.519	2.46905	8.39456e-10	-2.16012	2.04794	3.7762e-05	-2.11792	1.86767
102854651	chr14:102854651:C:T	7.78686e-20	-1.39126	-0.0370754	1.05049e-10	-2.12884	-0.0616648	4.59083e-06	-2.10335	-0.254145
102855266	chr14:102855266:G:A	5.43472e-19	-2.08647	2.60109	5.84375e-10	-2.2027	1.72831	2.95498e-05	-2.24227	1.74679
102855985	chr14:102855985:G:A	1.62464e-20	-1.58262	-1.41287	6.41979e-11	-1.22426	-1.4587	1.44934e-06	-2.07291	-1.43753
102856134	chr14:102856134:C:T	5.59373e-19	-2.09134	2.6348	6.02033e-10	-2.20031	1.7557	3.03844e-05	-2.24264	1.77501
102856365	chr14:102856365:T:C	1.56912e-20	-1.5893	-1.44095	6.49105e-11	-1.3056	-1.36632	1.46173e-06	-2.08872	-1.41322
102856542	chr14:102856542:T:C	3.60774e-20	-2.19769	-4.62281e-10	3.56965e-09	1.33529	-4.62281e-10	1.48483e-05	-1.18367	-4.62281e-10
102856798	chr14:102856798:T:G	2.12969e-19	-4.44502e-10	-0.422211	5.3722e-10	-4.44502e-10	-0.558522	3.18335e-05	-4.44502e-10	-0.421036
102857111	chr14:102857111:A:G	1.78416e-20	-1.42046	-1.48136	2.48663e-11	-2.15231	-1.4791	1.30967e-06	-2.13533	-1.47645
102857120	chr14:102857120:G:T	1.35623e-20	-1.76017	-1.4159	5.16699e-11	-1.44193	-1.45813	1.33941e-06	-2.15475	-1.43457
102857129	chr14:102857129:C:T	1.17065e-19	-4.44502e-10	-1.02063	4.03932e-10	-4.44502e-10	-0.843683	1.58607e-05	-4.44502e-10	-1.11771
102857182	chr14:102857182:C:G	3.51433e-20	-2.22393	-4.62281e-10	1.67653e-10	-1.72303	-4.62281e-10	5.66397e-06	-2.14743	-4.62281e-10
102857578	chr14:102857578:C:T	1.86726e-20	-1.3738	-1.48251	2.31999e-11	-2.23174	-1.46904	1.25071e-06	-2.17538	-1.48247
102857610	chr14:102857610:T:C	7.3665e-19	-2.06287	2.88163	7.74656e-10	-2.21378	2.02127	4.058e-05	-2.23961	2.06133
102858176	chr14:102858176:C:T	8.16207e-20	-4.44502e-10	-1.38128	2.24576e-10	-4.44502e-10	-1.43071	1.15846e-05	-4.44502e-10	-1.43188
102858256	chr14:102858256:A:G	7.36374e-20	-4.44502e-10	-1.48421	2.13952e-10	-4.44502e-10	-1.47918	1.09955e-05	-4.44502e-10	-1.48407
102858527	chr14:102858527:TATA:T	6.70279e-20	-1.55092	-0.0273312	1.02571e-10	-2.24072	0.0263376	4.53269e-06	-2.18728	-0.182961
102858702	chr14:102858702:CAT:C	7.1978e-20	-1.507	-4.62281e-10	4.1532e-10	-0.815881	-4.62281e-10	1.08694e-05	-1.4956	-4.62281e-10
102859833	chr14:102859833:T:G	8.00421e-20	-4.44502e-10	-1.40081	2.32497e-10	-4.44502e-10	-1.39605	1.30447e-05	-4.44502e-10	-1.31317
102860135	chr14:102860135:G:A	9.29232e-20	-4.44502e-10	-1.25159	2.63475e-10	-4.44502e-10	-1.27097	1.53943e-05	-4.44502e-10	-1.14756
102860443	chr14:102860443:T:C	6.09269e-20	-1.87656	0.202879	1.2452e-10	-2.19415	0.173682	5.17983e-06	-2.23085	-0.005927
102860461	chr14:102860461:G:C	3.20078e-19	-1.03291	1.01811	8.01381e-10	-0.862401	0.703807	3.8609e-05	-1.02449	0.796426
102860599	chr14:102860599:G:C	3.74039e-19	-0.95106	1.09206	9.40999e-10	-0.768238	0.770251	4.49655e-05	-0.938904	0.863245
102860645	chr14:102860645:A:G	7.39534e-20	-4.44502e-10	-1.47992	2.14407e-10	-4.44502e-10	-1.47705	1.11562e-05	-4.44502e-10	-1.46956
102861588	chr14:102861588:G:A	9.75994e-20	-4.44502e-10	-1.20249	3.10788e-10	-4.44502e-10	-1.10582	1.51086e-05	-4.44502e-10	-1.16629
102861821	chr14:102861821:C:T	1.71566e-20	-1.46937	-1.47161	2.43234e-11	-2.24022	-1.41327	1.23127e-06	-2.19941	-1.47409
102862011	chr14:102862011:T:G	1.97792e-19	-0.496144	-4.62281e-10	3.89066e-10	-0.881181	-4.62281e-10	6.34488e-05	0.26868	-4.62281e-10
102862200	chr14:102862200:A:T	2.48069e-19	-4.44502e-10	-0.269652	4.92301e-10	-4.44502e-10	-0.645839	3.34101e-05	-4.44502e-10	-0.372696
102862569	chr14:102862569:G:C	1.04043e-19	-4.44502e-10	-1.13856	3.17318e-10	-4.44502e-10	-1.08502	1.61547e-05	-4.44502e-10	-1.09934
102863205	chr14:102863205:G:A	2.19151e-18	1.90899	-4.62281e-10	3.39538e-08	3.58783	-4.62281e-10	0.000227177	1.54417	-4.62281e-10
102863499	chr14:102863499:A:G	3.45659e-20	-2.24049	-4.62281e-10	1.00577e-10	-2.234	-4.62281e-10	5.15828e-06	-2.24095	-4.62281e-10
102863681	chr14:102863681:C:T	3.32758e-19	-4.44502e-10	0.0240557	6.77484e-10	-4.44502e-10	-0.326543	4.30509e-05	-4.44502e-10	-0.119172
102864026	chr14:102864026:T:G	9.02928e-20	-4.44502e-10	-1.2803	2.75626e-10	-4.44502e-10	-1.22588	1.25813e-05	-4.44502e-10	-1.34935
102864272	chr14:102864272:T:C	9.58146e-19	-2.13691	3.21855	1.0552e-09	-2.17026	2.28681	5.17514e-05	-2.24175	2.30665
102864296	chr14:102864296:C:G	1.57128e-20	-1.55	-1.47888	6.09547e-11	-1.25186	-1.48294	1.39149e-06	-2.06745	-1.48374
102864326	chr14:102864326:T:A	3.492e-20	-2.2303	-4.62281e-10	1.02328e-10	-2.21675	-4.62281e-10	6.13184e-06	-2.06806	-4.62281e-10
102864405	chr14:102864405:C:T	9.1151e-20	-4.44502e-10	-1.27084	2.8705e-10	-4.44502e-10	-1.18527	1.4052e-05	-4.44502e-10	-1.23879
102864423	chr14:102864423:C:T	1.01363e-19	-4.44502e-10	-1.16465	2.59966e-10	-4.44502e-10	-1.28438	1.41244e-05	-4.44502e-10	-1.23365
102864440	chr14:102864440:G:A	7.3638e-20	-4.44502e-10	-1.4842	2.13806e-10	-4.44502e-10	-1.47986	1.09972e-05	-4.44502e-10	-1.48392
102864561	chr14:102864561:A:T	2.58769e-20	-1.06328	-1.46673	1.14086e-10	-0.702512	-1.40546	1.89581e-06	-1.78959	-1.45232
102864584	chr14:102864584:C:T	7.38148e-20	-4.44502e-10	-1.4818	2.16144e-10	-4.44502e-10	-1.46898	1.12014e-05	-4.44502e-10	-1.46551
102864643	chr14:102864643:C:T	1.7246e-20	-1.54962	-1.38616	7.29868e-11	-1.27458	-1.28007	1.60986e-06	-2.07451	-1.33089
102864938	chr14:102864938:G:A	9.3376e-21	-2.21666	-1.33265	4.36968e-11	-1.83825	-1.2294	1.45947e-06	-2.19742	-1.30606
102865253	chr14:102865253:A:T	6.90364e-20	-2.03033	0.481603	1.75608e-10	-2.11743	0.440756	6.61321e-06	-2.24242	0.249935
102865271	chr14:102865271:C:T	2.88017e-20	-2.10946	-0.313468	5.85106e-11	-2.20821	-0.567516	4.1031e-06	-1.89228	-0.577528
102865720	chr14:102865720:G:C	8.02375e-20	-4.44502e-10	-1.39837	2.13772e-10	-4.44502e-10	-1.48002	1.15861e-05	-4.44502e-10	-1.43175
102866071	chr14:102866071:A:G	9.87374e-21	-2.22111	-1.27237	4.33363e-11	-1.90646	-1.16948	1.74101e-06	-2.14838	-1.17871
102866080	chr14:102866080:G:A	1.69202e-20	-1.49841	-1.45645	6.82661e-11	-1.14083	-1.48069	1.45623e-06	-2.03519	-1.47051
102866277	chr14:102866277:G:A	9.09061e-20	-4.44502e-10	-1.27353	2.85823e-10	-4.44502e-10	-1.18956	1.39914e-05	-4.44502e-10	-1.24311
102866420	chr14:102866420:A:T	7.58617e-20	-4.44502e-10	-1.45445	2.15641e-10	-4.44502e-10	-1.47131	1.10656e-05	-4.44502e-10	-1.47772
102866820	chr14:102866820:G:A	9.77948e-20	-4.44502e-10	-1.20049	3.09388e-10	-4.44502e-10	-1.11033	1.50431e-05	-4.44502e-10	-1.17063
102866918	chr14:102866918:T:A	9.58639e-21	-2.19688	-1.32614	2.83885e-11	-2.08505	-1.4139	1.31826e-06	-2.20717	-1.39808
102867031	chr14:102867031:G:A	3.18441e-19	-4.44502e-10	-0.0199231	6.06735e-10	-4.44502e-10	-0.436838	4.24773e-05	-4.44502e-10	-0.132584
102867938	chr14:102867938:C:T	9.00594e-20	-4.44502e-10	-1.28289	2.82656e-10	-4.44502e-10	-1.2007	1.3866e-05	-4.44502e-10	-1.25211
102868170	chr14:102868170:T:C	7.42864e-20	-4.44502e-10	-1.47543	2.16998e-10	-4.44502e-10	-1.46504	1.11244e-05	-4.44502e-10	-1.47241
102868235	chr14:102868235:A:C	8.61734e-21	-2.23759	-1.39199	2.62174e-11	-2.12215	-1.45636	1.24169e-06	-2.23773	-1.42735
102868267	chr14:102868267:C:G	1.04092e-19	-4.44502e-10	-1.13808	3.17482e-10	-4.44502e-10	-1.08451	1.61628e-05	-4.44502e-10	-1.09884
102868905	chr14:102868905:T:C	4.77851e-19	-2.13741	2.52336	5.62934e-10	-2.17404	1.66228	2.76616e-05	-2.2416	1.68009
102869003	chr14:102869003:C:A	1.39873e-18	1.45996	-4.62281e-10	2.01634e-08	3.06669	-4.62281e-10	0.000148846	1.12136	-4.62281e-10
102869613	chr14:102869613:C:T	1.12975e-20	-2.23803	-1.12075	3.08196e-11	-2.131	-1.28578	1.54313e-06	-2.22224	-1.2255
102869737	chr14:102869737:C:T	1.23999e-19	-4.44502e-10	-0.963088	3.0399e-10	-4.44502e-10	-1.12794	1.68009e-05	-4.44502e-10	-1.06012
102869914	chr14:102869914:A:G	9.10656e-20	-4.44502e-10	-1.27178	2.47835e-10	-4.44502e-10	-1.33217	1.27568e-05	-4.44502e-10	-1.33549
102870490	chr14:102870490:C:T	1.28316e-19	-4.44502e-10	-0.928866	3.99827e-10	-4.44502e-10	-0.853898	2.02876e-05	-4.44502e-10	-0.871543
102870625	chr14:102870625:G:A	7.58259e-20	-4.44502e-10	-1.45492	2.27649e-10	-4.44502e-10	-1.41713	1.10815e-05	-4.44502e-10	-1.47628
102870700	chr14:102870700:C:T	7.36944e-20	-4.44502e-10	-1.48343	2.12923e-10	-4.44502e-10	-1.484	1.09997e-05	-4.44502e-10	-1.48369
102870916	chr14:102870916:T:C	1.17726e-19	-2.01417	0.999171	1.97486e-10	-2.22453	0.665269	9.25888e-06	-2.23956	0.583591
102870921	chr14:102870921:C:T	1.96624e-20	-1.37428	-1.43037	7.9963e-11	-0.994467	-1.4689	1.59256e-06	-1.96462	-1.4516
102871202	chr14:102871202:G:T	7.45305e-20	-4.44502e-10	-1.47215	2.13717e-10	-4.44502e-10	-1.48028	1.13867e-05	-4.44502e-10	-1.44911
102871731	chr14:102871731:A:G	3.50057e-20	-2.22785	-4.62281e-10	1.06595e-10	-2.1759	-4.62281e-10	6.38749e-06	-2.02721	-4.62281e-10
102871771	chr14:102871771:G:A	1.71441e-19	-4.44502e-10	-0.639118	5.58052e-10	-4.44502e-10	-0.520477	2.87482e-05	-4.44502e-10	-0.522978
102871980	chr14:102871980:T:G	7.3639e-20	-4.44502e-10	-1.48418	2.1351e-10	-4.44502e-10	-1.48125	1.10019e-05	-4.44502e-10	-1.48349
102872747	chr14:102872747:A:G	4.05422e-20	-2.08102	-4.62281e-10	1.07261e-10	-2.16966	-4.62281e-10	5.17373e-06	-2.23796	-4.62281e-10
102873509	chr14:102873509:A:G	1.15272e-20	-2.23142	-1.10724	4.89424e-11	-1.96184	-0.992443	2.00474e-06	-2.18327	-1.00277
102873589	chr14:102873589:G:A	1.11048e-19	-4.44502e-10	-1.07339	2.94338e-10	-4.44502e-10	-1.1602	1.51183e-05	-4.44502e-10	-1.16565
102873785	chr14:102873785:G:A	1.01147e-19	-4.44502e-10	-1.16678	3.2266e-10	-4.44502e-10	-1.06833	1.56737e-05	-4.44502e-10	-1.12957
102874127	chr14:102874127:TGGAG:T	9.67549e-20	-4.44502e-10	-1.21118	3.0557e-10	-4.44502e-10	-1.12275	1.48772e-05	-4.44502e-10	-1.18172
102874417	chr14:102874417:C:T	1.19142e-19	-4.44502e-10	-1.00304	3.13667e-10	-4.44502e-10	-1.0966	1.60967e-05	-4.44502e-10	-1.10294
102874719	chr14:102874719:T:C	4.95298e-19	-2.14857	2.57037	5.93232e-10	-2.16451	1.70516	2.89248e-05	-2.23991	1.72306
102875141	chr14:102875141:T:G	1.66266e-20	-1.57263	-1.39973	6.50048e-11	-1.21988	-1.45059	1.46989e-06	-2.06961	-1.42675
102875712	chr14:102875712:T:C	4.62384e-19	-2.14018	2.49322	5.4873e-10	-2.17258	1.63525	2.6939e-05	-2.24136	1.65338
102876770	chr14:102876770:G:A	4.86257e-20	-1.86295	-0.0362601	8.36917e-11	-1.99518	-0.422607	3.41684e-06	-2.17275	-0.480082
102877003	chr14:102877003:C:T	7.75468e-20	-4.44502e-10	-1.43248	2.22373e-10	-4.44502e-10	-1.44058	1.13235e-05	-4.44502e-10	-1.45467
102877013	chr14:102877013:G:T	1.20094e-19	-4.44502e-10	-0.995086	3.37735e-10	-4.44502e-10	-1.02267	1.67568e-05	-4.44502e-10	-1.06275
102877970	chr14:102877970:C:A	4.80087e-19	-2.14314	2.53375	5.72036e-10	-2.16776	1.67204	2.79662e-05	-2.24074	1.69018
102878177	chr14:102878177:G:T	1.44744e-20	-1.70493	-1.40604	5.57554e-11	-1.37219	-1.45177	1.38388e-06	-2.13072	-1.42594
102878538	chr14:102878538:G:T	1.05407e-19	-4.44502e-10	-1.12553	2.81073e-10	-4.44502e-10	-1.20632	1.44374e-05	-4.44502e-10	-1.21173
102878579	chr14:102878579:G:A	1.03989e-19	-4.44502e-10	-1.13908	3.17136e-10	-4.44502e-10	-1.0856	1.61454e-05	-4.44502e-10	-1.09992
102878948	chr14:102878948:G:A	8.21063e-20	-4.44502e-10	-1.37534	2.38558e-10	-4.44502e-10	-1.37032	1.35411e-05	-4.44502e-10	-1.27582
102879130	chr14:102879130:G:A	2.34474e-19	-1.98675	1.66074	3.57332e-10	-2.23371	1.26745	1.69272e-05	-2.23382	1.18118
102879487	chr14:102879487:G:C	7.95237e-20	-4.44502e-10	-1.4073	2.26179e-10	-4.44502e-10	-1.4236	1.19216e-05	-4.44502e-10	-1.4032
102879559	chr14:102879559:G:A	9.10989e-20	-4.44502e-10	-1.27141	2.47881e-10	-4.44502e-10	-1.33198	1.27556e-05	-4.44502e-10	-1.33559
102879623	chr14:102879623:G:A	7.39697e-20	-4.44502e-10	-1.4797	2.12879e-10	-4.44502e-10	-1.48421	1.10661e-05	-4.44502e-10	-1.47767
102879694	chr14:102879694:A:G	3.45783e-19	-4.44502e-10	0.0624522	6.21434e-10	-4.44502e-10	-0.4129	4.43534e-05	-4.44502e-10	-0.0893653
102879867	chr14:102879867:A:G	1.05312e-19	-4.44502e-10	-1.12643	3.36566e-10	-4.44502e-10	-1.02614	1.62536e-05	-4.44502e-10	-1.09324
102879963	chr14:102879963:A:G	1.62712e-20	-1.58941	-1.40455	6.39856e-11	-1.23266	-1.45361	1.45398e-06	-2.07654	-1.43071
102880279	chr14:102880279:A:G	8.07836e-19	-2.06373	2.97473	1.06655e-09	-2.21443	2.34169	4.70859e-05	-2.24065	2.21107
102880451	chr14:102880451:A:G	7.65187e-20	-4.44502e-10	-1.44582	2.29912e-10	-4.44502e-10	-1.40723	1.11333e-05	-4.44502e-10	-1.47161
102880491	chr14:102880491:T:C	4.99436e-19	-2.14954	2.57966	5.97799e-10	-2.16183	1.71016	2.90863e-05	-2.23949	1.7282
102880502	chr14:102880502:T:A	1.19665e-20	-2.23156	-1.06968	3.79324e-11	-1.96018	-1.24894	1.69238e-06	-2.17155	-1.18387
102881402	chr14:102881402:A:C	1.03869e-20	-2.24329	-1.19953	3.20822e-11	-2.07085	-1.30578	1.51203e-06	-2.22139	-1.24671
102881475	chr14:102881475:A:G	8.62618e-20	-4.44502e-10	-1.32597	2.38708e-10	-4.44502e-10	-1.36969	1.32677e-05	-4.44502e-10	-1.29622
102881653	chr14:102881653:G:A	8.07144e-20	-4.44502e-10	-1.39244	2.15477e-10	-4.44502e-10	-1.47208	1.1101e-05	-4.44502e-10	-1.47452
102881711	chr14:102881711:C:T	8.84129e-20	-4.44502e-10	-1.30134	2.35186e-10	-4.44502e-10	-1.38455	1.23235e-05	-4.44502e-10	-1.37005
102881758	chr14:102881758:C:T	9.63704e-20	-4.44502e-10	-1.21516	3.06622e-10	-4.44502e-10	-1.11931	1.49202e-05	-4.44502e-10	-1.17884
102881824	chr14:102881824:A:G	1.45747e-19	-4.44502e-10	-0.801485	4.89989e-10	-4.44502e-10	-0.650548	2.40611e-05	-4.44502e-10	-0.700958
102881858	chr14:102881858:G:A	8.47735e-20	-4.44502e-10	-1.34338	2.355e-10	-4.44502e-10	-1.38322	1.30046e-05	-4.44502e-10	-1.31625
102882218	chr14:102882218:A:G	1.23827e-19	-4.44502e-10	-0.964476	3.8456e-10	-4.44502e-10	-0.892831	1.95276e-05	-4.44502e-10	-0.909723
102882365	chr14:102882365:G:T	2.30085e-19	-4.44502e-10	-0.344908	4.60006e-10	-4.44502e-10	-0.713691	3.10001e-05	-4.44502e-10	-0.447564
102882416	chr14:102882416:G:A	7.93479e-20	-4.44502e-10	-1.40952	2.2993e-10	-4.44502e-10	-1.40715	1.28799e-05	-4.44502e-10	-1.32588
102882839	chr14:102882839:G:A	6.8179e-19	-2.06618	2.80754	9.15018e-10	-2.21296	2.18697	4.04267e-05	-2.24099	2.05892
102883201	chr14:102883201:T:C	9.89155e-20	-4.44502e-10	-1.18909	3.13617e-10	-4.44502e-10	-1.09676	1.52336e-05	-4.44502e-10	-1.15805
102883290	chr14:102883290:T:G	7.5144e-20	-4.44502e-10	-1.46395	2.14913e-10	-4.44502e-10	-1.4747	1.15456e-05	-4.44502e-10	-1.43525
102883860	chr14:102883860:C:G	1.39815e-20	-1.75203	-1.39359	2.83596e-11	-2.22979	-1.27017	1.32503e-06	-2.24321	-1.35691
102884074	chr14:102884074:A:G	3.52506e-20	-2.22088	-4.62281e-10	1.03648e-10	-2.20393	-4.62281e-10	6.87685e-06	-1.95339	-4.62281e-10
102884157	chr14:102884157:G:T	1.43878e-19	-4.44502e-10	-0.814394	3.733e-10	-4.44502e-10	-0.922549	1.90494e-05	-4.44502e-10	-0.934517
102884164	chr14:102884164:TCA:T	1.43806e-19	-4.44502e-10	-0.814893	3.73118e-10	-4.44502e-10	-0.923036	1.90402e-05	-4.44502e-10	-0.935001
102884253	chr14:102884253:C:A	3.44921e-20	-2.24263	-4.62281e-10	1.21642e-10	-2.04384	-4.62281e-10	5.27308e-06	-2.21894	-4.62281e-10
102885192	chr14:102885192:C:T	2.78564e-19	0.245293	-0.399003	1.4144e-10	-1.09011	-0.802942	9.89412e-06	-0.741402	-0.848211
102885315	chr14:102885315:CAA:C	9.1124e-20	-4.44502e-10	-1.27114	2.51075e-10	-4.44502e-10	-1.31918	1.41117e-05	-4.44502e-10	-1.23455
102885493	chr14:102885493:C:T	7.09909e-20	-1.61148	0.090668	1.13651e-10	-2.24321	0.131407	4.85674e-06	-2.2184	-0.0827829
102885594	chr14:102885594:G:A	7.63987e-20	-4.44502e-10	-1.44739	2.20829e-10	-4.44502e-10	-1.44754	1.20899e-05	-4.44502e-10	-1.38918
102885827	chr14:102885827:G:T	1.20065e-20	-2.23673	-1.06118	5.0237e-11	-1.98988	-0.938302	2.08746e-06	-2.19528	-0.950323
102886346	chr14:102886346:C:T	1.134e-20	-2.2091	-1.14592	3.9332e-11	-1.86662	-1.30627	1.66378e-06	-2.12378	-1.24868
102886625	chr14:102886625:G:A	8.11746e-20	-4.44502e-10	-1.38676	2.25654e-10	-4.44502e-10	-1.42593	1.16295e-05	-4.44502e-10	-1.42801
102886735	chr14:102886735:A:C	1.39315e-20	-1.73888	-1.41033	5.32471e-11	-1.41504	-1.45495	1.35755e-06	-2.14563	-1.43025
102886764	chr14:102886764:A:G	1.45286e-20	-1.64618	-1.46106	2.48751e-11	-2.24136	-1.38971	1.20177e-06	-2.23345	-1.46431
102886943	chr14:102886943:CT:C	2.64451e-19	-0.205703	-4.62281e-10	4.53629e-09	1.57493	-4.62281e-10	1.57055e-05	-1.12754	-4.62281e-10
102887847	chr14:102887847:G:A	4.82994e-19	-2.15691	2.55355	5.86165e-10	-2.15524	1.68391	2.83676e-05	-2.2383	1.70199
102889748	chr14:102889748:T:C	9.14465e-20	-4.44502e-10	-1.2676	2.48842e-10	-4.44502e-10	-1.32811	1.27993e-05	-4.44502e-10	-1.33217
102889980	chr14:102889980:G:A	4.34165e-20	-2.01252	-4.62281e-10	1.21428e-10	-2.0456	-4.62281e-10	5.81266e-06	-2.12152	-4.62281e-10
102890402	chr14:102890402:TTC:T	9.4981e-20	-4.44502e-10	-1.22968	2.56715e-10	-4.44502e-10	-1.29696	1.32047e-05	-4.44502e-10	-1.30098
102890973	chr14:102890973:C:T	4.00444e-19	-2.1746	2.38382	5.14991e-10	-2.13434	1.53356	2.45278e-05	-2.23255	1.5508
102893155	chr14:102893155:G:A	5.11163e-19	-1.65021	2.10354	6.69677e-10	-2.19822	1.86008	2.99519e-05	-2.18763	1.70567
102893208	chr14:102893208:C:G	1.43563e-18	1.486	-4.62281e-10	5.01802e-10	-0.626723	-4.62281e-10	0.000150265	1.13084	-4.62281e-10
102893308	chr14:102893308:T:G	2.57974e-19	-4.44502e-10	-0.2305	5.08565e-10	-4.44502e-10	-0.613336	3.46429e-05	-4.44502e-10	-0.33646
102893514	chr14:102893514:C:T	1.08776e-19	-4.44502e-10	-1.09407	3.32106e-10	-4.44502e-10	-1.03948	1.69055e-05	-4.44502e-10	-1.05391
102893663	chr14:102893663:A:G	2.58814e-20	-1.66519	-0.864648	3.10234e-11	-2.23787	-1.17231	1.63681e-06	-2.24298	-1.14582
102893860	chr14:102893860:A:G	9.85944e-20	-4.44502e-10	-1.19234	2.78705e-10	-4.44502e-10	-1.21478	1.37694e-05	-4.44502e-10	-1.2591
102894103	chr14:102894103:G:A	1.34916e-20	-1.70112	-1.48017	2.38866e-11	-2.23713	-1.43448	1.17549e-06	-2.23887	-1.48099
102895354	chr14:102895354:C:T	1.37256e-20	-1.7654	-1.3987	5.18641e-11	-1.4492	-1.4471	1.35679e-06	-2.1566	-1.41983
102895399	chr14:102895399:G:A	2.4115e-19	-1.99187	1.69393	3.70773e-10	-2.2328	1.30346	1.75189e-05	-2.23433	1.21606
102895555	chr14:102895555:A:G	9.72588e-20	-4.44502e-10	-1.20598	3.07417e-10	-4.44502e-10	-1.11672	1.49564e-05	-4.44502e-10	-1.17641
102895600	chr14:102895600:T:C	2.0218e-19	-2.03154	1.55734	3.26973e-10	-2.22294	1.16789	1.5253e-05	-2.24037	1.0836
102895630	chr14:102895630:TAGAC:T	3.61615e-20	-2.19537	-4.62281e-10	1.34977e-10	-1.93982	-4.62281e-10	9.34657e-06	-1.64654	-4.62281e-10
102895693	chr14:102895693:A:G	1.00257e-19	-4.44502e-10	-1.17562	3.32615e-10	-4.44502e-10	-1.03794	1.55686e-05	-4.44502e-10	-1.1363
102895867	chr14:102895867:G:A	6.57323e-20	-1.59777	-4.62281e-10	1.06467e-10	-2.1771	-4.62281e-10	2.13994e-05	-0.818188	-4.62281e-10
102895970	chr14:102895970:C:T	7.38221e-20	-4.44502e-10	-1.4817	2.18821e-10	-4.44502e-10	-1.45668	1.12194e-05	-4.44502e-10	-1.46391
102895983	chr14:102895983:T:C	9.45007e-20	-4.44502e-10	-1.23475	2.99532e-10	-4.44502e-10	-1.14271	1.46041e-05	-4.44502e-10	-1.20025
102896011	chr14:102896011:G:A	7.45818e-20	-4.44502e-10	-1.47146	2.14738e-10	-4.44502e-10	-1.47551	1.1029e-05	-4.44502e-10	-1.48102
102896387	chr14:102896387:A:G	1.62526e-20	-1.57808	-1.41703	6.44304e-11	-1.21798	-1.46136	1.44658e-06	-2.07124	-1.44111
102896466	chr14:102896466:TAAATG:T	1.04616e-19	-4.44502e-10	-1.13306	2.79005e-10	-4.44502e-10	-1.2137	1.43384e-05	-4.44502e-10	-1.21861
102896557	chr14:102896557:A:G	1.22058e-19	-4.44502e-10	-0.978867	3.00798e-10	-4.44502e-10	-1.13849	1.66046e-05	-4.44502e-10	-1.07188
102897468	chr14:102897468:T:G	4.78827e-20	-1.91461	-4.62281e-10	1.05222e-10	-2.18886	-4.62281e-10	5.84738e-06	-2.11556	-4.62281e-10
102898848	chr14:102898848:A:G	1.18357e-18	1.29293	-4.62281e-10	6.73045e-10	-0.333117	-4.62281e-10	0.000234482	1.57583	-4.62281e-10
102899352	chr14:102899352:G:A	8.23083e-20	-4.44502e-10	-1.37289	2.57161e-10	-4.44502e-10	-1.29523	1.28223e-05	-4.44502e-10	-1.33037
102899359	chr14:102899359:C:T	1.51304e-19	-4.44502e-10	-0.764069	2.69826e-10	-4.44502e-10	-1.24715	1.25353e-05	-4.44502e-10	-1.353
102899637	chr14:102899637:G:A	1.02878e-19	-4.44502e-10	-1.14982	3.13287e-10	-4.44502e-10	-1.09781	1.59531e-05	-4.44502e-10	-1.1119
102899653	chr14:102899653:A:G	1.14784e-20	-2.229	-1.11389	4.93911e-11	-1.94864	-0.996522	2.00791e-06	-2.17713	-1.00733
102899656	chr14:102899656:C:T	2.51037e-19	-4.44502e-10	-0.257757	4.77791e-10	-4.44502e-10	-0.675755	3.26923e-05	-4.44502e-10	-0.394415
102900361	chr14:102900361:C:T	1.18333e-20	-1.84116	-1.47129	2.65342e-11	-2.15797	-1.40852	1.19654e-06	-2.22974	-1.47238
102900381	chr14:102900381:A:G	9.06915e-21	-2.23889	-1.33959	6.64691e-11	-1.41799	-1.2302	1.38257e-06	-2.24258	-1.31503
102900429	chr14:102900429:C:T	1.77992e-19	-0.60162	-4.62281e-10	3.52895e-10	-0.97876	-4.62281e-10	5.54165e-05	0.133324	-4.62281e-10
102900457	chr14:102900457:C:T	2.38986e-19	-4.44502e-10	-0.306955	5.91487e-10	-4.44502e-10	-0.462291	3.55008e-05	-4.44502e-10	-0.311998
102900491	chr14:102900491:A:G	1.76174e-19	-0.611887	-4.62281e-10	3.35575e-10	-1.02909	-4.62281e-10	5.15671e-05	0.0613296	-4.62281e-10
102900681	chr14:102900681:G:A	7.40887e-20	-4.44502e-10	-1.4781	2.13605e-10	-4.44502e-10	-1.4808	1.09991e-05	-4.44502e-10	-1.48374
102900845	chr14:102900845:C:T	4.41314e-20	-1.99619	-4.62281e-10	1.13762e-10	-2.11082	-4.62281e-10	5.28955e-06	-2.21582	-4.62281e-10
102901268	chr14:102901268:TC:T	1.26155e-19	-4.44502e-10	-0.945845	3.06385e-10	-4.44502e-10	-1.12009	2.13592e-05	-4.44502e-10	-0.820072
102901581	chr14:102901581:C:T	3.22576e-19	-4.44502e-10	-0.00701899	6.54409e-10	-4.44502e-10	-0.361197	4.13151e-05	-4.44502e-10	-0.160326
102901610	chr14:102901610:G:A	7.55504e-20	-4.44502e-10	-1.45856	2.19882e-10	-4.44502e-10	-1.45184	1.15375e-05	-4.44502e-10	-1.43595
102901877	chr14:102901877:C:T	8.12346e-20	-4.44502e-10	-1.38602	2.22929e-10	-4.44502e-10	-1.43807	1.16895e-05	-4.44502e-10	-1.42286
102901933	chr14:102901933:T:C	7.37012e-20	-4.44502e-10	-1.48334	2.13703e-10	-4.44502e-10	-1.48034	1.12915e-05	-4.44502e-10	-1.4575
102902251	chr14:102902251:G:C	1.11925e-19	-4.44502e-10	-1.06553	2.94996e-10	-4.44502e-10	-1.15797	1.52585e-05	-4.44502e-10	-1.15642
102902537	chr14:102902537:G:GAGACC	1.12855e-19	-4.44502e-10	-1.05726	2.82135e-10	-4.44502e-10	-1.20255	1.8212e-05	-4.44502e-10	-0.979474
102903150	chr14:102903150:G:A	9.46093e-20	-4.44502e-10	-1.2336	2.99928e-10	-4.44502e-10	-1.14139	1.46216e-05	-4.44502e-10	-1.19905
102903404	chr14:102903404:C:T	1.01883e-19	-4.44502e-10	-1.15953	2.73668e-10	-4.44502e-10	-1.23301	1.40624e-05	-4.44502e-10	-1.23805
102903782	chr14:102903782:C:T	6.35489e-20	-1.89183	0.260284	1.49499e-10	-2.15995	0.322311	5.72618e-06	-2.23054	0.0940351
102903826	chr14:102903826:C:T	6.92775e-19	-2.22396	2.98131	1.07867e-09	-1.95162	2.09018	4.60236e-05	-2.15965	2.10725
102904011	chr14:102904011:G:A	1.96562e-19	-4.44502e-10	-0.502381	4.69704e-10	-4.44502e-10	-0.692828	2.80824e-05	-4.44502e-10	-0.54641
102904753	chr14:102904753:T:C	1.1e-20	-1.90966	-1.4758	2.69805e-11	-2.12702	-1.42279	1.20857e-06	-2.2145	-1.47762
102904910	chr14:102904910:G:A	2.91049e-20	-2.07355	-0.338903	5.83571e-11	-2.18941	-0.58894	4.23887e-06	-1.83723	-0.600023
102904973	chr14:102904973:G:A	7.77098e-20	-4.44502e-10	-1.43038	2.17873e-10	-4.44502e-10	-1.46102	1.20299e-05	-4.44502e-10	-1.39416
102905075	chr14:102905075:G:A	1.00067e-20	-2.04267	-1.43743	2.80396e-11	-2.1358	-1.37551	1.27822e-06	-2.24321	-1.39288
102905914	chr14:102905914:C:T	9.71749e-20	-4.44502e-10	-1.20685	3.09768e-10	-4.44502e-10	-1.10911	1.5065e-05	-4.44502e-10	-1.16918
102906853	chr14:102906853:G:A	8.10315e-20	-4.44502e-10	-1.38852	2.27397e-10	-4.44502e-10	-1.41823	1.21403e-05	-4.44502e-10	-1.38502
102907097	chr14:102907097:C:G	1.14592e-20	-1.87359	-1.47098	2.6984e-11	-2.1423	-1.40739	1.2052e-06	-2.22299	-1.47191
102907402	chr14:102907402:TCA:T	1.46521e-20	-1.72538	-1.37339	5.53153e-11	-1.4015	-1.43038	1.40679e-06	-2.14139	-1.39886
102907708	chr14:102907708:C:T	1.79852e-19	-4.44502e-10	-0.591223	5.8482e-10	-4.44502e-10	-0.473626	2.99909e-05	-4.44502e-10	-0.480661
102907983	chr14:102907983:A:C	7.49292e-20	-4.44502e-10	-1.46681	2.14297e-10	-4.44502e-10	-1.47757	1.16055e-05	-4.44502e-10	-1.43007
102908105	chr14:102908105:C:T	4.10246e-20	-2.06919	-4.62281e-10	1.2573e-08	2.59438	-4.62281e-10	3.77008e-05	-0.251872	-4.62281e-10
102908132	chr14:102908132:T:C	1.50111e-19	-4.44502e-10	-0.771986	2.79164e-10	-4.44502e-10	-1.21313	1.91401e-05	-4.44502e-10	-0.929768
102908547	chr14:102908547:T:C	1.8105e-20	-2.03968	-0.847493	3.41297e-11	-2.23869	-1.07607	2.14664e-06	-2.17943	-0.938219
102909057	chr14:102909057:G:T	8.56168e-20	-4.44502e-10	-1.33348	2.25205e-10	-4.44502e-10	-1.42792	1.17668e-05	-4.44502e-10	-1.41627
102909109	chr14:102909109:T:G	7.85587e-20	-4.44502e-10	-1.41951	2.21041e-10	-4.44502e-10	-1.44658	1.19476e-05	-4.44502e-10	-1.40102
102909177	chr14:102909177:C:T	1.0227e-19	-4.44502e-10	-1.15574	2.80286e-10	-4.44502e-10	-1.20912	1.44021e-05	-4.44502e-10	-1.21418
102909203	chr14:102909203:A:G	1.48754e-20	-2.11672	-0.966929	6.46935e-11	-1.69457	-0.980695	2.37468e-06	-2.02299	-0.993696
102909257	chr14:102909257:T:A	3.46534e-19	-0.466185	0.530808	4.49867e-08	3.08417	0.785024	0.000415535	1.3991	0.748909
102909859	chr14:102909859:CTGG:C	7.51351e-20	-4.44502e-10	-1.46407	2.14362e-10	-4.44502e-10	-1.47726	1.13413e-05	-4.44502e-10	-1.45311
102910223	chr14:102910223:G:A	1.91227e-19	-4.44502e-10	-0.529897	4.87857e-10	-4.44502e-10	-0.654908	3.64149e-05	-4.44502e-10	-0.286574
102910491	chr14:102910491:G:A	8.96793e-21	-2.18838	-1.40133	3.67231e-11	-1.91929	-1.32223	1.41711e-06	-2.18821	-1.34472
102910984	chr14:102910984:G:A	2.25443e-20	-1.63784	-1.03003	3.78867e-11	-2.22607	-0.984261	1.80503e-06	-2.24156	-1.04941
102911012	chr14:102911012:C:T	5.16425e-20	-1.83902	-4.62281e-10	1.02217e-10	-2.21784	-4.62281e-10	5.7495e-06	-2.13244	-4.62281e-10
102911017	chr14:102911017:T:G	1.36281e-20	-1.69586	-1.47536	2.64912e-11	-2.20798	-1.36014	1.29012e-06	-2.23852	-1.3883
102911125	chr14:102911125:A:G	1.27739e-19	-4.44502e-10	-0.933366	3.75265e-10	-4.44502e-10	-0.917298	1.74054e-05	-4.44502e-10	-1.02477
102911140	chr14:102911140:A:G	5.01493e-20	-1.86835	-4.62281e-10	3.56335e-10	-0.969059	-4.62281e-10	5.59746e-06	-2.15924	-4.62281e-10
102911383	chr14:102911383:T:C	7.51677e-20	-4.44502e-10	-1.46364	2.14455e-10	-4.44502e-10	-1.47683	1.13561e-05	-4.44502e-10	-1.4518
102911405	chr14:102911405:A:T	1.21252e-19	-4.44502e-10	-0.985492	2.9718e-10	-4.44502e-10	-1.15059	1.53221e-05	-4.44502e-10	-1.15226
102911661	chr14:102911661:C:T	8.41733e-20	-4.44502e-10	-1.35048	2.40473e-10	-4.44502e-10	-1.36232	1.21387e-05	-4.44502e-10	-1.38515
102911689	chr14:102911689:G:A	7.36389e-20	-4.44502e-10	-1.48419	2.1368e-10	-4.44502e-10	-1.48045	1.09945e-05	-4.44502e-10	-1.48416
102912296	chr14:102912296:C:A	7.36382e-20	-4.44502e-10	-1.48419	2.1365e-10	-4.44502e-10	-1.48059	1.09947e-05	-4.44502e-10	-1.48414
102912497	chr14:102912497:G:A	2.01287e-19	-4.44502e-10	-0.478629	4.7238e-10	-4.44502e-10	-0.687146	2.74572e-05	-4.44502e-10	-0.568926
102912806	chr14:102912806:G:A	8.6679e-20	-4.44502e-10	-1.32115	2.45556e-10	-4.44502e-10	-1.34141	1.2416e-05	-4.44502e-10	-1.36256
102912888	chr14:102912888:T:C	4.17849e-19	-2.12649	2.37824	5.70153e-10	-2.10187	1.60284	2.80371e-05	-2.22968	1.68165
102913312	chr14:102913312:T:G	1.18179e-20	-2.24298	-1.07076	4.82933e-11	-2.06994	-0.897701	1.99098e-06	-2.22307	-0.969861
102913826	chr14:102913826:C:T	1.94491e-20	-1.58451	-1.23105	5.26379e-11	-1.60755	-1.27394	2.18145e-06	-1.8409	-1.26066
102913859	chr14:102913859:C:T	4.51418e-20	-1.97355	-4.62281e-10	1.3322e-10	-1.95293	-4.62281e-10	5.36327e-06	-2.20198	-4.62281e-10
102913871	chr14:102913871:T:A	2.27095e-20	-1.73971	-0.920867	4.43153e-11	-2.23678	-0.816825	1.99546e-06	-2.23492	-0.955755
102914106	chr14:102914106:C:T	9.37168e-20	-4.44502e-10	-1.24308	2.97019e-10	-4.44502e-10	-1.15113	1.44951e-05	-4.44502e-10	-1.20774
102914452	chr14:102914452:G:A	9.17126e-20	-4.44502e-10	-1.2647	2.60143e-10	-4.44502e-10	-1.2837	1.32409e-05	-4.44502e-10	-1.29824
102914779	chr14:102914779:C:T	1.18425e-19	-4.44502e-10	-1.00908	2.99551e-10	-4.44502e-10	-1.14264	2.04576e-05	-4.44502e-10	-0.8632
102914816	chr14:102914816:G:A	1.56394e-19	-4.44502e-10	-0.730981	4.99414e-10	-4.44502e-10	-0.631494	2.70751e-05	-4.44502e-10	-0.582941
102914933	chr14:102914933:G:A	7.99292e-20	-4.44502e-10	-1.40222	2.37807e-10	-4.44502e-10	-1.37347	1.21876e-05	-4.44502e-10	-1.38114
102914968	chr14:102914968:G:A	9.68916e-20	-4.44502e-10	-1.20977	3.08821e-10	-4.44502e-10	-1.11217	1.50204e-05	-4.44502e-10	-1.17215
102915503	chr14:102915503:G:A	7.76729e-20	-4.44502e-10	-1.43085	2.19409e-10	-4.44502e-10	-1.45399	1.18141e-05	-4.44502e-10	-1.41226
102915701	chr14:102915701:A:C	9.68869e-21	-2.07644	-1.43596	2.43383e-11	-2.21182	-1.44106	1.21145e-06	-2.22756	-1.46218
102915747	chr14:102915747:G:A	1.68837e-20	-2.18922	-0.767787	8.41853e-11	-1.84023	-0.571677	3.26345e-06	-2.11448	-0.584288
102916416	chr14:102916416:G:A	1.19531e-19	-4.44502e-10	-0.999782	3.50829e-10	-4.44502e-10	-0.98463	1.63293e-05	-4.44502e-10	-1.08859
102916863	chr14:102916863:C:T	4.06004e-19	-2.08427	2.30727	4.5071e-10	-2.20349	1.46938	2.4227e-05	-2.24269	1.54861
102916892	chr14:102916892:C:T	7.74887e-19	-4.44502e-10	0.869357	1.39168e-09	-4.44502e-10	0.393334	0.000101446	-4.44502e-10	0.737969
102917027	chr14:102917027:C:T	5.94976e-20	-1.69742	-4.62281e-10	1.60793e-10	-1.76481	-4.62281e-10	5.87427e-06	-2.11097	-4.62281e-10
102917194	chr14:102917194:C:T	4.24533e-20	-2.03495	-4.62281e-10	1.00135e-10	-2.23841	-4.62281e-10	5.38597e-06	-2.19776	-4.62281e-10
102917234	chr14:102917234:CAT:C	2.25159e-19	-4.44502e-10	-0.366553	5.07726e-10	-4.44502e-10	-0.614987	2.99269e-05	-4.44502e-10	-0.482796
102917244	chr14:102917244:C:T	3.96464e-20	-1.75427	-0.349088	1.26927e-10	-1.50782	-0.493495	3.74018e-06	-2.15849	-0.403929
102918069	chr14:102918069:C:T	1.47913e-19	-4.44502e-10	-0.786734	5.05064e-10	-4.44502e-10	-0.620244	2.31355e-05	-4.44502e-10	-0.740185
102918535	chr14:102918535:C:G	1.22891e-19	-4.44502e-10	-0.97206	3.00615e-10	-4.44502e-10	-1.1391	1.54726e-05	-4.44502e-10	-1.14248
102918736	chr14:102918736:A:G	1.23679e-20	-1.82903	-1.43923	2.2876e-11	-2.24082	-1.47402	1.24018e-06	-2.24195	-1.42434
102918863	chr14:102918863:A:G	8.24681e-20	-4.44502e-10	-1.37095	2.481e-10	-4.44502e-10	-1.3311	1.25886e-05	-4.44502e-10	-1.34876
102918905	chr14:102918905:A:G	1.9626e-20	-1.77445	-1.03205	6.52873e-11	-1.5369	-1.12923	1.89539e-06	-2.1683	-1.07384
102919297	chr14:102919297:A:G	4.14587e-20	-2.1424	0.0837436	1.10102e-10	-2.0038	-0.139728	4.36983e-06	-2.21394	-0.192887
102920169	chr14:102920169:C:G	7.36398e-20	-4.44502e-10	-1.48417	2.14423e-10	-4.44502e-10	-1.47698	1.10711e-05	-4.44502e-10	-1.47722
102920677	chr14:102920677:C:T	1.88825e-19	-4.44502e-10	-0.542537	5.59971e-10	-4.44502e-10	-0.517044	3.2074e-05	-4.44502e-10	-0.413507
102920751	chr14:102920751:C:T	1.57738e-20	-1.66134	-1.36367	6.04353e-11	-1.32447	-1.41889	1.46445e-06	-2.1129	-1.38718
102921395	chr14:102921395:G:A	3.93942e-19	-2.22951	2.42235	5.17756e-10	-2.04183	1.4464	2.54318e-05	-2.19879	1.55324
102921584	chr14:102921584:C:T	7.3719e-20	-4.44502e-10	-1.4831	2.13998e-10	-4.44502e-10	-1.47896	1.09995e-05	-4.44502e-10	-1.4837
102922113	chr14:102922113:A:G	7.67965e-20	-4.44502e-10	-1.4422	2.27713e-10	-4.44502e-10	-1.41684	1.13616e-05	-4.44502e-10	-1.45131
102922443	chr14:102922443:A:T	7.66517e-20	-2.21926	0.775174	3.68914e-10	-1.59488	0.660517	1.08684e-05	-2.06748	0.57179
102922458	chr14:102922458:C:T	3.57759e-20	-2.20609	-4.62281e-10	1.4702e-09	0.448221	-4.62281e-10	8.65971e-06	-1.72287	-4.62281e-10
102922615	chr14:102922615:C:T	1.07269e-20	-2.00363	-1.40697	3.11179e-11	-1.93102	-1.47613	1.37061e-06	-2.11979	-1.44651
102922644	chr14:102922644:C:T	8.04457e-20	-4.44502e-10	-1.39578	2.34895e-10	-4.44502e-10	-1.38579	1.2103e-05	-4.44502e-10	-1.3881
102923252	chr14:102923252:C:T	1.04545e-19	-4.44502e-10	-1.13374	2.72597e-10	-4.44502e-10	-1.23693	1.53322e-05	-4.44502e-10	-1.1516
102923895	chr14:102923895:G:C	7.77414e-20	-4.44502e-10	-1.42997	2.29922e-10	-4.44502e-10	-1.40719	1.15017e-05	-4.44502e-10	-1.43906
102923937	chr14:102923937:G:A	9.35334e-20	-4.44502e-10	-1.24504	2.53129e-10	-4.44502e-10	-1.31103	1.36791e-05	-4.44502e-10	-1.26569
102924260	chr14:102924260:G:A	7.76013e-20	-4.44502e-10	-1.43177	2.12882e-10	-4.44502e-10	-1.48419	1.12876e-05	-4.44502e-10	-1.45785
102924370	chr14:102924370:G:A	7.62818e-20	-4.44502e-10	-1.44893	2.15618e-10	-4.44502e-10	-1.47142	1.13238e-05	-4.44502e-10	-1.45465
102924695	chr14:102924695:A:G	7.37517e-20	-4.44502e-10	-1.48265	2.12886e-10	-4.44502e-10	-1.48417	1.10056e-05	-4.44502e-10	-1.48315
102924804	chr14:102924804:A:G	7.93251e-20	-4.44502e-10	-1.40981	2.47502e-10	-4.44502e-10	-1.33351	1.30526e-05	-4.44502e-10	-1.31256
102925361	chr14:102925361:C:A	2.39396e-19	-1.86007	1.55483	6.12788e-10	-1.5073	1.08038	4.99582e-05	-1.10037	1.13
102925406	chr14:102925406:A:G	2.28557e-19	-1.80037	1.4488	6.67876e-10	-1.36086	1.02003	6.5053e-05	-0.77461	1.06826
102925619	chr14:102925619:G:A	1.16899e-19	-4.44502e-10	-1.02205	2.88739e-10	-4.44502e-10	-1.17941	1.62477e-05	-4.44502e-10	-1.0936
102925648	chr14:102925648:C:T	8.5952e-21	-2.1655	-1.46665	3.96846e-11	-1.74586	-1.41811	1.54063e-06	-2.00751	-1.44184
102926502	chr14:102926502:T:C	1.00636e-19	-1.12548	-0.0463682	6.32121e-11	-2.18727	-0.511161	6.22652e-06	-1.78993	-0.26281
102926525	chr14:102926525:A:G	8.36113e-20	-4.44502e-10	-1.35718	2.31878e-10	-4.44502e-10	-1.39872	1.25052e-05	-4.44502e-10	-1.35541
102926824	chr14:102926824:G:A	1.0956e-20	-2.0878	-1.30168	4.62649e-11	-1.65645	-1.35409	1.85935e-06	-1.92771	-1.33361
102927127	chr14:102927127:C:T	1.05032e-19	-4.44502e-10	-1.1291	2.89358e-10	-4.44502e-10	-1.17727	1.64106e-05	-4.44502e-10	-1.08362
102927257	chr14:102927257:T:G	2.1276e-20	-2.01839	-0.707391	4.91063e-11	-2.09267	-0.858273	3.96934e-06	-1.68895	-0.814003
102928142	chr14:102928142:C:T	2.28601e-19	-4.44502e-10	-0.35138	6.05812e-10	-4.44502e-10	-0.43836	3.29732e-05	-4.44502e-10	-0.38586
102928416	chr14:102928416:T:C	1.7823e-19	-4.44502e-10	-0.600284	5.06342e-10	-4.44502e-10	-0.617718	2.31784e-05	-4.44502e-10	-0.738334
102928786	chr14:102928786:C:T	8.27524e-20	-4.44502e-10	-1.36751	2.25491e-10	-4.44502e-10	-1.42665	1.19855e-05	-4.44502e-10	-1.39785
102929781	chr14:102929781:C:T	7.82584e-20	-4.44502e-10	-1.42334	2.20604e-10	-4.44502e-10	-1.44856	1.17519e-05	-4.44502e-10	-1.41754
102930369	chr14:102930369:C:G	9.57793e-20	-1.88104	0.659731	2.25295e-10	-2.06096	0.63344	9.42269e-06	-2.24235	0.603922
102930783	chr14:102930783:T:C	9.23053e-21	-2.08019	-1.48065	2.3203e-11	-2.2175	-1.48315	1.33979e-06	-2.10528	-1.48376
102930813	chr14:102930813:T:C	1.5038e-19	-4.44502e-10	-0.770195	4.5489e-10	-4.44502e-10	-0.724874	2.91643e-05	-4.44502e-10	-0.508608
102931215	chr14:102931215:G:A	9.24399e-20	-4.44502e-10	-1.2568	2.92656e-10	-4.44502e-10	-1.16593	1.51271e-05	-4.44502e-10	-1.16506
102931578	chr14:102931578:T:TTTTC	1.05673e-19	-4.44502e-10	-1.12301	2.68306e-10	-4.44502e-10	-1.2528	1.42915e-05	-4.44502e-10	-1.22189
102931695	chr14:102931695:GGA:G	7.36375e-20	-4.44502e-10	-1.4842	2.13548e-10	-4.44502e-10	-1.48107	1.11073e-05	-4.44502e-10	-1.47395
102931697	chr14:102931697:A:G	4.12547e-19	-1.72871	1.9677	1.91003e-10	-2.21907	0.62643	1.11312e-05	-2.23662	0.76482
102931910	chr14:102931910:T:C	4.68895e-19	-4.44502e-10	0.367019	7.67421e-10	-4.44502e-10	-0.201894	5.00214e-05	-4.44502e-10	0.0308976
102932218	chr14:102932218:C:T	7.3827e-20	-4.44502e-10	-1.48163	2.16249e-10	-4.44502e-10	-1.4685	1.10095e-05	-4.44502e-10	-1.4828
102932344	chr14:102932344:G:A	7.537e-20	-4.44502e-10	-1.46095	2.14361e-10	-4.44502e-10	-1.47727	1.10488e-05	-4.44502e-10	-1.47923
102932554	chr14:102932554:C:T	1.20021e-20	-1.89768	-1.4006	2.52564e-11	-2.24217	-1.37368	1.53849e-06	-2.06631	-1.38445
102932665	chr14:102932665:T:C	1.13735e-19	-4.44502e-10	-1.04949	3.04478e-10	-4.44502e-10	-1.12633	1.5135e-05	-4.44502e-10	-1.16454
102933558	chr14:102933558:T:C	1.80088e-19	-4.44502e-10	-0.589914	6.93649e-10	-4.44502e-10	-0.302963	3.27172e-05	-4.44502e-10	-0.393654
102933666	chr14:102933666:T:C	4.1088e-20	-2.06764	-4.62281e-10	1.39746e-10	-1.9051	-4.62281e-10	6.91956e-06	-1.9472	-4.62281e-10
102934013	chr14:102934013:C:T	3.14153e-20	-1.44608	-0.88998	4.52851e-10	-0.0260595	-0.703307	1.55544e-05	-0.578357	-0.558854
102934242	chr14:102934242:C:T	9.93562e-20	-4.44502e-10	-1.18465	2.6679e-10	-4.44502e-10	-1.25847	1.51447e-05	-4.44502e-10	-1.1639
102934270	chr14:102934270:T:C	1.30822e-18	-4.44502e-10	1.39306	1.18598e-09	-4.44502e-10	0.233391	4.7515e-05	-4.44502e-10	-0.0205088
102934391	chr14:102934391:G:A	8.4188e-20	-4.44502e-10	-1.35031	2.31818e-10	-4.44502e-10	-1.39898	1.25048e-05	-4.44502e-10	-1.35544
102934568	chr14:102934568:C:T	3.58751e-20	-1.62259	-0.580723	8.35082e-10	0.261688	-0.379088	2.85097e-05	-0.348754	-0.182557
102934658	chr14:102934658:C:T	2.347e-19	-4.44502e-10	-0.32505	6.24305e-10	-4.44502e-10	-0.40829	4.09329e-05	-4.44502e-10	-0.16962
102934739	chr14:102934739:C:T	3.00776e-19	-4.44502e-10	-0.0769939	9.63134e-10	-4.44502e-10	0.0252633	6.3027e-05	-4.44502e-10	0.26201
102935007	chr14:102935007:C:G	9.89657e-19	1.12335	-0.00935408	3.54105e-10	-0.788262	-0.187075	8.58981e-06	-1.65902	-0.0719528
102935372	chr14:102935372:AG:A	2.8642e-20	-1.20924	-1.21925	4.3992e-10	0.344343	-1.10268	1.36468e-05	-0.239732	-1.02831
102935515	chr14:102935515:T:C	3.71433e-20	-2.16857	-4.62281e-10	3.33498e-10	-1.03529	-4.62281e-10	8.42245e-06	-1.75065	-4.62281e-10
102935516	chr14:102935516:A:G	3.70615e-20	-2.17078	-4.62281e-10	3.31352e-10	-1.04175	-4.62281e-10	8.38525e-06	-1.75508	-4.62281e-10
102935517	chr14:102935517:T:C	3.77476e-20	-2.15244	-4.62281e-10	3.54629e-10	-0.973858	-4.62281e-10	8.75857e-06	-1.71152	-4.62281e-10
102935587	chr14:102935587:T:C	3.48717e-20	-2.23168	-4.62281e-10	1.6582e-10	-1.73403	-4.62281e-10	6.63303e-06	-1.98949	-4.62281e-10
102935745	chr14:102935745:G:A	1.77535e-19	-4.44502e-10	-0.604194	4.21286e-10	-4.44502e-10	-0.801617	2.35581e-05	-4.44502e-10	-0.722086
102935814	chr14:102935814:A:G	3.54616e-20	-2.21491	-4.62281e-10	1.19674e-10	-2.06016	-4.62281e-10	6.58716e-06	-1.99643	-4.62281e-10
102936262	chr14:102936262:G:A	1.00866e-19	-4.44502e-10	-1.16957	2.79242e-10	-4.44502e-10	-1.21285	1.39932e-05	-4.44502e-10	-1.24298
102936679	chr14:102936679:G:C	7.45473e-20	-4.44502e-10	-1.47193	2.30343e-10	-4.44502e-10	-1.40536	1.14227e-05	-4.44502e-10	-1.44595
102936768	chr14:102936768:G:A	8.89062e-20	-4.44502e-10	-1.29578	2.63987e-10	-4.44502e-10	-1.26903	1.34874e-05	-4.44502e-10	-1.2798
102937205	chr14:102937205:G:A	9.50669e-20	-4.44502e-10	-1.22878	2.58822e-10	-4.44502e-10	-1.28879	1.28361e-05	-4.44502e-10	-1.32929
102937528	chr14:102937528:C:T	3.58777e-20	-2.20324	-4.62281e-10	1.02507e-10	-2.21499	-4.62281e-10	5.16615e-06	-2.23943	-4.62281e-10
102937716	chr14:102937716:A:G	2.90952e-19	-4.44502e-10	-0.110199	8.6635e-10	-4.44502e-10	-0.0806402	5.38684e-05	-4.44502e-10	0.104991
102937822	chr14:102937822:A:G	1.47698e-20	-1.68978	-1.40099	3.89714e-11	-2.0509	-1.1312	1.61935e-06	-2.24206	-1.15747
102938588	chr14:102938588:T:C	8.22368e-20	-4.44502e-10	-1.37376	2.67385e-10	-4.44502e-10	-1.25624	1.27933e-05	-4.44502e-10	-1.33263
102938732	chr14:102938732:A:G	2.73207e-19	-4.44502e-10	-0.173128	9.81174e-10	-4.44502e-10	0.0438199	4.5468e-05	-4.44502e-10	-0.0645447
102938946	chr14:102938946:T:C	3.70497e-20	-1.34829	-0.822806	6.14488e-10	0.166365	-0.590505	2.06305e-05	-0.404792	-0.449992
102939181	chr14:102939181:C:T	3.54731e-20	-2.21458	-4.62281e-10	1.20174e-10	-2.05599	-4.62281e-10	5.33693e-06	-2.2069	-4.62281e-10
102939183	chr14:102939183:C:T	4.70798e-20	-1.93152	-4.62281e-10	1.62993e-10	-1.75122	-4.62281e-10	5.26399e-06	-2.22066	-4.62281e-10
102939515	chr14:102939515:G:C	7.15536e-20	-1.91661	0.403693	6.36068e-11	-2.02836	-0.663846	2.99397e-06	-1.99534	-0.78961
102939592	chr14:102939592:T:C	3.56806e-20	-2.20875	-4.62281e-10	1.01489e-10	-2.22498	-4.62281e-10	5.18822e-06	-2.23516	-4.62281e-10
102939738	chr14:102939738:G:A	3.10921e-20	-1.34799	-0.998413	4.95887e-10	0.161555	-0.800136	1.63712e-05	-0.412109	-0.673923
102939832	chr14:102939832:C:T	2.19896e-19	-4.44502e-10	-0.390202	8.19077e-10	-4.44502e-10	-0.136751	4.50169e-05	-4.44502e-10	-0.074515
102940031	chr14:102940031:C:T	1.45179e-19	0.147786	-0.953176	2.68823e-11	-2.23087	-1.32259	1.39296e-06	-2.23069	-1.31943
102940538	chr14:102940538:A:T	7.38818e-20	-4.44502e-10	-1.48089	2.15424e-10	-4.44502e-10	-1.47232	1.09966e-05	-4.44502e-10	-1.48397
102940914	chr14:102940914:G:A	1.11381e-19	-4.44502e-10	-1.0704	3.1558e-10	-4.44502e-10	-1.09052	1.52743e-05	-4.44502e-10	-1.15538
102941091	chr14:102941091:CACG:C	2.59461e-19	-4.44502e-10	-0.224751	1.04618e-09	-4.44502e-10	0.107971	5.72772e-05	-4.44502e-10	0.16635
102941113	chr14:102941113:T:C	7.57695e-20	-4.44502e-10	-1.45566	2.15454e-10	-4.44502e-10	-1.47218	1.14022e-05	-4.44502e-10	-1.44775
102941144	chr14:102941144:C:T	8.31549e-20	-4.44502e-10	-1.36265	2.32422e-10	-4.44502e-10	-1.39637	1.15961e-05	-4.44502e-10	-1.43089
102941584	chr14:102941584:T:C	1.00008e-19	-4.44502e-10	-1.17811	2.99457e-10	-4.44502e-10	-1.14296	1.52799e-05	-4.44502e-10	-1.15501
102942023	chr14:102942023:A:G	7.38934e-20	-4.44502e-10	-1.48074	2.17576e-10	-4.44502e-10	-1.46238	1.1365e-05	-4.44502e-10	-1.45101
102942054	chr14:102942054:T:C	2.82813e-19	-4.44502e-10	-0.138574	4.00449e-10	-4.44502e-10	-0.852344	1.7396e-05	-4.44502e-10	-1.02531
102942213	chr14:102942213:G:A	3.49466e-20	-1.44362	-0.785921	5.723e-10	0.0465026	-0.541769	1.94746e-05	-0.517336	-0.395107
102942476	chr14:102942476:C:T	4.34466e-20	-2.01183	-4.62281e-10	2.52296e-10	-1.31433	-4.62281e-10	1.07944e-05	-1.50253	-4.62281e-10
102942563	chr14:102942563:A:G	6.26719e-20	-1.62767	-0.0177771	5.19028e-11	-2.07518	-0.820374	2.7826e-06	-2.23929	-0.618874
102942793	chr14:102942793:G:A	2.22564e-19	-4.44502e-10	-0.378146	5.38801e-10	-4.44502e-10	-0.555583	3.01574e-05	-4.44502e-10	-0.475122
102942905	chr14:102942905:G:T	2.02432e-19	-4.44502e-10	-0.472954	7.45965e-10	-4.44502e-10	-0.230251	4.09596e-05	-4.44502e-10	-0.168967
102943054	chr14:102943054:G:A	7.4655e-20	-4.44502e-10	-1.47048	2.20891e-10	-4.44502e-10	-1.44726	1.14692e-05	-4.44502e-10	-1.44189
102943093	chr14:102943093:G:A	7.40731e-20	-4.44502e-10	-1.47831	2.13095e-10	-4.44502e-10	-1.48319	1.0994e-05	-4.44502e-10	-1.48421
102943326	chr14:102943326:C:G	8.71373e-21	-2.24153	-1.37693	2.42243e-11	-2.23167	-1.4259	1.46324e-06	-2.10271	-1.39819
102943382	chr14:102943382:C:T	2.6887e-19	-4.44502e-10	-0.18913	6.40444e-10	-4.44502e-10	-0.382768	3.60785e-05	-4.44502e-10	-0.295855
102943778	chr14:102943778:C:G	7.53639e-20	-4.44502e-10	-1.46103	2.14399e-10	-4.44502e-10	-1.47709	1.11804e-05	-4.44502e-10	-1.46739
102944068	chr14:102944068:G:A	7.38406e-20	-4.44502e-10	-1.48145	2.19076e-10	-4.44502e-10	-1.45551	1.12415e-05	-4.44502e-10	-1.46194
102944258	chr14:102944258:G:A	2.27689e-19	-4.44502e-10	-0.35538	5.14074e-10	-4.44502e-10	-0.602563	2.85716e-05	-4.44502e-10	-0.52914
102944639	chr14:102944639:G:A	1.50805e-20	-1.69897	-1.37098	2.79069e-11	-2.18819	-1.32787	1.57297e-06	-2.06291	-1.36568
102944667	chr14:102944667:A:G	1.02892e-20	-2.11324	-1.33902	8.43313e-11	-1.32881	-1.08136	3.37594e-06	-1.55819	-1.10669
102944728	chr14:102944728:G:A	7.36655e-20	-4.44502e-10	-1.48383	2.17478e-10	-4.44502e-10	-1.46283	1.10257e-05	-4.44502e-10	-1.48133
102945023	chr14:102945023:G:A	8.5851e-20	-4.44502e-10	-1.33075	2.15292e-10	-4.44502e-10	-1.47293	1.21136e-05	-4.44502e-10	-1.38722
102945420	chr14:102945420:G:A	1.06168e-19	-4.44502e-10	-1.11834	3.65739e-10	-4.44502e-10	-0.94301	2.02662e-05	-4.44502e-10	-0.872599
102945474	chr14:102945474:T:C	1.0342e-19	-4.44502e-10	-1.14456	3.10309e-10	-4.44502e-10	-1.10736	1.58143e-05	-4.44502e-10	-1.12064
102945498	chr14:102945498:C:T	1.46134e-20	-1.70677	-1.39464	2.47215e-11	-2.22329	-1.41396	1.35821e-06	-2.17415	-1.40124
102945520	chr14:102945520:C:T	2.00733e-20	-1.71558	-1.06839	2.62729e-10	-0.523642	-0.750165	9.6669e-06	-0.845689	-0.767157
102945764	chr14:102945764:C:T	1.57765e-20	-1.93976	-1.08507	1.14212e-10	-1.19864	-0.908231	8.17013e-06	-0.947741	-0.833327
102945931	chr14:102945931:T:C	2.51115e-20	-1.75191	-0.808123	8.54549e-11	-2.08078	-0.316158	3.44252e-06	-2.23999	-0.405363
102946214	chr14:102946214:A:G	7.64369e-20	-4.44502e-10	-1.44689	2.25876e-10	-4.44502e-10	-1.42494	1.12632e-05	-4.44502e-10	-1.46002
102946726	chr14:102946726:C:T	8.73585e-20	-4.44502e-10	-1.31334	2.88865e-10	-4.44502e-10	-1.17897	1.5818e-05	-4.44502e-10	-1.1204
102947117	chr14:102947117:T:C	1.6668e-20	-1.81766	-1.15221	1.95429e-10	-0.707798	-0.861935	7.30929e-06	-1.01299	-0.879418
102947156	chr14:102947156:A:T	2.23028e-19	-4.44502e-10	-0.376062	5.04482e-10	-4.44502e-10	-0.621397	2.80675e-05	-4.44502e-10	-0.54694
102947197	chr14:102947197:T:C	1.5828e-19	-0.718992	-4.62281e-10	1.33367e-10	-1.95182	-4.62281e-10	9.86784e-06	-1.59227	-4.62281e-10
102947232	chr14:102947232:C:T	1.96387e-19	-4.44502e-10	-0.50327	4.8302e-10	-4.44502e-10	-0.664872	2.67359e-05	-4.44502e-10	-0.595545
102947426	chr14:102947426:C:T	9.85123e-20	-4.44502e-10	-1.19318	2.67919e-10	-4.44502e-10	-1.25424	1.48368e-05	-4.44502e-10	-1.18444
102947842	chr14:102947842:G:A	3.13859e-19	-1.97277	1.93835	4.33644e-10	-1.95821	1.1855	2.59895e-05	-1.74435	1.12049
102947878	chr14:102947878:C:T	2.726e-19	-4.44502e-10	-0.175352	9.77042e-10	-4.44502e-10	0.0396002	4.52762e-05	-4.44502e-10	-0.0687726
102947956	chr14:102947956:G:A	3.5903e-20	-1.45245	-0.750093	5.4118e-10	-0.0254051	-0.525773	1.89477e-05	-0.569959	-0.36991
102948082	chr14:102948082:G:A	1.58148e-18	-4.44502e-10	1.58276	3.40531e-09	-4.44502e-10	1.28816	0.000222172	-4.44502e-10	1.5219
102948905	chr14:102948905:G:A	1.0388e-19	-4.44502e-10	-1.14012	3.06888e-10	-4.44502e-10	-1.11845	1.533e-05	-4.44502e-10	-1.15174
102948910	chr14:102948910:A:G	1.52964e-20	-1.91079	-1.14496	1.66055e-10	-0.881227	-0.851384	6.25255e-06	-1.17895	-0.869618
102949068	chr14:102949068:C:G	1.36722e-19	-4.44502e-10	-0.865408	3.41644e-10	-4.44502e-10	-1.01116	1.77172e-05	-4.44502e-10	-1.00702
102949080	chr14:102949080:G:A	7.37668e-20	-4.44502e-10	-1.48245	2.1295e-10	-4.44502e-10	-1.48387	1.10383e-05	-4.44502e-10	-1.48019
102949340	chr14:102949340:C:T	9.53268e-20	-4.44502e-10	-1.22605	2.62367e-10	-4.44502e-10	-1.27518	1.28308e-05	-4.44502e-10	-1.3297
102949377	chr14:102949377:A:G	3.05412e-19	-4.44502e-10	-0.0616959	7.45656e-10	-4.44502e-10	-0.230666	4.30714e-05	-4.44502e-10	-0.118694
102949759	chr14:102949759:G:A	1.63695e-19	-0.423021	-0.262335	4.19779e-11	-2.24208	-0.865711	2.29291e-06	-2.19433	-0.857405
102950317	chr14:102950317:C:T	2.29068e-19	-4.44502e-10	-0.349342	5.55018e-10	-4.44502e-10	-0.525929	3.08706e-05	-4.44502e-10	-0.451749
102950502	chr14:102950502:C:T	7.40439e-20	-4.44502e-10	-1.4787	2.13974e-10	-4.44502e-10	-1.47908	1.13877e-05	-4.44502e-10	-1.44902
102950802	chr14:102950802:T:C	9.3211e-20	-4.44502e-10	-1.24849	2.60583e-10	-4.44502e-10	-1.28201	1.30215e-05	-4.44502e-10	-1.31495
102950885	chr14:102950885:G:A	2.22051e-19	-4.44502e-10	-0.380451	6.5459e-10	-4.44502e-10	-0.36092	4.00898e-05	-4.44502e-10	-0.190431
102952236	chr14:102952236:G:A	4.08783e-20	-2.07276	-4.62281e-10	2.21605e-10	-1.44403	-4.62281e-10	9.62894e-06	-1.61678	-4.62281e-10
102952373	chr14:102952373:T:C	7.4837e-20	-4.44502e-10	-1.46805	2.13241e-10	-4.44502e-10	-1.48251	1.10235e-05	-4.44502e-10	-1.48152
102952429	chr14:102952429:G:A	7.79984e-20	-4.44502e-10	-1.42667	2.33586e-10	-4.44502e-10	-1.39138	1.16019e-05	-4.44502e-10	-1.43039
102953576	chr14:102953576:G:A	3.6132e-20	-2.19618	-4.62281e-10	1.15399e-10	-2.09653	-4.62281e-10	5.26015e-06	-2.22139	-4.62281e-10
102953899	chr14:102953899:G:A	7.82849e-20	-4.44502e-10	-1.423	2.21057e-10	-4.44502e-10	-1.44651	1.11844e-05	-4.44502e-10	-1.46704
102954761	chr14:102954761:C:A	9.64225e-20	-4.44502e-10	-1.21462	2.62883e-10	-4.44502e-10	-1.27322	1.45201e-05	-4.44502e-10	-1.20602
102955214	chr14:102955214:G:A	7.45436e-20	-4.44502e-10	-1.47197	2.15939e-10	-4.44502e-10	-1.46993	1.12419e-05	-4.44502e-10	-1.46191
102955280	chr14:102955280:G:A	7.89602e-20	-4.44502e-10	-1.41442	2.28878e-10	-4.44502e-10	-1.41174	1.11737e-05	-4.44502e-10	-1.46799
102955495	chr14:102955495:G:A	2.44795e-19	-4.44502e-10	-0.282936	5.49105e-10	-4.44502e-10	-0.536639	3.07636e-05	-4.44502e-10	-0.455222
102956174	chr14:102956174:A:G	2.46407e-19	-4.44502e-10	-0.276374	6.11774e-10	-4.44502e-10	-0.428567	3.49052e-05	-4.44502e-10	-0.328918
102956492	chr14:102956492:G:A	5.61073e-20	-1.06854	-0.687558	9.58709e-10	0.555106	-0.534448	2.97934e-05	-0.0477117	-0.439556
102956633	chr14:102956633:C:T	3.43898e-19	-4.44502e-10	0.0569859	1.41092e-09	-4.44502e-10	0.407068	7.90242e-05	-4.44502e-10	0.488201
102956736	chr14:102956736:G:A	5.51877e-20	-1.08204	-0.69058	9.35844e-10	0.534375	-0.537856	2.91661e-05	-0.0654322	-0.443114
102957057	chr14:102957057:C:T	1.03318e-19	-4.44502e-10	-1.14554	2.86616e-10	-4.44502e-10	-1.18679	1.41931e-05	-4.44502e-10	-1.2288
102957391	chr14:102957391:TA:T	9.74118e-20	-4.44502e-10	-1.20441	2.68835e-10	-4.44502e-10	-1.25083	1.31546e-05	-4.44502e-10	-1.30478
102957646	chr14:102957646:T:C	1.01355e-19	-4.44502e-10	-1.16473	2.57371e-10	-4.44502e-10	-1.29441	1.5649e-05	-4.44502e-10	-1.13115
102957748	chr14:102957748:T:C	1.01424e-19	-4.44502e-10	-1.16405	2.67232e-10	-4.44502e-10	-1.25681	1.38151e-05	-4.44502e-10	-1.25579
102957771	chr14:102957771:G:A	3.07609e-19	-4.44502e-10	-0.0545302	6.7566e-10	-4.44502e-10	-0.32924	3.82048e-05	-4.44502e-10	-0.238594
102958003	chr14:102958003:C:T	2.58016e-19	-4.44502e-10	-0.230339	9.64947e-10	-4.44502e-10	0.0271437	5.4098e-05	-4.44502e-10	0.109244
102958100	chr14:102958100:T:C	7.4238e-20	-4.44502e-10	-1.47608	2.17708e-10	-4.44502e-10	-1.46178	1.10474e-05	-4.44502e-10	-1.47936
102958517	chr14:102958517:A:G	1.55442e-20	-1.95641	-1.08327	1.66014e-10	-0.977261	-0.755597	6.34729e-06	-1.25727	-0.77626
102958560	chr14:102958560:A:G	1.08707e-20	-2.0454	-1.35189	9.59582e-11	-1.17621	-1.10481	3.91491e-06	-1.41056	-1.1062
102958579	chr14:102958579:C:T	7.53291e-20	-4.44502e-10	-1.46149	2.1303e-10	-4.44502e-10	-1.4835	1.1046e-05	-4.44502e-10	-1.47948
102958782	chr14:102958782:G:A	4.84443e-20	-1.70427	-0.198673	6.26273e-10	-0.470387	0.0652441	2.5287e-05	-0.950626	0.299364
102958888	chr14:102958888:G:A	5.55926e-19	-4.44502e-10	0.537276	1.1875e-09	-4.44502e-10	0.234679	7.06653e-05	-4.44502e-10	0.376401
102959155	chr14:102959155:G:A	2.12263e-19	-0.425534	-4.62281e-10	9.15867e-10	-0.025059	-4.62281e-10	0.000110101	0.819849	-4.62281e-10
102959857	chr14:102959857:AAAAG:A	7.85859e-20	-4.44502e-10	-1.41917	2.57521e-10	-4.44502e-10	-1.29383	1.21244e-05	-4.44502e-10	-1.38633
102960071	chr14:102960071:G:A	2.22972e-19	-4.44502e-10	-0.376312	5.39664e-10	-4.44502e-10	-0.553982	3.00993e-05	-4.44502e-10	-0.477052
102960081	chr14:102960081:C:A	1.92242e-20	-1.46066	-1.36653	2.48513e-11	-2.23972	-1.3923	1.49458e-06	-2.10186	-1.37784
102960136	chr14:102960136:C:T	1.13297e-20	-1.90731	-1.44862	9.93871e-11	-0.881214	-1.36469	3.67211e-06	-1.20187	-1.37892
102960324	chr14:102960324:A:G	1.11631e-19	-4.44502e-10	-1.06816	3.48182e-10	-4.44502e-10	-0.992205	1.74043e-05	-4.44502e-10	-1.02484
102960386	chr14:102960386:G:A	2.03939e-19	-4.44502e-10	-0.465539	4.66555e-10	-4.44502e-10	-0.699554	2.58448e-05	-4.44502e-10	-0.629446
102960797	chr14:102960797:A:G	7.50059e-20	-4.44502e-10	-1.46579	2.21215e-10	-4.44502e-10	-1.44579	1.11394e-05	-4.44502e-10	-1.47107
102960927	chr14:102960927:G:A	2.61513e-19	-4.44502e-10	-0.216874	9.79106e-10	-4.44502e-10	0.0417097	5.49136e-05	-4.44502e-10	0.124207
102961218	chr14:102961218:T:C	9.87627e-20	-1.13423	-0.0564067	1.70584e-09	0.438446	0.158438	5.73928e-05	-0.129763	0.298127
102961492	chr14:102961492:G:A	2.09273e-19	-4.44502e-10	-0.439718	5.10731e-10	-4.44502e-10	-0.609088	2.83461e-05	-4.44502e-10	-0.537063
102961609	chr14:102961609:G:A	9.18465e-20	-4.44502e-10	-1.26324	2.54957e-10	-4.44502e-10	-1.30384	1.25542e-05	-4.44502e-10	-1.3515
102961668	chr14:102961668:T:C	9.39115e-20	-4.44502e-10	-1.24101	3.15308e-10	-4.44502e-10	-1.09138	1.73285e-05	-4.44502e-10	-1.0292
102961832	chr14:102961832:C:T	3.54452e-20	-2.21537	-4.62281e-10	1.26982e-10	-2.00089	-4.62281e-10	6.82901e-06	-1.96037	-4.62281e-10
102962354	chr14:102962354:A:T	1.02062e-19	-1.15778	-4.62281e-10	6.78395e-10	-0.3252	-4.62281e-10	1.32271e-05	-1.29929	-4.62281e-10
102962715	chr14:102962715:T:A	1.58516e-20	-1.53589	-1.48419	2.30821e-11	-2.22173	-1.48414	1.42097e-06	-2.046	-1.48421
102962716	chr14:102962716:G:A	7.90866e-20	-4.44502e-10	-1.41282	2.68437e-10	-4.44502e-10	-1.25231	1.3037e-05	-4.44502e-10	-1.31376
102963435	chr14:102963435:G:A	4.5391e-19	0.334541	-4.62281e-10	1.6544e-10	-1.73632	-4.62281e-10	6.72071e-06	-1.97636	-4.62281e-10
102963449	chr14:102963449:T:C	1.89574e-20	-1.88533	-0.955839	2.22797e-10	-0.836146	-0.602521	8.47655e-06	-1.13035	-0.613899
102963488	chr14:102963488:A:G	1.02781e-20	-2.06015	-1.3932	8.7386e-11	-1.20761	-1.16698	3.54222e-06	-1.43902	-1.17778
102963522	chr14:102963522:C:T	8.54132e-20	-4.44502e-10	-1.33586	2.39764e-10	-4.44502e-10	-1.36527	1.21378e-05	-4.44502e-10	-1.38523
102963892	chr14:102963892:C:T	1.99842e-19	-4.44502e-10	-0.485831	4.58178e-10	-4.44502e-10	-0.717672	2.53736e-05	-4.44502e-10	-0.647844
102964307	chr14:102964307:G:A	3.59899e-20	-2.20012	-4.62281e-10	1.46663e-10	-1.8568	-4.62281e-10	7.86612e-06	-1.81899	-4.62281e-10
102964858	chr14:102964858:T:A	3.64281e-19	-4.44502e-10	0.114567	1.50403e-09	-4.44502e-10	0.470972	8.42539e-05	-4.44502e-10	0.552281
102965135	chr14:102965135:C:T	7.36404e-20	-4.44502e-10	-1.48417	2.28092e-10	-4.44502e-10	-1.41518	1.14096e-05	-4.44502e-10	-1.4471
102965533	chr14:102965533:T:C	4.4065e-20	-1.21843	-0.779263	2.76381e-11	-2.22891	-1.29682	1.56396e-06	-2.24236	-1.19197
102965743	chr14:102965743:G:A	8.35609e-20	-4.44502e-10	-1.35778	2.27282e-10	-4.44502e-10	-1.41874	1.21386e-05	-4.44502e-10	-1.38516
102965833	chr14:102965833:G:A	7.44106e-20	-4.44502e-10	-1.47376	2.84466e-10	-4.44502e-10	-1.19432	1.43815e-05	-4.44502e-10	-1.21561
102965932	chr14:102965932:G:A	7.72319e-20	-4.44502e-10	-1.43655	2.27918e-10	-4.44502e-10	-1.41594	1.11149e-05	-4.44502e-10	-1.47327
102965954	chr14:102965954:C:T	7.53588e-20	-4.44502e-10	-1.4611	2.13509e-10	-4.44502e-10	-1.48125	1.1016e-05	-4.44502e-10	-1.48221
102965977	chr14:102965977:C:T	2.13349e-19	-4.44502e-10	-0.420432	7.92179e-10	-4.44502e-10	-0.170142	4.35031e-05	-4.44502e-10	-0.108721
102966140	chr14:102966140:G:A	1.39076e-18	-4.44502e-10	1.45424	1.08443e-09	-4.44502e-10	0.143876	4.41746e-05	-4.44502e-10	-0.0934028
102966522	chr14:102966522:C:T	7.78531e-20	-4.44502e-10	-1.42854	2.44849e-10	-4.44502e-10	-1.34429	1.31502e-05	-4.44502e-10	-1.30512
102966926	chr14:102966926:C:T	8.17334e-20	-1.14903	-0.230863	1.33243e-09	0.419197	-0.0693702	4.44604e-05	-0.151378	0.0644224
102966946	chr14:102966946:G:A	1.89537e-19	-4.44502e-10	-0.538775	4.51995e-10	-4.44502e-10	-0.731259	2.51966e-05	-4.44502e-10	-0.654846
102966949	chr14:102966949:C:T	4.27812e-20	-2.02726	-4.62281e-10	1.10952e-10	-2.13583	-4.62281e-10	5.15717e-06	-2.24117	-4.62281e-10
102966986	chr14:102966986:C:A	9.77856e-20	-4.44502e-10	-1.20058	2.70313e-10	-4.44502e-10	-1.24535	1.32144e-05	-4.44502e-10	-1.30025
102967020	chr14:102967020:G:A	7.49302e-20	-4.44502e-10	-1.4668	2.16904e-10	-4.44502e-10	-1.46548	1.10596e-05	-4.44502e-10	-1.47826
102967215	chr14:102967215:C:T	8.53553e-20	-4.44502e-10	-1.33654	2.39551e-10	-4.44502e-10	-1.36617	1.21274e-05	-4.44502e-10	-1.38608
102967559	chr14:102967559:C:T	1.98294e-19	-4.44502e-10	-0.493608	4.551e-10	-4.44502e-10	-0.724412	2.52109e-05	-4.44502e-10	-0.654276
102967650	chr14:102967650:G:A	1.70548e-20	-1.4679	-1.47902	2.28949e-11	-2.23427	-1.47974	1.49102e-06	-2.00328	-1.47882
102967736	chr14:102967736:C:G	3.78352e-20	-2.15012	-4.62281e-10	2.34781e-10	-1.38627	-4.62281e-10	8.42086e-06	-1.75084	-4.62281e-10
102967815	chr14:102967815:G:A	1.95154e-19	-4.44502e-10	-0.509568	4.62472e-10	-4.44502e-10	-0.708344	2.58049e-05	-4.44502e-10	-0.630991
102968139	chr14:102968139:C:CTGG	3.52776e-19	-4.44502e-10	0.0824729	1.45112e-09	-4.44502e-10	0.435159	8.12519e-05	-4.44502e-10	0.516001
102968193	chr14:102968193:T:A	3.77277e-19	-4.44502e-10	0.149622	8.36993e-10	-4.44502e-10	-0.115114	5.34189e-05	-4.44502e-10	0.0966103
102968916	chr14:102968916:G:T	7.71749e-20	-4.44502e-10	-1.43729	2.2124e-10	-4.44502e-10	-1.44568	1.12538e-05	-4.44502e-10	-1.46085
102969083	chr14:102969083:C:T	7.61507e-20	-4.44502e-10	-1.45064	2.21912e-10	-4.44502e-10	-1.44265	1.11989e-05	-4.44502e-10	-1.46574
102969508	chr14:102969508:C:T	2.6564e-19	-4.44502e-10	-0.201216	6.25728e-10	-4.44502e-10	-0.406014	3.61624e-05	-4.44502e-10	-0.293534
102969567	chr14:102969567:C:T	7.36757e-20	-4.44502e-10	-1.48369	2.14697e-10	-4.44502e-10	-1.4757	1.1052e-05	-4.44502e-10	-1.47895
102969589	chr14:102969589:C:T	2.55923e-19	-4.44502e-10	-0.238484	6.05135e-10	-4.44502e-10	-0.439478	3.22692e-05	-4.44502e-10	-0.40744
102969782	chr14:102969782:C:T	8.13815e-20	-4.44502e-10	-1.38421	2.59645e-10	-4.44502e-10	-1.28561	1.40026e-05	-4.44502e-10	-1.24231
102969846	chr14:102969846:G:C	9.09594e-20	-0.982575	-0.290371	1.56246e-09	0.654483	-0.145397	5.11953e-05	0.0616921	-0.00759839
102970344	chr14:102970344:A:G	1.12524e-19	-4.44502e-10	-1.06019	2.81943e-10	-4.44502e-10	-1.20322	1.42119e-05	-4.44502e-10	-1.22748
102971138	chr14:102971138:C:T	8.41588e-20	-4.44502e-10	-1.35065	2.20217e-10	-4.44502e-10	-1.45031	1.18949e-05	-4.44502e-10	-1.40544
102971208	chr14:102971208:G:C	3.89791e-20	-2.12033	-4.62281e-10	1.01596e-10	-2.22393	-4.62281e-10	5.15632e-06	-2.24133	-4.62281e-10
102971293	chr14:102971293:G:A	1.71814e-20	-1.5313	-1.40823	2.4121e-11	-2.23267	-1.42918	1.39058e-06	-2.13377	-1.41806
102972460	chr14:102972460:G:A	2.37664e-19	-4.44502e-10	-0.312502	8.82235e-10	-4.44502e-10	-0.0624712	4.93778e-05	-4.44502e-10	0.0179464
102972568	chr14:102972568:A:G	3.58409e-20	-1.18339	-1.02088	2.45055e-11	-2.23584	-1.41019	1.3261e-06	-2.23933	-1.35999
102972602	chr14:102972602:C:T	4.27556e-20	-0.920375	-1.10748	8.97133e-10	0.786382	-0.832108	2.64074e-05	0.316086	-0.923996
102972855	chr14:102972855:C:T	3.44731e-20	-2.24318	-4.62281e-10	1.10607e-10	-2.13894	-4.62281e-10	6.95314e-06	-1.94236	-4.62281e-10
102973073	chr14:102973073:C:T	8.02078e-20	-4.44502e-10	-1.39874	2.24799e-10	-4.44502e-10	-1.42972	1.20387e-05	-4.44502e-10	-1.39343
102973453	chr14:102973453:T:C	7.38708e-20	-4.44502e-10	-1.48104	2.12968e-10	-4.44502e-10	-1.48379	1.09957e-05	-4.44502e-10	-1.48405
102973559	chr14:102973559:G:C	1.08093e-19	-4.44502e-10	-1.10037	3.16714e-10	-4.44502e-10	-1.08693	1.52151e-05	-4.44502e-10	-1.15927
102973756	chr14:102973756:C:T	7.44235e-20	-4.44502e-10	-1.47359	2.13748e-10	-4.44502e-10	-1.48013	1.0994e-05	-4.44502e-10	-1.48421
102973945	chr14:102973945:G:T	4.42269e-19	-4.44502e-10	0.308559	1.43099e-09	-4.44502e-10	0.421193	8.23403e-05	-4.44502e-10	0.529308
102974821	chr14:102974821:C:T	8.53696e-20	-4.44502e-10	-1.33637	2.22269e-10	-4.44502e-10	-1.44104	1.18893e-05	-4.44502e-10	-1.40591
102975518	chr14:102975518:C:T	7.74168e-20	-4.44502e-10	-1.43416	2.18673e-10	-4.44502e-10	-1.45735	1.22952e-05	-4.44502e-10	-1.37234
102975872	chr14:102975872:G:A	4.41588e-19	0.307019	-4.62281e-10	1.40425e-08	2.70491	-4.62281e-10	0.000474974	2.28171	-4.62281e-10
102976303	chr14:102976303:T:TC	7.56955e-20	-4.44502e-10	-1.45664	2.15865e-10	-4.44502e-10	-1.47028	1.10714e-05	-4.44502e-10	-1.47719
102976382	chr14:102976382:C:T	9.43295e-20	-4.44502e-10	-1.23657	2.33534e-10	-4.44502e-10	-1.3916	1.27516e-05	-4.44502e-10	-1.3359
102976658	chr14:102976658:T:C	5.25885e-20	-1.82086	-4.62281e-10	8.38543e-10	-0.113264	-4.62281e-10	2.17338e-05	-0.802684	-4.62281e-10
102976895	chr14:102976895:A:G	1.85266e-20	-2.01571	-0.848439	5.36172e-11	-1.59926	-1.2638	1.95649e-06	-2.11828	-1.09212
102977015	chr14:102977015:C:T	1.09662e-19	-1.08596	-4.62281e-10	7.72355e-10	-0.195485	-4.62281e-10	1.44665e-05	-1.20972	-4.62281e-10
102977168	chr14:102977168:C:A	2.22855e-20	-1.60496	-1.07446	1.78708e-10	-0.355751	-1.30342	6.78831e-06	-0.761663	-1.20469
102977196	chr14:102977196:G:A	1.3206e-20	-1.75584	-1.44685	3.71627e-11	-1.75002	-1.47961	1.26421e-06	-2.18439	-1.46271
102977224	chr14:102977224:A:G	3.45197e-20	-0.757687	-1.48414	2.57736e-11	-2.19757	-1.39801	1.46791e-06	-2.09651	-1.4012
102977824	chr14:102977824:G:C	2.4065e-20	-1.33057	-1.27203	6.14165e-11	-1.3335	-1.39375	1.64157e-06	-2.0132	-1.3727
102977956	chr14:102977956:A:G	3.3165e-20	-1.50224	-0.779624	3.36933e-10	-0.162246	-0.862798	1.1442e-05	-0.692118	-0.752148
102978959	chr14:102978959:G:A	3.55373e-19	-1.84409	1.9339	4.02329e-10	-1.94278	1.09512	2.37594e-05	-1.78995	1.07637
102979572	chr14:102979572:C:T	3.48837e-20	-2.23134	-4.62281e-10	1.33408e-10	-1.95152	-4.62281e-10	5.68924e-06	-2.14298	-4.62281e-10
102980018	chr14:102980018:T:A	1.1826e-19	-4.44502e-10	-1.01047	3.19911e-10	-4.44502e-10	-1.07689	1.59161e-05	-4.44502e-10	-1.11422
102980277	chr14:102980277:G:A	7.41689e-20	-4.44502e-10	-1.47701	2.16552e-10	-4.44502e-10	-1.4671	1.09954e-05	-4.44502e-10	-1.48408
102981045	chr14:102981045:G:A	1.32115e-19	-4.44502e-10	-0.899683	4.29354e-10	-4.44502e-10	-0.782648	2.2573e-05	-4.44502e-10	-0.7648
102981272	chr14:102981272:G:T	2.18945e-19	-4.44502e-10	-0.39454	5.1305e-10	-4.44502e-10	-0.604556	2.67944e-05	-4.44502e-10	-0.593362
102981348	chr14:102981348:C:T	7.63687e-20	-4.44502e-10	-1.44779	2.12885e-10	-4.44502e-10	-1.48418	1.11156e-05	-4.44502e-10	-1.4732
102981636	chr14:102981636:C:T	5.41197e-20	-1.79216	-4.62281e-10	1.90482e-10	-1.59537	-4.62281e-10	5.51531e-06	-2.17403	-4.62281e-10
102981750	chr14:102981750:C:G	8.1211e-20	-4.44502e-10	-1.38631	2.64185e-10	-4.44502e-10	-1.26828	1.41918e-05	-4.44502e-10	-1.22889
102982202	chr14:102982202:G:T	9.71682e-21	-2.22551	-1.28399	2.67894e-11	-2.21492	-1.342	1.5519e-06	-2.13848	-1.3036
102982606	chr14:102982606:T:C	1.09392e-19	-4.44502e-10	-1.08842	3.47485e-10	-4.44502e-10	-0.994209	1.82056e-05	-4.44502e-10	-0.979823
102982695	chr14:102982695:T:A	3.4068e-20	-1.47586	-0.779138	3.60049e-10	-0.096489	-0.8622	1.20096e-05	-0.644158	-0.751686
102982865	chr14:102982865:T:C	1.08044e-18	-4.44502e-10	1.20177	3.62691e-09	-4.44502e-10	1.35121	0.000206505	-4.44502e-10	1.44877
102982984	chr14:102982984:A:G	2.31293e-19	-4.44502e-10	-0.339672	6.84318e-10	-4.44502e-10	-0.316507	3.32426e-05	-4.44502e-10	-0.37772
102983159	chr14:102983159:G:A	8.11218e-20	-4.44502e-10	-1.38741	2.38824e-10	-4.44502e-10	-1.3692	1.18167e-05	-4.44502e-10	-1.41204
102983201	chr14:102983201:C:T	5.01363e-20	-1.98528	0.116665	6.74369e-11	-1.73836	-0.895382	2.71538e-06	-1.88432	-0.998299
102983318	chr14:102983318:A:G	7.81081e-20	-4.44502e-10	-1.42527	2.21389e-10	-4.44502e-10	-1.44501	1.13045e-05	-4.44502e-10	-1.45635
102983436	chr14:102983436:C:T	1.00985e-19	-1.82401	0.655626	1.13404e-10	-2.09486	-0.0191109	6.90019e-06	-1.9155	-0.0345041
102984329	chr14:102984329:A:G	7.65325e-20	-4.44502e-10	-1.44564	2.30461e-10	-4.44502e-10	-1.40485	1.18782e-05	-4.44502e-10	-1.40685
102984358	chr14:102984358:A:G	3.30049e-20	-1.41864	-0.868064	3.64009e-10	8.49751e-05	-0.947835	1.18903e-05	-0.560443	-0.84539
102984621	chr14:102984621:G:A	3.45848e-20	-2.23994	-4.62281e-10	1.27867e-10	-1.99394	-4.62281e-10	6.78472e-06	-1.96688	-4.62281e-10
102985459	chr14:102985459:G:A	1.25505e-19	-4.44502e-10	-0.951015	3.37941e-10	-4.44502e-10	-1.02206	1.6773e-05	-4.44502e-10	-1.06179
102985482	chr14:102985482:C:G	7.44657e-20	-4.44502e-10	-1.47302	2.13609e-10	-4.44502e-10	-1.48078	1.10021e-05	-4.44502e-10	-1.48347
102985755	chr14:102985755:GAA:G	5.16989e-20	-1.83792	-4.62281e-10	1.52158e-10	-1.82001	-4.62281e-10	8.75065e-06	-1.71243	-4.62281e-10
102985772	chr14:102985772:G:T	1.18976e-19	-4.44502e-10	-1.00444	3.21574e-10	-4.44502e-10	-1.0717	1.59965e-05	-4.44502e-10	-1.10918
102985956	chr14:102985956:G:A	1.40988e-20	-1.81774	-1.31954	3.10075e-11	-2.06745	-1.34325	1.36761e-06	-2.22535	-1.34314
102986128	chr14:102986128:CCT:C	1.13233e-20	-1.87938	-1.47711	2.83103e-11	-2.0267	-1.475	1.18813e-06	-2.23548	-1.47369
102986183	chr14:102986183:C:G	1.52321e-18	-4.44502e-10	1.54522	4.11455e-09	-4.44502e-10	1.47735	0.000267814	-4.44502e-10	1.70874
102986634	chr14:102986634:G:C	7.95324e-20	-4.44502e-10	-1.40719	2.23212e-10	-4.44502e-10	-1.43681	1.19218e-05	-4.44502e-10	-1.40319
102986730	chr14:102986730:T:C	1.37947e-20	-1.89349	-1.26558	7.87331e-11	-1.11576	-1.3631	5.35398e-06	-0.872435	-1.33128
102987018	chr14:102987018:C:T	8.57842e-20	-4.44502e-10	-1.33152	2.8543e-10	-4.44502e-10	-1.19093	1.54162e-05	-4.44502e-10	-1.14613
102987055	chr14:102987055:G:A	9.00569e-20	-4.44502e-10	-1.28292	2.46644e-10	-4.44502e-10	-1.33699	1.34765e-05	-4.44502e-10	-1.28061
102987056	chr14:102987056:T:C	6.75831e-20	-2.16131	0.591307	1.19658e-10	-1.59382	-0.466464	7.60999e-06	-1.26721	-0.584878
102987716	chr14:102987716:A:G	2.4079e-20	-1.5687	-1.03332	1.99698e-10	-0.272385	-1.27574	7.49881e-06	-0.696242	-1.17057
102987991	chr14:102987991:G:A	2.11777e-20	-1.60137	-1.12904	1.76129e-10	-0.334348	-1.33937	6.59472e-06	-0.745883	-1.2494
102988671	chr14:102988671:G:A	2.1358e-20	-1.60955	-1.11238	1.76107e-10	-0.345241	-1.3286	6.59315e-06	-0.75961	-1.23591
102988762	chr14:102988762:G:A	3.64401e-20	-2.18769	-4.62281e-10	2.90282e-10	-1.17408	-4.62281e-10	1.12657e-05	-1.45979	-4.62281e-10
102988793	chr14:102988793:G:T	8.82544e-20	-4.44502e-10	-1.30314	2.75074e-10	-4.44502e-10	-1.22789	1.4172e-05	-4.44502e-10	-1.23028
102988823	chr14:102988823:A:C	3.10131e-19	-4.44502e-10	-0.046365	7.1204e-10	-4.44502e-10	-0.276795	4.13963e-05	-4.44502e-10	-0.158363
102989012	chr14:102989012:C:T	3.36845e-20	-1.43262	-0.833704	3.33967e-10	0.00338421	-1.03727	1.04897e-05	-0.566888	-0.964275
102989485	chr14:102989485:T:A	8.1211e-20	-4.44502e-10	-1.38631	2.64185e-10	-4.44502e-10	-1.26828	1.41918e-05	-4.44502e-10	-1.22889
102989812	chr14:102989812:T:A	7.38309e-20	-4.44502e-10	-1.48158	2.12896e-10	-4.44502e-10	-1.48412	1.10053e-05	-4.44502e-10	-1.48318
102990040	chr14:102990040:C:T	7.72728e-20	-4.44502e-10	-1.43602	2.13137e-10	-4.44502e-10	-1.483	1.11915e-05	-4.44502e-10	-1.4664
102990119	chr14:102990119:G:A	5.09842e-20	-1.85184	-4.62281e-10	8.18823e-10	-0.137061	-4.62281e-10	2.37317e-05	-0.714744	-4.62281e-10
102990268	chr14:102990268:A:G	8.94468e-20	-4.44502e-10	-1.28971	2.1787e-10	-4.44502e-10	-1.46103	1.24756e-05	-4.44502e-10	-1.35778
102990365	chr14:102990365:C:T	1.81806e-20	-2.16148	-0.721529	5.7792e-11	-1.6451	-1.14298	4.51786e-06	-1.43774	-0.935776
102990449	chr14:102990449:C:T	9.31215e-20	-4.44502e-10	-1.24945	2.89321e-10	-4.44502e-10	-1.17739	1.51042e-05	-4.44502e-10	-1.16658
102991119	chr14:102991119:G:GA	3.5789e-20	-2.20572	-4.62281e-10	1.16039e-10	-2.09101	-4.62281e-10	5.1952e-06	-2.23382	-4.62281e-10
102991140	chr14:102991140:A:T	1.06834e-19	-4.44502e-10	-1.11208	3.12008e-10	-4.44502e-10	-1.1019	1.78064e-05	-4.44502e-10	-1.00199
102991374	chr14:102991374:C:T	7.42731e-20	-4.44502e-10	-1.47561	2.13308e-10	-4.44502e-10	-1.48219	1.09962e-05	-4.44502e-10	-1.484
102991787	chr14:102991787:G:C	4.23929e-20	-2.03638	-4.62281e-10	2.67698e-10	-1.25507	-4.62281e-10	9.84827e-06	-1.59426	-4.62281e-10
102991940	chr14:102991940:T:C	2.42346e-20	-1.50473	-1.09084	3.45091e-10	-0.10907	-0.892053	9.95314e-06	-0.670895	-0.912771
102991989	chr14:102991989:T:C	8.39442e-20	-4.44502e-10	-1.35321	2.58452e-10	-4.44502e-10	-1.29022	1.34548e-05	-4.44502e-10	-1.28222
102992472	chr14:102992472:G:A	7.73897e-20	-4.44502e-10	-1.43451	2.37834e-10	-4.44502e-10	-1.37336	1.20737e-05	-4.44502e-10	-1.39052
102993430	chr14:102993430:A:G	7.39523e-20	-4.44502e-10	-1.47994	2.26866e-10	-4.44502e-10	-1.42057	1.10106e-05	-4.44502e-10	-1.4827
102993860	chr14:102993860:T:G	2.30311e-20	-1.57317	-1.07335	1.92562e-10	-0.282375	-1.30214	7.21253e-06	-0.702539	-1.2032
102993878	chr14:102993878:C:T	1.94587e-20	-1.99913	-0.815941	5.35328e-11	-1.62174	-1.24289	1.98709e-06	-2.12955	-1.06533
102993933	chr14:102993933:TGGTTTGGGAATGGAAG:T	1.12273e-18	-4.44502e-10	1.24016	2.95501e-09	-4.44502e-10	1.14633	0.000192153	-4.44502e-10	1.37674
102994614	chr14:102994614:C:T	7.36396e-20	-4.44502e-10	-1.48418	2.24419e-10	-4.44502e-10	-1.43142	1.17634e-05	-4.44502e-10	-1.41656
102994624	chr14:102994624:A:C	8.10611e-20	-4.44502e-10	-1.38816	2.63456e-10	-4.44502e-10	-1.27104	1.41493e-05	-4.44502e-10	-1.23189
102994784	chr14:102994784:C:T	8.14134e-20	-4.44502e-10	-1.38382	2.3771e-10	-4.44502e-10	-1.37388	1.17946e-05	-4.44502e-10	-1.41392
102994876	chr14:102994876:T:C	7.56019e-20	-4.44502e-10	-1.45788	2.12978e-10	-4.44502e-10	-1.48374	1.10594e-05	-4.44502e-10	-1.47828
102994970	chr14:102994970:G:A	3.71979e-20	-2.16711	-4.62281e-10	1.24268e-10	-2.02249	-4.62281e-10	5.24243e-06	-2.22477	-4.62281e-10
102995178	chr14:102995178:TC:T	7.46681e-20	-4.44502e-10	-1.47031	2.12883e-10	-4.44502e-10	-1.48419	1.09997e-05	-4.44502e-10	-1.48369
102995229	chr14:102995229:C:T	1.05445e-20	-1.96807	-1.45968	3.00198e-11	-1.95993	-1.48315	1.17962e-06	-2.23841	-1.47796
102995343	chr14:102995343:T:C	7.36595e-20	-4.44502e-10	-1.48391	2.1429e-10	-4.44502e-10	-1.4776	1.11076e-05	-4.44502e-10	-1.47392
102995526	chr14:102995526:T:C	7.42776e-20	-4.44502e-10	-1.47555	2.13329e-10	-4.44502e-10	-1.48209	1.11269e-05	-4.44502e-10	-1.47219
102995540	chr14:102995540:C:A	7.36386e-20	-4.44502e-10	-1.48419	2.13259e-10	-4.44502e-10	-1.48242	1.10536e-05	-4.44502e-10	-1.4788
102995595	chr14:102995595:G:C	1.99651e-20	-2.005	-0.784373	5.51209e-11	-1.61157	-1.22383	2.04699e-06	-2.1251	-1.04009
102995614	chr14:102995614:G:A	1.91722e-20	-2.00703	-0.822867	5.40319e-11	-1.60768	-1.24768	1.98863e-06	-2.12305	-1.07106
102995648	chr14:102995648:C:A	7.36668e-20	-4.44502e-10	-1.48381	2.1364e-10	-4.44502e-10	-1.48064	1.10001e-05	-4.44502e-10	-1.48365
102995870	chr14:102995870:C:A	7.82077e-20	-4.44502e-10	-1.42399	2.32285e-10	-4.44502e-10	-1.39697	1.11584e-05	-4.44502e-10	-1.46937
102996011	chr14:102996011:A:G	9.62919e-20	-4.44502e-10	-1.21597	3.00439e-10	-4.44502e-10	-1.13969	1.56946e-05	-4.44502e-10	-1.12824
102996017	chr14:102996017:G:A	7.1454e-20	-1.51431	-4.62281e-10	8.25557e-10	-0.128872	-4.62281e-10	2.54533e-05	-0.64471	-4.62281e-10
102996181	chr14:102996181:T:C	3.47196e-20	-2.23606	-4.62281e-10	1.48517e-10	-1.84423	-4.62281e-10	6.33774e-06	-2.03503	-4.62281e-10
102996335	chr14:102996335:G:A	2.17765e-19	-1.99174	1.5918	2.70451e-10	-2.07331	0.82847	1.5356e-05	-1.95303	0.802976
102996699	chr14:102996699:C:T	7.36431e-20	-4.44502e-10	-1.48413	2.13189e-10	-4.44502e-10	-1.48275	1.10469e-05	-4.44502e-10	-1.4794
102996765	chr14:102996765:C:T	1.98557e-20	-2.01219	-0.782676	5.52832e-11	-1.60957	-1.22289	2.05459e-06	-2.12249	-1.03899
102996799	chr14:102996799:T:G	9.60419e-21	-2.05741	-1.46375	2.90991e-11	-2.07072	-1.4035	1.23686e-06	-2.23994	-1.42904
102996888	chr14:102996888:G:C	7.96928e-20	-4.44502e-10	-1.40518	2.18334e-10	-4.44502e-10	-1.45891	1.12951e-05	-4.44502e-10	-1.45719
102997224	chr14:102997224:G:A	1.18336e-20	-1.8985	-1.41391	2.41527e-11	-2.23066	-1.42987	1.62413e-06	-2.0673	-1.32929
102997262	chr14:102997262:G:A	1.26513e-20	-2.16553	-1.08007	4.56594e-11	-1.65164	-1.37208	3.28789e-06	-1.45075	-1.24056
102997572	chr14:102997572:G:C	1.90712e-19	-4.44502e-10	-0.532594	5.90485e-10	-4.44502e-10	-0.463986	3.26031e-05	-4.44502e-10	-0.397146
102997612	chr14:102997612:G:A	1.68655e-19	-4.44502e-10	-0.655505	4.83134e-10	-4.44502e-10	-0.664637	2.6198e-05	-4.44502e-10	-0.615872
102997657	chr14:102997657:G:A	1.27712e-20	-1.75249	-1.48367	1.24824e-10	-0.554525	-1.4635	3.92134e-06	-1.0435	-1.47162
102997818	chr14:102997818:T:C	2.33542e-20	-1.48027	-1.15232	2.56574e-10	-0.111081	-1.18643	8.1539e-06	-0.627833	-1.15522
102997819	chr14:102997819:A:G	1.99454e-20	-1.49345	-1.29691	2.18891e-10	-0.132648	-1.32371	6.91975e-06	-0.646318	-1.30086
102998358	chr14:102998358:A:G	2.09271e-20	-1.97011	-0.772204	5.2567e-11	-1.66465	-1.21819	2.01571e-06	-2.1476	-1.03298
102998463	chr14:102998463:A:G	8.15703e-20	-4.44502e-10	-1.38189	2.16813e-10	-4.44502e-10	-1.4659	1.1503e-05	-4.44502e-10	-1.43894
102998946	chr14:102998946:G:A	7.64146e-20	-4.44502e-10	-1.44719	2.2305e-10	-4.44502e-10	-1.43754	1.12389e-05	-4.44502e-10	-1.46218
102999277	chr14:102999277:G:C	2.29524e-19	-4.44502e-10	-0.347349	5.02935e-10	-4.44502e-10	-0.62447	2.60305e-05	-4.44502e-10	-0.622283
102999342	chr14:102999342:C:T	3.44909e-20	-2.24266	-4.62281e-10	1.78396e-10	-1.66092	-4.62281e-10	6.50861e-06	-2.00843	-4.62281e-10
102999485	chr14:102999485:C:T	7.40694e-20	-4.44502e-10	-1.47836	2.15986e-10	-4.44502e-10	-1.46972	1.09969e-05	-4.44502e-10	-1.48394
102999711	chr14:102999711:G:A	4.94702e-20	-1.88199	-4.62281e-10	3.90929e-10	-0.876403	-4.62281e-10	1.3661e-05	-1.26701	-4.62281e-10
102999884	chr14:102999884:C:T	8.16445e-20	-4.44502e-10	-1.38098	2.3984e-10	-4.44502e-10	-1.36496	1.1866e-05	-4.44502e-10	-1.40788
103000224	chr14:103000224:G:A	1.54045e-19	-4.44502e-10	-0.746116	4.26644e-10	-4.44502e-10	-0.78898	2.39671e-05	-4.44502e-10	-0.70487
103000296	chr14:103000296:C:T	1.48506e-20	-1.66151	-1.42381	4.12166e-11	-1.65592	-1.47017	1.33314e-06	-2.14861	-1.44541
103000854	chr14:103000854:C:T	9.53127e-20	-1.35324	0.127046	9.25717e-10	0.126634	-0.140995	2.96974e-05	-0.442374	-0.0481191
103001217	chr14:103001217:G:A	7.97647e-20	-4.44502e-10	-1.40428	2.5735e-10	-4.44502e-10	-1.29449	1.37638e-05	-4.44502e-10	-1.25951
103001265	chr14:103001265:C:T	7.44252e-20	-4.44502e-10	-1.47357	2.12893e-10	-4.44502e-10	-1.48414	1.10382e-05	-4.44502e-10	-1.48019
103001607	chr14:103001607:G:A	8.00858e-18	-4.44502e-10	3.20491	2.10467e-08	-4.44502e-10	3.10957	0.00149762	-4.44502e-10	3.43008
103001624	chr14:103001624:C:T	7.44778e-20	-4.44502e-10	-1.47286	2.21994e-10	-4.44502e-10	-1.44228	1.12307e-05	-4.44502e-10	-1.46291
103001651	chr14:103001651:A:C	7.37904e-20	-4.44502e-10	-1.48213	2.12997e-10	-4.44502e-10	-1.48365	1.10869e-05	-4.44502e-10	-1.47579
103001968	chr14:103001968:T:C	1.11706e-20	-2.20323	-1.16684	3.71848e-11	-1.81448	-1.41455	2.46834e-06	-1.57064	-1.40737
103002260	chr14:103002260:C:T	1.36231e-20	-2.17101	-1.00058	6.79526e-11	-1.69392	-0.932199	4.80176e-06	-1.44371	-0.868856
103002620	chr14:103002620:T:G	9.45165e-20	-4.44502e-10	-1.23459	3.06642e-10	-4.44502e-10	-1.11925	1.60955e-05	-4.44502e-10	-1.10301
103002652	chr14:103002652:C:T	6.41844e-20	-1.6216	-4.62281e-10	1.06047e-10	-2.18104	-4.62281e-10	5.38115e-06	-2.19865	-4.62281e-10
103002703	chr14:103002703:C:T	7.73361e-20	-4.44502e-10	-1.4352	2.44413e-10	-4.44502e-10	-1.34607	1.30201e-05	-4.44502e-10	-1.31506
103002792	chr14:103002792:A:G	7.86013e-20	-4.44502e-10	-1.41897	2.31774e-10	-4.44502e-10	-1.39917	1.15823e-05	-4.44502e-10	-1.43208
103002816	chr14:103002816:G:A	1.20888e-19	-4.44502e-10	-0.988496	3.26677e-10	-4.44502e-10	-1.05596	1.62361e-05	-4.44502e-10	-1.09431
103002896	chr14:103002896:C:T	3.46016e-20	-2.23946	-4.62281e-10	1.06414e-10	-2.1776	-4.62281e-10	5.85859e-06	-2.11364	-4.62281e-10
103003034	chr14:103003034:G:A	1.21052e-20	-1.87248	-1.41724	2.96347e-11	-2.02325	-1.43273	1.23645e-06	-2.23638	-1.43293
103003613	chr14:103003613:C:T	5.03265e-20	-1.86483	-4.62281e-10	1.03913e-10	-2.20137	-4.62281e-10	5.64277e-06	-2.15118	-4.62281e-10
103004086	chr14:103004086:C:T	7.36417e-20	-4.44502e-10	-1.48415	2.14098e-10	-4.44502e-10	-1.4785	1.10787e-05	-4.44502e-10	-1.47653
103004206	chr14:103004206:C:T	7.71825e-20	-4.44502e-10	-1.43719	2.23209e-10	-4.44502e-10	-1.43682	1.15478e-05	-4.44502e-10	-1.43506
103004310	chr14:103004310:T:C	1.39024e-20	-1.71142	-1.43988	3.88557e-11	-1.70776	-1.47731	1.29049e-06	-2.16881	-1.45773
103004801	chr14:103004801:G:A	1.37993e-20	-1.73344	-1.4253	3.82771e-11	-1.72922	-1.47086	1.29607e-06	-2.17618	-1.44604
103004819	chr14:103004819:A:G	4.10272e-20	-1.46792	-0.601207	3.4477e-10	-0.0484984	-0.953554	1.32099e-05	-0.563227	-0.73736
103004848	chr14:103004848:G:A	7.59608e-20	-4.44502e-10	-1.45314	2.16528e-10	-4.44502e-10	-1.46721	1.11009e-05	-4.44502e-10	-1.47452
103004985	chr14:103004985:G:A	4.58685e-20	-1.95758	-4.62281e-10	1.01359e-10	-2.22626	-4.62281e-10	1.17684e-05	-1.41614	-4.62281e-10
103005428	chr14:103005428:G:A	7.1905e-19	0.794572	-4.62281e-10	3.88173e-08	3.72169	-4.62281e-10	0.00101734	3.04339	-4.62281e-10
103005815	chr14:103005815:T:A	2.18668e-19	-4.44502e-10	-0.395804	4.1765e-10	-4.44502e-10	-0.810286	2.80033e-05	-4.44502e-10	-0.549233
103005841	chr14:103005841:G:A	7.5423e-20	-4.44502e-10	-1.46025	2.15416e-10	-4.44502e-10	-1.47236	1.10597e-05	-4.44502e-10	-1.47825
103005847	chr14:103005847:C:T	3.94057e-20	-2.10945	-4.62281e-10	1.27723e-10	-1.99507	-4.62281e-10	5.3355e-06	-2.20717	-4.62281e-10
103005912	chr14:103005912:C:T	7.9581e-20	-4.44502e-10	-1.40658	2.56285e-10	-4.44502e-10	-1.29864	1.37325e-05	-4.44502e-10	-1.26179
103006113	chr14:103006113:G:C	7.50794e-20	-4.44502e-10	-1.46481	2.13346e-10	-4.44502e-10	-1.48201	1.11203e-05	-4.44502e-10	-1.47278
103006606	chr14:103006606:C:T	7.88689e-20	-4.44502e-10	-1.41557	2.29498e-10	-4.44502e-10	-1.40904	1.24709e-05	-4.44502e-10	-1.35815
103006702	chr14:103006702:T:C	8.50628e-21	-2.21588	-1.42668	2.42081e-11	-2.20268	-1.45556	1.3323e-06	-2.15759	-1.43706
103007134	chr14:103007134:G:A	8.14985e-20	-4.44502e-10	-1.38277	2.33659e-10	-4.44502e-10	-1.39107	1.18596e-05	-4.44502e-10	-1.40841
103007499	chr14:103007499:G:A	2.45709e-19	-4.44502e-10	-0.27921	7.29094e-10	-4.44502e-10	-0.253126	3.52584e-05	-4.44502e-10	-0.318851
103007630	chr14:103007630:G:A	1.44696e-19	-4.44502e-10	-0.808727	4.91178e-10	-4.44502e-10	-0.648123	2.61655e-05	-4.44502e-10	-0.617111
103007861	chr14:103007861:C:T	1.44696e-19	-4.44502e-10	-0.808727	4.91178e-10	-4.44502e-10	-0.648123	2.61655e-05	-4.44502e-10	-0.617111
103007954	chr14:103007954:T:G	1.84669e-20	-1.91026	-0.957125	4.46524e-11	-1.72306	-1.32296	1.70938e-06	-2.17039	-1.17503
103007964	chr14:103007964:C:T	1.41344e-19	-4.44502e-10	-0.83216	4.78348e-10	-4.44502e-10	-0.674592	2.54842e-05	-4.44502e-10	-0.643495
103008066	chr14:103008066:C:CT	1.57128e-20	-2.17462	-0.854261	5.13014e-11	-1.66827	-1.23895	3.79583e-06	-1.46273	-1.08492
103008139	chr14:103008139:G:A	7.37263e-20	-4.44502e-10	-1.483	2.1645e-10	-4.44502e-10	-1.46757	1.119e-05	-4.44502e-10	-1.46653
103008241	chr14:103008241:C:T	2.87589e-20	-1.67325	-0.751166	3.68629e-10	-0.424011	-0.511127	1.09668e-05	-0.941514	-0.545163
103008865	chr14:103008865:A:C	1.38233e-20	-1.81001	-1.34699	3.64277e-11	-1.82284	-1.42676	1.32296e-06	-2.20571	-1.39597
103008876	chr14:103008876:A:G	8.10994e-20	-4.44502e-10	-1.38768	2.38622e-10	-4.44502e-10	-1.37005	1.18224e-05	-4.44502e-10	-1.41156
103008891	chr14:103008891:T:C	3.54341e-20	-2.21568	-4.62281e-10	1.34095e-10	-1.94638	-4.62281e-10	5.20432e-06	-2.23206	-4.62281e-10
103009137	chr14:103009137:G:A	1.06403e-19	-1.11613	-4.62281e-10	1.06572e-10	-2.17611	-4.62281e-10	5.2576e-06	-2.22188	-4.62281e-10
103009283	chr14:103009283:C:T	3.28094e-19	-4.44502e-10	0.00994215	1.18846e-09	-4.44502e-10	0.23548	5.48988e-05	-4.44502e-10	0.123938
103009321	chr14:103009321:A:G	1.32015e-20	-1.75855	-1.44448	2.70261e-11	-2.09162	-1.4565	1.23138e-06	-2.21657	-1.45685
103009353	chr14:103009353:C:T	7.97129e-20	-4.44502e-10	-1.40493	2.32842e-10	-4.44502e-10	-1.39457	1.16015e-05	-4.44502e-10	-1.43042
103010087	chr14:103010087:A:G	8.43451e-20	-4.44502e-10	-1.34844	2.50857e-10	-4.44502e-10	-1.32004	1.2358e-05	-4.44502e-10	-1.36725
103010539	chr14:103010539:G:A	2.36716e-20	-1.59276	-1.02632	1.94812e-10	-0.247627	-1.32527	6.8959e-06	-0.751628	-1.199
103010813	chr14:103010813:C:T	7.89874e-20	-4.44502e-10	-1.41407	2.53066e-10	-4.44502e-10	-1.31128	1.35331e-05	-4.44502e-10	-1.27641
103010831	chr14:103010831:A:T	2.3251e-19	-4.44502e-10	-0.334425	4.38301e-10	-4.44502e-10	-0.762024	2.96284e-05	-4.44502e-10	-0.49282
103011168	chr14:103011168:T:C	1.40237e-20	-1.7059	-1.43671	3.91292e-11	-1.70204	-1.47602	1.29672e-06	-2.16662	-1.4551
103011454	chr14:103011454:T:C	2.02938e-20	-1.92779	-0.845252	6.39679e-11	-1.42404	-1.26251	2.19601e-06	-1.99544	-1.09947
103011682	chr14:103011682:T:C	8.58595e-21	-2.21924	-1.41399	2.43302e-11	-2.20677	-1.44644	1.35595e-06	-2.15153	-1.42553
103012067	chr14:103012067:G:A	8.32663e-20	-4.44502e-10	-1.36132	2.47531e-10	-4.44502e-10	-1.33339	1.22181e-05	-4.44502e-10	-1.37864
103012525	chr14:103012525:C:T	1.43482e-20	-1.68769	-1.43204	3.98669e-11	-1.68539	-1.474	1.30915e-06	-2.16074	-1.45144
103013563	chr14:103013563:T:C	6.3158e-20	-1.56667	-0.0710495	1.11116e-10	-1.59725	-0.537102	4.75423e-06	-2.11112	-0.211398
103013680	chr14:103013680:G:A	3.44693e-20	-2.24329	-4.62281e-10	1.49161e-10	-1.8399	-4.62281e-10	6.09204e-06	-2.07457	-4.62281e-10
103013719	chr14:103013719:C:G	1.0209e-20	-2.07984	-1.38025	3.87815e-11	-1.80343	-1.38355	1.28601e-06	-2.2285	-1.40151
103013875	chr14:103013875:G:A	7.58948e-20	-4.44502e-10	-1.45401	2.16559e-10	-4.44502e-10	-1.46707	1.10993e-05	-4.44502e-10	-1.47467
103014315	chr14:103014315:C:T	8.03605e-20	-4.44502e-10	-1.39684	2.26825e-10	-4.44502e-10	-1.42075	1.15234e-05	-4.44502e-10	-1.43717
103014521	chr14:103014521:A:C	7.5894e-20	-4.44502e-10	-1.45402	2.16554e-10	-4.44502e-10	-1.46709	1.10991e-05	-4.44502e-10	-1.47469
103014582	chr14:103014582:T:A	3.52192e-20	-2.22177	-4.62281e-10	1.12101e-10	-2.12553	-4.62281e-10	5.53389e-06	-2.17066	-4.62281e-10
103014977	chr14:103014977:C:A	8.19726e-20	-4.44502e-10	-1.37697	2.19558e-10	-4.44502e-10	-1.45331	1.16097e-05	-4.44502e-10	-1.42971
103015224	chr14:103015224:G:A	1.53291e-19	-4.44502e-10	-0.751021	5.23762e-10	-4.44502e-10	-0.583892	2.79325e-05	-4.44502e-10	-0.551764
103015493	chr14:103015493:C:T	2.03969e-18	-4.44502e-10	1.83719	5.40742e-09	-4.44502e-10	1.7506	0.000356341	-4.44502e-10	1.99434
103015866	chr14:103015866:A:G	7.84675e-20	-4.44502e-10	-1.42067	2.21751e-10	-4.44502e-10	-1.44338	1.13236e-05	-4.44502e-10	-1.45467
103016104	chr14:103016104:G:A	1.47828e-20	-1.63841	-1.45148	3.6257e-11	-1.8	-1.4543	1.7202e-06	-1.97065	-1.36846
103016444	chr14:103016444:G:A	3.39019e-20	-2.24221	-0.017684	2.5215e-10	-1.35909	0.0441852	6.18488e-06	-2.06333	0.00388188
103016844	chr14:103016844:G:T	1.71443e-20	-1.94872	-0.992972	1.68404e-10	-0.41422	-1.30434	7.7951e-06	-0.644973	-1.18308
103017294	chr14:103017294:G:A	4.43828e-20	-1.99051	-4.62281e-10	1.00357e-08	2.36897	-4.62281e-10	8.37658e-05	0.546472	-4.62281e-10
103017452	chr14:103017452:G:A	7.88713e-20	-4.44502e-10	-1.41554	2.52894e-10	-4.44502e-10	-1.31196	1.35237e-05	-4.44502e-10	-1.27711
103017544	chr14:103017544:C:A	1.89407e-20	-1.94775	-0.894294	6.31382e-11	-1.40615	-1.29346	2.13176e-06	-1.98473	-1.13988
103017884	chr14:103017884:T:C	3.53515e-20	-2.21802	-4.62281e-10	1.46947e-10	-1.85486	-4.62281e-10	7.0358e-06	-1.93054	-4.62281e-10
103018307	chr14:103018307:G:A	7.81471e-20	-4.44502e-10	-1.42477	2.49173e-10	-4.44502e-10	-1.32678	1.33051e-05	-4.44502e-10	-1.2934
103018447	chr14:103018447:G:A	3.82121e-20	-2.14021	-4.62281e-10	2.09614e-09	0.802924	-4.62281e-10	1.77368e-05	-1.00591	-4.62281e-10
103018488	chr14:103018488:T:C	1.2759e-20	-2.24053	-0.996589	4.70683e-11	-1.66028	-1.33305	3.64734e-06	-1.39092	-1.19663
103018767	chr14:103018767:T:C	9.89594e-20	-4.44502e-10	-1.18865	2.70822e-10	-4.44502e-10	-1.24347	1.35726e-05	-4.44502e-10	-1.2735
103018810	chr14:103018810:A:G	1.76826e-20	-1.99106	-0.919724	7.30194e-11	-1.3367	-1.2175	1.72481e-06	-2.24314	-1.0933
103019135	chr14:103019135:T:C	4.29301e-20	-2.02379	-4.62281e-10	1.0205e-10	-2.21947	-4.62281e-10	5.18123e-06	-2.23651	-4.62281e-10
103019272	chr14:103019272:C:T	8.30805e-20	-4.44502e-10	-1.36355	2.46785e-10	-4.44502e-10	-1.33641	1.21857e-05	-4.44502e-10	-1.38129
103019286	chr14:103019286:C:T	7.84814e-20	-4.44502e-10	-1.4205	2.22233e-10	-4.44502e-10	-1.4412	1.13403e-05	-4.44502e-10	-1.45319
103019315	chr14:103019315:A:G	1.2897e-20	-2.23927	-0.987091	4.82498e-11	-1.64355	-1.32499	3.76507e-06	-1.36901	-1.18677
103019611	chr14:103019611:C:T	2.12154e-19	-4.44502e-10	-0.426046	6.69536e-10	-4.44502e-10	-0.338345	3.71102e-05	-4.44502e-10	-0.267661
103019638	chr14:103019638:C:T	2.35931e-20	-1.32922	-1.29318	6.39668e-11	-1.30261	-1.38395	1.72016e-06	-1.99111	-1.34802
103019840	chr14:103019840:C:T	7.58678e-20	-4.44502e-10	-1.45437	2.15734e-10	-4.44502e-10	-1.47088	1.13635e-05	-4.44502e-10	-1.45115
103020008	chr14:103020008:C:G	1.55305e-18	-4.44502e-10	1.56462	4.13254e-09	-4.44502e-10	1.48172	0.000269871	-4.44502e-10	1.71639
103020286	chr14:103020286:G:A	7.45e-20	-4.44502e-10	-1.47256	2.16097e-10	-4.44502e-10	-1.4692	1.11308e-05	-4.44502e-10	-1.47183
103020581	chr14:103020581:A:T	1.28768e-20	-2.24175	-0.986184	4.65207e-11	-1.68058	-1.32445	3.59757e-06	-1.4155	-1.1858
103021163	chr14:103021163:A:G	8.19726e-20	-4.44502e-10	-1.37697	2.19558e-10	-4.44502e-10	-1.45331	1.16097e-05	-4.44502e-10	-1.42971
103021326	chr14:103021326:C:T	7.80471e-20	-4.44502e-10	-1.42605	2.21228e-10	-4.44502e-10	-1.44574	1.12998e-05	-4.44502e-10	-1.45677
103021635	chr14:103021635:G:A	1.311e-20	-1.77067	-1.43932	3.65771e-11	-1.76827	-1.47724	1.26438e-06	-2.18934	-1.45763
103021731	chr14:103021731:G:A	1.72459e-20	-1.95479	-0.980991	1.67377e-10	-0.427544	-1.29714	7.77125e-06	-0.657803	-1.17332
103021808	chr14:103021808:T:C	8.66386e-20	-4.44502e-10	-1.32161	2.58223e-10	-4.44502e-10	-1.29111	1.2663e-05	-4.44502e-10	-1.34287
103021951	chr14:103021951:G:A	2.22275e-19	-4.44502e-10	-0.379444	4.23355e-10	-4.44502e-10	-0.796719	2.84646e-05	-4.44502e-10	-0.532892
103022222	chr14:103022222:C:T	3.49405e-20	-2.22971	-4.62281e-10	1.14833e-10	-2.10145	-4.62281e-10	5.54059e-06	-2.16945	-4.62281e-10
103022229	chr14:103022229:C:G	8.36202e-20	-4.44502e-10	-1.35707	2.4619e-10	-4.44502e-10	-1.33883	1.21308e-05	-4.44502e-10	-1.3858
103022372	chr14:103022372:G:C	8.21492e-20	-4.44502e-10	-1.37482	2.30754e-10	-4.44502e-10	-1.40358	1.17082e-05	-4.44502e-10	-1.42127
103022759	chr14:103022759:G:A	3.48384e-20	-2.23264	-4.62281e-10	3.73495e-10	-0.922026	-4.62281e-10	1.51616e-05	-1.16279	-4.62281e-10
103023693	chr14:103023693:A:C	2.04426e-19	-4.44502e-10	-0.463152	3.9647e-10	-4.44502e-10	-0.86233	2.63064e-05	-4.44502e-10	-0.611741
103024548	chr14:103024548:T:C	7.36788e-20	-4.44502e-10	-1.48364	2.1586e-10	-4.44502e-10	-1.4703	1.11573e-05	-4.44502e-10	-1.46946
103024555	chr14:103024555:A:G	1.69944e-20	-1.91456	-1.03592	1.79029e-10	-0.327389	-1.32999	8.19716e-06	-0.561229	-1.21654
103024640	chr14:103024640:A:C	8.17195e-20	-4.44502e-10	-1.38007	2.40214e-10	-4.44502e-10	-1.3634	1.1882e-05	-4.44502e-10	-1.40653
103024713	chr14:103024713:T:C	8.63315e-21	-2.20097	-1.42678	2.46132e-11	-2.18605	-1.4556	1.30315e-06	-2.17967	-1.43709
103025153	chr14:103025153:A:G	8.20365e-20	-4.44502e-10	-1.37619	2.61859e-10	-4.44502e-10	-1.27713	1.403e-05	-4.44502e-10	-1.24035
103025291	chr14:103025291:G:T	1.36458e-20	-2.20294	-0.96699	3.26374e-11	-2.04374	-1.31573	2.37052e-06	-1.84595	-1.1725
103025448	chr14:103025448:T:C	3.49185e-20	-2.23034	-4.62281e-10	1.02562e-10	-2.21446	-4.62281e-10	6.02261e-06	-2.08603	-4.62281e-10
103025583	chr14:103025583:C:T	1.07083e-19	-4.44502e-10	-1.10975	2.66858e-10	-4.44502e-10	-1.25821	1.44021e-05	-4.44502e-10	-1.21418
103025937	chr14:103025937:C:T	7.66991e-20	-4.44502e-10	-1.44347	2.41479e-10	-4.44502e-10	-1.35815	1.28541e-05	-4.44502e-10	-1.32789
103025995	chr14:103025995:G:A	2.22483e-19	-4.44502e-10	-0.378508	4.23551e-10	-4.44502e-10	-0.796256	2.84801e-05	-4.44502e-10	-0.53235
103026082	chr14:103026082:T:C	7.64005e-20	-4.44502e-10	-1.44737	2.17361e-10	-4.44502e-10	-1.46337	1.11309e-05	-4.44502e-10	-1.47183
103026099	chr14:103026099:C:T	1.65672e-20	-1.57584	-1.4001	4.52595e-11	-1.57571	-1.45681	1.40559e-06	-2.11443	-1.42666
103026498	chr14:103026498:C:T	1.086e-19	-4.44502e-10	-1.09569	2.66233e-10	-4.44502e-10	-1.26056	1.4534e-05	-4.44502e-10	-1.20506
103026723	chr14:103026723:C:T	1.19406e-18	1.30175	-4.62281e-10	1.68534e-10	-1.71779	-4.62281e-10	7.04479e-06	-1.92926	-4.62281e-10
103026909	chr14:103026909:G:A	7.49508e-20	-4.44502e-10	-1.46653	2.17536e-10	-4.44502e-10	-1.46257	1.11993e-05	-4.44502e-10	-1.4657
103027531	chr14:103027531:C:T	8.51794e-21	-2.19033	-1.45086	2.87364e-10	0.273835	-1.45802	5.65427e-06	-0.665497	-1.48365
103028037	chr14:103028037:G:C	8.57672e-20	-4.44502e-10	-1.33172	2.32104e-10	-4.44502e-10	-1.39774	1.24743e-05	-4.44502e-10	-1.35788
103028275	chr14:103028275:G:A	2.5839e-20	-1.34061	-1.19086	7.12094e-11	-1.31381	-1.26549	1.99862e-06	-1.98752	-1.20158
103029358	chr14:103029358:G:A	3.99836e-20	-2.09489	-4.62281e-10	1.08912e-10	-2.15439	-4.62281e-10	5.17261e-06	-2.23818	-4.62281e-10
103029444	chr14:103029444:G:C	1.31827e-19	-4.44502e-10	-0.901872	4.46176e-10	-4.44502e-10	-0.744217	2.37425e-05	-4.44502e-10	-0.714289
103029551	chr14:103029551:A:G	8.4702e-20	-4.44502e-10	-1.34422	2.73458e-10	-4.44502e-10	-1.23378	1.46978e-05	-4.44502e-10	-1.19386
103029599	chr14:103029599:G:A	1.50389e-20	-2.08085	-0.991873	8.50118e-11	-1.13683	-1.26531	1.64813e-06	-2.23074	-1.15118
103029626	chr14:103029626:A:G	5.34879e-20	-1.48289	-0.321014	1.49808e-10	-0.575985	-1.25959	6.83847e-06	-0.664166	-1.29482
103029638	chr14:103029638:C:T	8.17475e-20	-4.44502e-10	-1.37972	2.40184e-10	-4.44502e-10	-1.36353	1.18867e-05	-4.44502e-10	-1.40613
103030471	chr14:103030471:G:A	3.4517e-20	-2.24191	-4.62281e-10	1.2797e-10	-1.99313	-4.62281e-10	6.22963e-06	-2.05224	-4.62281e-10
103031078	chr14:103031078:T:C	1.40518e-19	-4.44502e-10	-0.838026	4.78673e-10	-4.44502e-10	-0.673912	2.55143e-05	-4.44502e-10	-0.642313
103031277	chr14:103031277:A:C	2.1654e-19	-4.44502e-10	-0.405582	6.84021e-10	-4.44502e-10	-0.316941	3.79638e-05	-4.44502e-10	-0.244922
103032538	chr14:103032538:A:AC	1.03277e-19	-4.44502e-10	-1.14595	3.01095e-10	-4.44502e-10	-1.1375	1.48963e-05	-4.44502e-10	-1.18044
103032540	chr14:103032540:A:C	8.62062e-21	-2.14862	-1.48058	2.33086e-11	-2.219	-1.4771	1.17334e-06	-2.23757	-1.48413
103032579	chr14:103032579:T:C	1.67284e-20	-1.53522	-1.43103	4.63256e-11	-1.53538	-1.47386	1.3968e-06	-2.09601	-1.45136
103032866	chr14:103032866:C:T	8.28485e-20	-4.44502e-10	-1.36635	2.59611e-10	-4.44502e-10	-1.28575	1.17048e-05	-4.44502e-10	-1.42155
103032913	chr14:103032913:G:A	7.85548e-20	-4.44502e-10	-1.41956	2.51489e-10	-4.44502e-10	-1.31753	1.34391e-05	-4.44502e-10	-1.28339
103032934	chr14:103032934:A:T	2.82428e-20	-1.46171	-0.980811	5.32035e-10	0.502319	-1.07054	1.32748e-05	-0.213388	-1.0823
103033094	chr14:103033094:G:A	4.72155e-19	0.373948	-4.62281e-10	2.42508e-08	3.25128	-4.62281e-10	0.000896962	2.91746	-4.62281e-10
103033275	chr14:103033275:G:A	2.21034e-20	-1.48637	-1.20126	2.95675e-11	-2.24176	-1.2165	1.97288e-06	-1.98102	-1.22104
103033283	chr14:103033283:G:A	7.77962e-20	-4.44502e-10	-1.42927	2.20779e-10	-4.44502e-10	-1.44777	1.12737e-05	-4.44502e-10	-1.45908
103033763	chr14:103033763:C:T	1.6648e-20	-1.5694	-1.40167	4.41954e-11	-1.59936	-1.45695	1.39532e-06	-2.11381	-1.43462
103034493	chr14:103034493:G:A	7.49502e-20	-4.44502e-10	-1.46654	2.14789e-10	-4.44502e-10	-1.47527	1.10773e-05	-4.44502e-10	-1.47666
103034646	chr14:103034646:C:T	1.45767e-19	-4.44502e-10	-0.80135	5.01939e-10	-4.44502e-10	-0.626452	2.68092e-05	-4.44502e-10	-0.592807
103034783	chr14:103034783:G:A	1.67599e-20	-1.53737	-1.42699	4.51733e-11	-1.56376	-1.47066	1.39153e-06	-2.09729	-1.45386
103034889	chr14:103034889:C:T	7.38287e-20	-4.44502e-10	-1.48161	2.16676e-10	-4.44502e-10	-1.46653	1.12297e-05	-4.44502e-10	-1.46299
103035349	chr14:103035349:G:A	7.37666e-20	-4.44502e-10	-1.48245	2.12948e-10	-4.44502e-10	-1.48388	1.10494e-05	-4.44502e-10	-1.47918
103035578	chr14:103035578:T:C	6.30399e-20	-1.63959	-4.62281e-10	2.28212e-10	-1.41465	-4.62281e-10	5.89254e-06	-2.10787	-4.62281e-10
103035615	chr14:103035615:T:C	1.71576e-20	-1.51804	-1.42287	4.58251e-11	-1.55145	-1.46864	1.40288e-06	-2.09192	-1.4511
103035954	chr14:103035954:C:A	8.02435e-20	-4.44502e-10	-1.39829	2.59433e-10	-4.44502e-10	-1.28643	1.39067e-05	-4.44502e-10	-1.24918
103035971	chr14:103035971:A:G	1.60579e-20	-1.58962	-1.41754	4.29473e-11	-1.61924	-1.46572	1.36636e-06	-2.12267	-1.44673
103036454	chr14:103036454:C:T	7.85454e-20	-4.44502e-10	-1.41968	2.13002e-10	-4.44502e-10	-1.48363	1.12374e-05	-4.44502e-10	-1.4623
103036967	chr14:103036967:C:T	1.10283e-19	-4.44502e-10	-1.08031	2.99702e-10	-4.44502e-10	-1.14214	1.49461e-05	-4.44502e-10	-1.1771
103037059	chr14:103037059:T:C	7.64117e-20	-4.44502e-10	-1.44722	2.39207e-10	-4.44502e-10	-1.3676	1.26895e-05	-4.44502e-10	-1.34078
103037089	chr14:103037089:TCA:T	8.84545e-21	-2.17524	-1.42822	2.52853e-11	-2.15678	-1.45793	1.26898e-06	-2.20431	-1.43903
103037090	chr14:103037090:CAGACTTTT:C	7.51798e-20	-4.44502e-10	-1.46348	2.13038e-10	-4.44502e-10	-1.48346	1.11041e-05	-4.44502e-10	-1.47424
103037750	chr14:103037750:G:A	9.02789e-20	-1.28046	-4.62281e-10	1.01391e-10	-2.22595	-4.62281e-10	5.1527e-06	-2.24203	-4.62281e-10
103037898	chr14:103037898:G:A	1.25523e-19	-4.44502e-10	-0.950871	4.02016e-10	-4.44502e-10	-0.848437	2.12568e-05	-4.44502e-10	-0.824879
103038077	chr14:103038077:C:T	7.84816e-20	-4.44502e-10	-1.42049	2.5068e-10	-4.44502e-10	-1.32075	1.33944e-05	-4.44502e-10	-1.28672
103038207	chr14:103038207:T:G	7.39034e-20	-4.44502e-10	-1.4806	2.12903e-10	-4.44502e-10	-1.48409	1.09993e-05	-4.44502e-10	-1.48372
103038395	chr14:103038395:G:A	7.70862e-20	-4.44502e-10	-1.43843	2.18793e-10	-4.44502e-10	-1.4568	1.1192e-05	-4.44502e-10	-1.46635
103039068	chr14:103039068:T:C	3.48903e-20	-2.23115	-4.62281e-10	1.08647e-10	-2.15682	-4.62281e-10	5.70664e-06	-2.13992	-4.62281e-10
103039108	chr14:103039108:C:T	1.31428e-19	-4.44502e-10	-0.904899	4.45923e-10	-4.44502e-10	-0.744784	2.37374e-05	-4.44502e-10	-0.7145
103039320	chr14:103039320:A:G	1.22346e-20	-1.80375	-1.47534	2.72151e-11	-2.06049	-1.48066	1.18805e-06	-2.22856	-1.48068
103039474	chr14:103039474:A:G	1.04331e-19	-4.44502e-10	-1.13579	2.84317e-10	-4.44502e-10	-1.19484	1.45245e-05	-4.44502e-10	-1.20572
103039760	chr14:103039760:T:C	7.3852e-20	-4.44502e-10	-1.4813	2.13228e-10	-4.44502e-10	-1.48257	1.10023e-05	-4.44502e-10	-1.48345
103039930	chr14:103039930:T:C	1.22762e-18	-4.44502e-10	1.32948	4.04905e-09	-4.44502e-10	1.46131	0.000232221	-4.44502e-10	1.56614
103040233	chr14:103040233:C:T	2.06199e-19	-4.44502e-10	-0.45452	4.84395e-10	-4.44502e-10	-0.66203	2.53352e-05	-4.44502e-10	-0.649359
103040248	chr14:103040248:G:A	7.41371e-20	-4.44502e-10	-1.47744	2.18731e-10	-4.44502e-10	-1.45709	1.13435e-05	-4.44502e-10	-1.45291
103040411	chr14:103040411:C:T	1.99027e-19	-4.44502e-10	-0.489919	3.88192e-10	-4.44502e-10	-0.88343	2.57015e-05	-4.44502e-10	-0.635002
103040519	chr14:103040519:C:T	7.76782e-20	-4.44502e-10	-1.43078	2.4642e-10	-4.44502e-10	-1.33789	1.31414e-05	-4.44502e-10	-1.30579
103040603	chr14:103040603:C:T	7.4334e-20	-4.44502e-10	-1.47479	2.13414e-10	-4.44502e-10	-1.4817	1.09979e-05	-4.44502e-10	-1.48385
103040682	chr14:103040682:T:G	9.2694e-20	-4.44502e-10	-1.25406	2.55772e-10	-4.44502e-10	-1.30064	1.31029e-05	-4.44502e-10	-1.30872
103040756	chr14:103040756:T:C	1.70486e-20	-1.55425	-1.39304	4.51672e-11	-1.58257	-1.45199	1.41408e-06	-2.10696	-1.42812
103040839	chr14:103040839:G:C	9.58271e-20	-4.44502e-10	-1.22081	3.20354e-10	-4.44502e-10	-1.0755	1.74027e-05	-4.44502e-10	-1.02493
103040892	chr14:103040892:C:T	7.39327e-20	-4.44502e-10	-1.4802	2.1288e-10	-4.44502e-10	-1.4842	1.10154e-05	-4.44502e-10	-1.48226
103041577	chr14:103041577:C:T	1.70535e-20	-1.5394	-1.4076	4.69035e-11	-1.53551	-1.46133	1.42467e-06	-2.09646	-1.43115
103041615	chr14:103041615:C:T	7.56393e-20	-4.44502e-10	-1.45738	2.15815e-10	-4.44502e-10	-1.47051	1.10722e-05	-4.44502e-10	-1.47712
103042029	chr14:103042029:G:A	8.1656e-20	-4.44502e-10	-1.38084	2.39981e-10	-4.44502e-10	-1.36437	1.18767e-05	-4.44502e-10	-1.40697
103042333	chr14:103042333:G:A	7.41559e-20	-4.44502e-10	-1.47719	2.1317e-10	-4.44502e-10	-1.48284	1.09943e-05	-4.44502e-10	-1.48417
103042464	chr14:103042464:C:T	7.4518e-20	-4.44502e-10	-1.47232	2.16154e-10	-4.44502e-10	-1.46894	1.1133e-05	-4.44502e-10	-1.47164
103042988	chr14:103042988:G:T	7.41404e-20	-4.44502e-10	-1.4774	2.13152e-10	-4.44502e-10	-1.48293	1.09942e-05	-4.44502e-10	-1.48419
103042999	chr14:103042999:AAAC:A	7.61576e-20	-2.22754	0.77699	7.0783e-10	-1.11433	0.8316	1.5295e-05	-1.94581	0.791786
103043249	chr14:103043249:AAAC:A	5.67753e-20	-0.708945	-1.03531	1.33343e-10	-0.72163	-1.23037	2.90204e-06	-1.6611	-1.15504
103043442	chr14:103043442:C:T	3.89658e-20	-2.12068	-4.62281e-10	1.34767e-10	-1.94138	-4.62281e-10	5.50389e-06	-2.1761	-4.62281e-10
103044015	chr14:103044015:C:T	1.06021e-19	-4.44502e-10	-1.11972	2.87508e-10	-4.44502e-10	-1.18368	1.4701e-05	-4.44502e-10	-1.19364
103044439	chr14:103044439:A:G	2.5017e-20	-1.30519	-1.25861	6.99156e-11	-1.27196	-1.32568	1.91037e-06	-1.9674	-1.26686
103045236	chr14:103045236:C:T	1.05791e-19	-4.44502e-10	-1.1219	2.86951e-10	-4.44502e-10	-1.18562	1.46729e-05	-4.44502e-10	-1.19555
103045484	chr14:103045484:T:C	7.8584e-20	-4.44502e-10	-1.41919	2.51195e-10	-4.44502e-10	-1.3187	1.34216e-05	-4.44502e-10	-1.28469
103045659	chr14:103045659:T:C	8.66084e-20	-4.44502e-10	-1.32196	2.58129e-10	-4.44502e-10	-1.29147	1.26568e-05	-4.44502e-10	-1.34336
103046290	chr14:103046290:C:T	2.05538e-19	-4.44502e-10	-0.457729	5.79595e-10	-4.44502e-10	-0.4826	2.82667e-05	-4.44502e-10	-0.53987
103046470	chr14:103046470:T:C	3.44694e-20	-2.24329	-4.62281e-10	1.54193e-10	-1.80673	-4.62281e-10	6.21795e-06	-2.05411	-4.62281e-10
103046715	chr14:103046715:G:A	7.59849e-20	-4.44502e-10	-1.45282	2.16558e-10	-4.44502e-10	-1.46707	1.1159e-05	-4.44502e-10	-1.46931
103046937	chr14:103046937:C:T	7.72836e-20	-4.44502e-10	-1.43588	2.4401e-10	-4.44502e-10	-1.34772	1.30055e-05	-4.44502e-10	-1.31618
103048050	chr14:103048050:G:A	4.18924e-20	-1.49711	-0.551144	3.77677e-11	-2.19835	-1.01512	2.40553e-06	-2.21872	-0.785062
103048201	chr14:103048201:T:C	1.45893e-19	-0.800486	-4.62281e-10	1.14182e-10	-2.10714	-4.62281e-10	8.55461e-06	-1.73508	-4.62281e-10
103048287	chr14:103048287:T:C	7.4457e-20	-4.44502e-10	-1.47314	2.13588e-10	-4.44502e-10	-1.48088	1.1002e-05	-4.44502e-10	-1.48348
103048635	chr14:103048635:G:A	1.81056e-18	-4.44502e-10	1.71803	4.75796e-09	-4.44502e-10	1.62264	0.000315659	-4.44502e-10	1.87311
103049177	chr14:103049177:C:A	8.10423e-20	-4.44502e-10	-1.38839	2.38058e-10	-4.44502e-10	-1.37242	1.1796e-05	-4.44502e-10	-1.4138
103049408	chr14:103049408:C:T	8.14696e-20	-4.44502e-10	-1.38313	2.39407e-10	-4.44502e-10	-1.36677	1.18435e-05	-4.44502e-10	-1.40977
103049593	chr14:103049593:C:T	2.12699e-20	-1.39982	-1.32625	5.81116e-11	-1.39507	-1.3875	1.6883e-06	-2.02453	-1.3333
103049774	chr14:103049774:C:T	5.66867e-20	-0.678105	-1.06771	1.33304e-10	-0.695705	-1.25659	2.86712e-06	-1.64341	-1.18483
103050079	chr14:103050079:T:C	8.88169e-20	-4.44502e-10	-1.29678	2.6818e-10	-4.44502e-10	-1.25327	1.21163e-05	-4.44502e-10	-1.38701
103050297	chr14:103050297:T:C	7.41682e-20	-4.44502e-10	-1.47702	2.13174e-10	-4.44502e-10	-1.48282	1.09944e-05	-4.44502e-10	-1.48416
103050365	chr14:103050365:G:C	8.0506e-20	-4.44502e-10	-1.39503	2.51425e-10	-4.44502e-10	-1.31779	1.27166e-05	-4.44502e-10	-1.33864
103050789	chr14:103050789:C:T	9.22961e-20	-4.44502e-10	-1.25836	2.72765e-10	-4.44502e-10	-1.23632	1.32711e-05	-4.44502e-10	-1.29597
103050818	chr14:103050818:A:C	7.41465e-20	-4.44502e-10	-1.47732	2.13148e-10	-4.44502e-10	-1.48294	1.09942e-05	-4.44502e-10	-1.48418
103050858	chr14:103050858:C:T	1.74746e-18	-4.44502e-10	1.68256	4.64948e-09	-4.44502e-10	1.59958	0.000305015	-4.44502e-10	1.83881
103051563	chr14:103051563:G:A	8.09463e-20	-4.44502e-10	-1.38957	2.41753e-10	-4.44502e-10	-1.35701	1.13786e-05	-4.44502e-10	-1.44982
103051604	chr14:103051604:G:A	1.07937e-19	-4.44502e-10	-1.10181	2.91994e-10	-4.44502e-10	-1.1682	1.49327e-05	-4.44502e-10	-1.178
103051633	chr14:103051633:C:G	8.97004e-21	-2.19157	-1.3979	6.47964e-11	-1.34063	-1.33305	3.49385e-06	-1.32517	-1.30538
103051780	chr14:103051780:T:C	7.44227e-20	-4.44502e-10	-1.4736	2.17055e-10	-4.44502e-10	-1.46478	1.1061e-05	-4.44502e-10	-1.47813
103051781	chr14:103051781:G:C	1.05429e-19	-4.44502e-10	-1.12533	2.86056e-10	-4.44502e-10	-1.18874	1.46311e-05	-4.44502e-10	-1.19841
103051812	chr14:103051812:C:T	3.86182e-20	-2.12964	-4.62281e-10	1.00799e-10	-2.2318	-4.62281e-10	5.14627e-06	-2.24328	-4.62281e-10
103052131	chr14:103052131:C:G	8.15651e-20	-4.44502e-10	-1.38196	2.43872e-10	-4.44502e-10	-1.34829	1.14324e-05	-4.44502e-10	-1.4451
103052359	chr14:103052359:T:A	9.00933e-20	-4.44502e-10	-1.28251	2.89513e-10	-4.44502e-10	-1.17673	1.52655e-05	-4.44502e-10	-1.15596
103052380	chr14:103052380:A:C	7.75588e-20	-4.44502e-10	-1.43232	2.20044e-10	-4.44502e-10	-1.4511	1.13321e-05	-4.44502e-10	-1.45391
103052483	chr14:103052483:C:G	5.57834e-20	-1.76188	-4.62281e-10	1.9565e-10	-1.5686	-4.62281e-10	5.58257e-06	-2.1619	-4.62281e-10
103052593	chr14:103052593:A:G	2.68053e-20	-1.92489	-0.569871	4.57054e-11	-2.00287	-1.01984	2.37529e-06	-2.23687	-0.779559
103052657	chr14:103052657:T:C	7.4465e-19	1.59812	-0.768561	1.44249e-09	1.45245	-1.02325	2.88133e-05	0.398523	-0.919241
103052783	chr14:103052783:G:C	9.0659e-20	-4.44502e-10	-1.27625	2.91014e-10	-4.44502e-10	-1.17156	1.53698e-05	-4.44502e-10	-1.14915
103052792	chr14:103052792:G:T	3.94897e-19	-4.44502e-10	0.195266	7.89032e-10	-4.44502e-10	-0.174123	4.96047e-05	-4.44502e-10	0.0225323
103052909	chr14:103052909:A:G	8.53989e-20	-4.44502e-10	-1.33603	2.40055e-10	-4.44502e-10	-1.36406	1.21299e-05	-4.44502e-10	-1.38588
103053131	chr14:103053131:C:T	1.31814e-20	-1.7349	-1.46965	2.98967e-11	-1.96943	-1.47775	1.19059e-06	-2.22952	-1.47758
103053461	chr14:103053461:A:G	8.82134e-17	5.93111	-0.326954	4.23654e-09	2.09821	-0.591636	0.00067896	3.18672	-0.547709
103053591	chr14:103053591:C:G	2.86327e-20	-1.51279	-0.916018	2.75163e-10	-0.54091	-0.686656	1.09502e-05	-0.622598	-0.8656
103053752	chr14:103053752:A:G	6.87518e-20	-1.55286	-4.62281e-10	9.97013e-11	-2.24275	-4.62281e-10	5.24016e-06	-2.2252	-4.62281e-10
103055791	chr14:103055791:AGGAGGCCT:A	2.11905e-20	-1.39101	-1.3388	4.77901e-11	-1.57044	-1.40767	1.52637e-06	-2.08181	-1.37685
103057342	chr14:103057342:C:T	2.63762e-19	-4.44502e-10	-0.208311	8.78678e-10	-4.44502e-10	-0.0665117	5.13288e-05	-4.44502e-10	0.0566984
103057438	chr14:103057438:GC:G	7.7869e-20	-4.44502e-10	-1.42833	2.38849e-10	-4.44502e-10	-1.3691	1.23572e-05	-4.44502e-10	-1.36731
103057923	chr14:103057923:G:T	1.35453e-19	-4.44502e-10	-0.874733	3.57432e-10	-4.44502e-10	-0.965985	1.85864e-05	-4.44502e-10	-0.959126
103058006	chr14:103058006:G:T	1.15254e-20	-2.22406	-1.11475	1.61416e-10	-0.779433	-0.981509	7.16747e-06	-0.937918	-0.974083
103058326	chr14:103058326:G:A	8.27607e-20	-4.44502e-10	-1.36741	2.36146e-10	-4.44502e-10	-1.38048	1.19392e-05	-4.44502e-10	-1.40173
103058484	chr14:103058484:G:A	2.09793e-18	-4.44502e-10	1.86535	3.58132e-09	-4.44502e-10	1.33856	0.000226135	-4.44502e-10	1.53958
103059004	chr14:103059004:G:T	7.64702e-20	-4.44502e-10	-1.44646	2.21408e-10	-4.44502e-10	-1.44492	1.15057e-05	-4.44502e-10	-1.43871
103059007	chr14:103059007:G:T	3.01996e-19	-4.44502e-10	-0.0729448	6.70743e-10	-4.44502e-10	-0.336544	3.78835e-05	-4.44502e-10	-0.247038
103059013	chr14:103059013:G:T	2.66082e-19	-4.44502e-10	-0.199555	6.09362e-10	-4.44502e-10	-0.432518	3.43941e-05	-4.44502e-10	-0.343668
103059632	chr14:103059632:G:A	1.36122e-19	-4.44502e-10	-0.869807	3.22262e-10	-4.44502e-10	-1.06956	1.74754e-05	-4.44502e-10	-1.02076
103059684	chr14:103059684:C:T	1.03156e-19	-4.44502e-10	-1.14711	2.94088e-10	-4.44502e-10	-1.16105	1.50397e-05	-4.44502e-10	-1.17086
103059831	chr14:103059831:T:C	2.34176e-19	-4.44502e-10	-0.327285	7.72545e-10	-4.44502e-10	-0.195239	4.49229e-05	-4.44502e-10	-0.0766065
103060593	chr14:103060593:A:C	9.29334e-21	-2.18107	-1.37299	9.78532e-11	-0.78036	-1.4811	5.73434e-06	-0.680503	-1.45458
103060876	chr14:103060876:G:A	8.00035e-20	-4.44502e-10	-1.40129	2.2015e-10	-4.44502e-10	-1.45062	1.13058e-05	-4.44502e-10	-1.45623
103061282	chr14:103061282:C:T	7.79588e-20	-4.44502e-10	-1.42718	2.23059e-10	-4.44502e-10	-1.43749	1.15219e-05	-4.44502e-10	-1.4373
103061658	chr14:103061658:C:T	3.29832e-19	-4.44502e-10	0.0152237	7.25366e-10	-4.44502e-10	-0.258253	4.11918e-05	-4.44502e-10	-0.163314
103063324	chr14:103063324:C:T	7.89646e-20	-4.44502e-10	-1.41436	2.652e-10	-4.44502e-10	-1.26445	1.23817e-05	-4.44502e-10	-1.36534
103063704	chr14:103063704:G:A	7.71496e-20	-4.44502e-10	-1.43761	2.53794e-10	-4.44502e-10	-1.30841	1.20134e-05	-4.44502e-10	-1.39553
103064026	chr14:103064026:G:A	1.03798e-20	-2.21046	-1.23304	2.39336e-10	-0.457456	-0.909604	8.63601e-06	-0.727177	-0.998435
103064187	chr14:103064187:A:C	8.2042e-20	-4.44502e-10	-1.37613	2.14877e-10	-4.44502e-10	-1.47487	1.1116e-05	-4.44502e-10	-1.47317
103064304	chr14:103064304:C:T	7.38288e-20	-4.44502e-10	-1.48161	2.15798e-10	-4.44502e-10	-1.47059	1.13612e-05	-4.44502e-10	-1.45135
103064431	chr14:103064431:C:T	9.83125e-21	-2.16053	-1.33726	1.34933e-10	-0.72253	-1.21762	5.49429e-06	-1.00221	-1.17563
103065302	chr14:103065302:G:A	9.93512e-20	-4.44502e-10	-1.1847	2.58277e-10	-4.44502e-10	-1.2909	1.38677e-05	-4.44502e-10	-1.25199
103065464	chr14:103065464:G:A	7.50974e-20	-4.44502e-10	-1.46457	2.18367e-10	-4.44502e-10	-1.45875	1.13979e-05	-4.44502e-10	-1.44813
103065647	chr14:103065647:G:A	7.40437e-20	-4.44502e-10	-1.4787	2.17134e-10	-4.44502e-10	-1.46441	1.14618e-05	-4.44502e-10	-1.44253
103065808	chr14:103065808:A:G	3.27646e-20	-1.32647	-0.967543	6.80544e-11	-1.42465	-1.19997	1.93941e-06	-2.02867	-1.1905
103066336	chr14:103066336:G:A	7.65413e-20	-4.44502e-10	-1.44553	2.13161e-10	-4.44502e-10	-1.48288	1.10036e-05	-4.44502e-10	-1.48333
103066426	chr14:103066426:C:T	7.97436e-20	-4.44502e-10	-1.40454	2.40855e-10	-4.44502e-10	-1.36073	1.26972e-05	-4.44502e-10	-1.34017
103066558	chr14:103066558:G:A	1.00737e-18	1.13174	-4.62281e-10	1.96226e-10	-1.56566	-4.62281e-10	8.95172e-06	-1.68971	-4.62281e-10
103066734	chr14:103066734:G:T	2.74396e-19	-4.44502e-10	-0.168788	6.14654e-10	-4.44502e-10	-0.423871	3.46485e-05	-4.44502e-10	-0.336298
103067458	chr14:103067458:G:A	1.1899e-19	-4.44502e-10	-1.00432	3.00881e-10	-4.44502e-10	-1.13821	1.65816e-05	-4.44502e-10	-1.07326
103067928	chr14:103067928:G:A	3.56873e-20	-2.20856	-4.62281e-10	3.46572e-10	-0.996841	-4.62281e-10	1.36674e-05	-1.26654	-4.62281e-10
103068218	chr14:103068218:C:T	7.37727e-20	-4.44502e-10	-1.48237	2.14033e-10	-4.44502e-10	-1.4788	1.10742e-05	-4.44502e-10	-1.47694
103068380	chr14:103068380:A:G	1.15072e-20	-2.05935	-1.28104	3.6439e-11	-2.23733	-1.01196	1.77946e-06	-2.21791	-1.08734
103068484	chr14:103068484:A:G	1.12213e-19	-4.44502e-10	-1.06296	4.3765e-10	-4.44502e-10	-0.763509	2.09934e-05	-4.44502e-10	-0.837345
103068772	chr14:103068772:C:T	7.60012e-20	-4.44502e-10	-1.45261	2.15023e-10	-4.44502e-10	-1.47419	1.10524e-05	-4.44502e-10	-1.47891
103068999	chr14:103068999:T:C	1.37585e-19	-4.44502e-10	-0.859116	3.43856e-10	-4.44502e-10	-1.00471	1.91222e-05	-4.44502e-10	-0.930706
103069575	chr14:103069575:A:G	8.80221e-21	-2.1874	-1.42096	2.31042e-11	-2.23892	-1.466	1.26339e-06	-2.18953	-1.45822
103069791	chr14:103069791:T:C	7.3695e-20	-4.44502e-10	-1.48342	2.26236e-10	-4.44502e-10	-1.42335	1.15734e-05	-4.44502e-10	-1.43285
103069832	chr14:103069832:G:T	8.85392e-21	-2.15352	-1.44898	2.46401e-11	-2.17165	-1.4689	1.23309e-06	-2.20982	-1.46222
103069940	chr14:103069940:CAG:C	1.3176e-20	-2.02453	-1.18043	3.27426e-11	-2.09691	-1.25934	1.48301e-06	-2.24246	-1.24502
103070266	chr14:103070266:G:A	1.85474e-19	-0.560444	-4.62281e-10	1.02811e-10	-2.21204	-4.62281e-10	5.45587e-06	-2.18486	-4.62281e-10
103070356	chr14:103070356:G:T	8.31758e-20	-4.44502e-10	-1.3624	2.48803e-10	-4.44502e-10	-1.32827	1.31226e-05	-4.44502e-10	-1.30722
103070487	chr14:103070487:G:C	7.41106e-20	-4.44502e-10	-1.4778	2.16402e-10	-4.44502e-10	-1.46779	1.18111e-05	-4.44502e-10	-1.41251
103070783	chr14:103070783:G:A	8.54369e-20	-4.44502e-10	-1.33558	2.49851e-10	-4.44502e-10	-1.32407	1.31354e-05	-4.44502e-10	-1.30624
103070902	chr14:103070902:T:C	5.9618e-20	-1.6954	-4.62281e-10	1.012e-10	-2.22783	-4.62281e-10	5.78567e-06	-2.12617	-4.62281e-10
103071036	chr14:103071036:T:G	8.66501e-20	-4.44502e-10	-1.32148	2.60486e-10	-4.44502e-10	-1.28238	1.37717e-05	-4.44502e-10	-1.25894
103071045	chr14:103071045:C:T	1.14661e-19	-4.44502e-10	-1.04138	2.79983e-10	-4.44502e-10	-1.2102	1.40862e-05	-4.44502e-10	-1.23636
103071223	chr14:103071223:G:A	1.46638e-19	-4.44502e-10	-0.795395	3.47825e-10	-4.44502e-10	-0.99323	1.74123e-05	-4.44502e-10	-1.02437
103071354	chr14:103071354:G:A	8.0027e-20	-4.44502e-10	-1.40099	2.33215e-10	-4.44502e-10	-1.39297	1.22215e-05	-4.44502e-10	-1.37836
103072436	chr14:103072436:AG:A	8.84798e-21	-2.14638	-1.45679	2.4642e-11	-2.16649	-1.47398	1.22133e-06	-2.21322	-1.46839
103072441	chr14:103072441:A:G	8.59808e-20	-4.44502e-10	-1.32923	2.51474e-10	-4.44502e-10	-1.31759	1.32213e-05	-4.44502e-10	-1.29973
103072515	chr14:103072515:C:T	8.15876e-21	-2.22179	-1.46248	2.57802e-11	-2.13678	-1.45854	1.27158e-06	-2.15751	-1.48378
103073076	chr14:103073076:C:T	3.44902e-20	-2.24268	-4.62281e-10	1.26815e-10	-2.0022	-4.62281e-10	7.1719e-06	-1.91138	-4.62281e-10
103073332	chr14:103073332:A:G	8.13533e-19	0.264967	0.65306	2.87052e-10	-2.01907	0.8338	4.81262e-05	-0.826349	0.818622
103073438	chr14:103073438:A:G	1.02567e-19	-4.44502e-10	-1.15284	3.57514e-10	-4.44502e-10	-0.965756	1.80866e-05	-4.44502e-10	-0.986383
103073610	chr14:103073610:A:G	6.80426e-19	0.250995	0.488365	2.37447e-10	-2.02305	0.648064	3.97605e-05	-0.837711	0.639031
103073762	chr14:103073762:A:G	4.67748e-18	1.50507	1.16209	7.72935e-10	-1.77949	1.58475	7.2754e-05	-0.817158	1.22269
103073928	chr14:103073928:G:A	7.50031e-20	-4.44502e-10	-1.46583	2.59141e-10	-4.44502e-10	-1.28756	1.3082e-05	-4.44502e-10	-1.31032
103074173	chr14:103074173:G:A	8.76621e-21	-2.21511	-1.39734	2.72032e-11	-2.1499	-1.3917	1.291e-06	-2.16877	-1.45737
103074336	chr14:103074336:A:G	7.12511e-19	0.291802	0.493634	2.4258e-10	-2.02921	0.675614	4.07341e-05	-0.835431	0.660943
103074391	chr14:103074391:G:A	2.69961e-19	0.519673	-0.704753	9.78708e-11	-1.96756	-0.293722	1.74966e-05	-0.694041	-0.325509
103074759	chr14:103074759:G:C	2.12199e-18	1.43393	0.442822	3.53298e-10	-1.81235	0.834732	3.38e-05	-0.868096	0.507003
103075201	chr14:103075201:C:T	3.52786e-19	0.70936	-0.626857	1.12107e-10	-1.93374	-0.19174	2.04747e-05	-0.629651	-0.232714
103075684	chr14:103075684:G:T	9.46532e-21	-2.05435	-1.48138	2.5572e-11	-2.14137	-1.46206	1.19608e-06	-2.23785	-1.46465
103075845	chr14:103075845:A:G	1.00665e-20	-2.20218	-1.27197	2.86104e-11	-2.17227	-1.31889	1.32172e-06	-2.18879	-1.41383
103075852	chr14:103075852:C:G	1.23637e-20	-1.79485	-1.47375	3.41292e-11	-1.8321	-1.48268	1.2262e-06	-2.19347	-1.48416
103076030	chr14:103076030:G:A	7.10294e-16	7.69008	-4.62281e-10	1.75797e-07	5.23215	-4.62281e-10	0.272752	8.63476	-4.62281e-10
103076422	chr14:103076422:G:T	3.3356e-16	-4.44502e-10	6.93422	3.7056e-07	-4.44502e-10	5.97784	0.030817	-4.44502e-10	6.45427
103076861	chr14:103076861:C:T	1.30723e-20	-1.92111	-1.29175	2.81115e-11	-2.20983	-1.29892	1.29572e-06	-2.23523	-1.38726
103077350	chr14:103077350:C:T	6.63116e-19	0.14846	0.565131	2.52843e-10	-2.065	0.752844	4.0397e-05	-0.918747	0.735949
103077460	chr14:103077460:T:C	3.33709e-19	0.56382	-0.536909	1.23017e-10	-1.94481	-0.0877984	2.26984e-05	-0.628974	-0.130286
103077574	chr14:103077574:A:C	7.96869e-20	-4.44502e-10	-1.40525	2.37949e-10	-4.44502e-10	-1.37287	1.23959e-05	-4.44502e-10	-1.36419
103077673	chr14:103077673:A:G	4.70065e-19	-0.00916362	0.378675	1.98361e-10	-2.09982	0.544974	2.91961e-05	-1.03902	0.531497
103077741	chr14:103077741:G:A	1.08615e-20	-1.98695	-1.41118	2.41786e-11	-2.23235	-1.42711	1.20921e-06	-2.2179	-1.47369
103077785	chr14:103077785:T:TAGCC	3.45132e-20	-2.24202	-4.62281e-10	1.00928e-10	-2.23053	-4.62281e-10	5.24161e-06	-2.22493	-4.62281e-10
103078032	chr14:103078032:C:T	5.10899e-20	-1.84977	-4.62281e-10	1.61076e-10	-1.76306	-4.62281e-10	5.37236e-06	-2.20029	-4.62281e-10
103078083	chr14:103078083:G:A	9.31786e-21	-2.18891	-1.36251	2.54601e-11	-2.20511	-1.40271	1.3691e-06	-2.17842	-1.38898
103078314	chr14:103078314:A:AAGAAGGG	1.12641e-19	-4.44502e-10	-1.05915	3.57684e-10	-4.44502e-10	-0.965281	1.88636e-05	-4.44502e-10	-0.94432
103078670	chr14:103078670:A:G	5.34121e-20	-1.80532	-4.62281e-10	9.98441e-11	-2.24132	-4.62281e-10	5.51294e-06	-2.17445	-4.62281e-10
103078836	chr14:103078836:C:T	1.38249e-18	1.73303	-0.284753	1.78279e-10	-1.71026	0.0486818	1.95223e-05	-0.686769	-0.223229
103078855	chr14:103078855:C:T	6.38146e-19	1.0721	-0.396889	1.05482e-10	-1.88398	-0.302412	1.16447e-05	-1.01145	-0.41526
103079265	chr14:103079265:T:C	5.06188e-19	0.261758	0.181791	1.74988e-10	-2.03212	0.351907	2.9346e-05	-0.837281	0.334884
103079435	chr14:103079435:C:T	7.38521e-20	-4.44502e-10	-1.48129	2.279e-10	-4.44502e-10	-1.41602	1.10724e-05	-4.44502e-10	-1.4771
103079779	chr14:103079779:A:T	7.52574e-20	-4.44502e-10	-1.46245	2.13841e-10	-4.44502e-10	-1.4797	1.10196e-05	-4.44502e-10	-1.48188
103081093	chr14:103081093:G:A	1.30918e-19	0.306112	-1.2149	3.66052e-11	-2.06544	-1.1793	3.6823e-06	-1.33194	-1.24608
103081147	chr14:103081147:T:C	1.05634e-18	1.22441	-0.0452057	2.04733e-10	-1.80764	0.284419	2.06613e-05	-0.842805	-0.0104858
103081606	chr14:103081606:C:T	1.17343e-20	-1.84154	-1.4793	2.37021e-11	-2.20247	-1.47689	1.22449e-06	-2.24111	-1.43792
103081703	chr14:103081703:A:C	2.94785e-19	-0.268611	0.171497	1.55436e-10	-2.12044	0.321744	2.25193e-05	-1.06667	0.299486
103081895	chr14:103081895:A:G	3.97802e-18	1.34088	1.1643	4.89729e-09	0.92522	0.726287	0.000131401	0.252343	0.744358
103082364	chr14:103082364:T:C	1.29163e-20	-2.01895	-1.20592	3.2596e-11	-2.23844	-1.1223	1.86696e-06	-2.20259	-1.05465
103082365	chr14:103082365:G:T	1.22775e-20	-2.01062	-1.26497	3.05574e-11	-2.2375	-1.18782	1.73401e-06	-2.20378	-1.12734
103082585	chr14:103082585:C:T	7.66854e-20	-4.44502e-10	-1.44365	2.12927e-10	-4.44502e-10	-1.48398	1.09941e-05	-4.44502e-10	-1.4842
103082626	chr14:103082626:C:T	2.22619e-19	0.0367012	-0.414597	1.27771e-10	-2.03309	0.0384016	2.03668e-05	-0.871878	0.00423306
103082746	chr14:103082746:C:T	9.88868e-21	-2.12448	-1.36749	2.80168e-11	-2.22484	-1.28729	1.50464e-06	-2.23084	-1.24216
103082978	chr14:103082978:T:A	9.87823e-21	-2.11269	-1.38033	2.6981e-11	-2.13776	-1.41203	1.28951e-06	-2.22716	-1.40014
103083313	chr14:103083313:G:A	2.80496e-19	-0.454303	0.307503	1.76099e-10	-2.16307	0.489185	2.28729e-05	-1.21124	0.459642
103083695	chr14:103083695:C:T	7.36542e-20	-4.44502e-10	-1.48398	2.21024e-10	-4.44502e-10	-1.44666	1.10368e-05	-4.44502e-10	-1.48032
103084009	chr14:103084009:T:C	9.39498e-19	0.191523	0.870464	5.36652e-10	-1.98193	1.42235	9.10045e-05	-0.754607	1.38396
103084051	chr14:103084051:G:C	6.55256e-19	0.895773	-0.194107	1.5542e-10	-1.91345	0.114659	1.44685e-05	-1.04378	-0.165797
103084138	chr14:103084138:C:T	7.76668e-20	-4.44502e-10	-1.43093	2.12921e-10	-4.44502e-10	-1.48401	1.1006e-05	-4.44502e-10	-1.48311
103084143	chr14:103084143:T:A	1.91338e-19	-0.54911	0.0197939	1.32813e-10	-2.17562	0.219637	1.68758e-05	-1.26841	0.212737
103084255	chr14:103084255:C:G	7.41215e-20	-4.44502e-10	-1.47765	2.15239e-10	-4.44502e-10	-1.47318	1.10047e-05	-4.44502e-10	-1.48323
103084288	chr14:103084288:G:A	1.03402e-20	-2.19878	-1.24853	3.35206e-11	-2.17781	-1.15496	1.80764e-06	-2.18537	-1.10416
103084312	chr14:103084312:C:T	6.02431e-20	-1.68497	-4.62281e-10	2.08278e-10	-1.50605	-4.62281e-10	5.2641e-06	-2.22064	-4.62281e-10
103084423	chr14:103084423:A:T	3.77759e-19	0.880742	-0.729846	9.44828e-11	-1.91618	-0.380328	9.35664e-06	-1.04508	-0.600389
103084508	chr14:103084508:T:C	7.37387e-20	-4.44502e-10	-1.48283	2.16937e-10	-4.44502e-10	-1.46532	1.11955e-05	-4.44502e-10	-1.46604
103084774	chr14:103084774:CTG:C	7.37702e-20	-4.44502e-10	-1.4824	2.12933e-10	-4.44502e-10	-1.48395	1.09941e-05	-4.44502e-10	-1.4842
103085456	chr14:103085456:AGG:A	5.29699e-20	-0.568819	-1.24482	3.74831e-11	-2.18502	-1.03602	4.61365e-06	-1.3089	-1.04364
103085463	chr14:103085463:G:A	1.18735e-19	-4.44502e-10	-1.00647	2.87577e-10	-4.44502e-10	-1.18344	1.44576e-05	-4.44502e-10	-1.21033
103085785	chr14:103085785:C:T	9.34091e-20	-4.44502e-10	-1.24637	3.06275e-10	-4.44502e-10	-1.12045	1.54516e-05	-4.44502e-10	-1.14384
103085941	chr14:103085941:C:G	6.33219e-14	7.90717	4.27321	5.64286e-10	-2.20856	1.69919	3.68854e-05	-2.0883	1.81456
103085998	chr14:103085998:A:G	8.18623e-20	-4.44502e-10	-1.37832	2.16404e-10	-4.44502e-10	-1.46778	1.1194e-05	-4.44502e-10	-1.46618
103086085	chr14:103086085:T:A	1.13699e-20	-1.90863	-1.44377	2.50463e-11	-2.18975	-1.43446	1.21082e-06	-2.24001	-1.45025
103086147	chr14:103086147:G:A	3.68064e-20	-2.17769	-4.62281e-10	1.31301e-10	-1.96744	-4.62281e-10	5.37033e-06	-2.20066	-4.62281e-10
103086398	chr14:103086398:C:G	3.06876e-19	-0.24903	0.192114	1.48365e-10	-2.10792	0.262663	2.13752e-05	-1.11205	0.292725
103087353	chr14:103087353:C:T	1.73472e-19	-4.44502e-10	-0.627341	4.38501e-10	-4.44502e-10	-0.761568	2.19013e-05	-4.44502e-10	-0.79501
103087409	chr14:103087409:A:G	1.92859e-18	1.78119	-4.62281e-10	2.54726e-10	-1.30474	-4.62281e-10	1.38047e-05	-1.25655	-4.62281e-10
103087460	chr14:103087460:A:C	9.27213e-20	-4.44502e-10	-1.25376	2.79049e-10	-4.44502e-10	-1.21354	1.43687e-05	-4.44502e-10	-1.2165
103087546	chr14:103087546:G:C	1.41628e-12	10.5607	4.72729	8.33269e-10	-2.24225	2.12267	4.7445e-05	-1.94561	1.92363
103087783	chr14:103087783:C:T	2.04429e-19	-4.44502e-10	-0.463138	7.55736e-10	-4.44502e-10	-0.217237	4.04554e-05	-4.44502e-10	-0.181353
103087813	chr14:103087813:T:A	1.97511e-12	10.8251	4.79542	8.89912e-10	-2.24329	2.18948	5.2715e-05	-1.90684	1.99018
103088057	chr14:103088057:G:T	2.2062e-19	-4.44502e-10	-0.386918	8.20908e-10	-4.44502e-10	-0.134519	4.39936e-05	-4.44502e-10	-0.0975097
103088202	chr14:103088202:A:C	1.94438e-19	-4.44502e-10	-0.513246	6.25233e-10	-4.44502e-10	-0.406806	3.65064e-05	-4.44502e-10	-0.284066
103088545	chr14:103088545:C:T	1.03784e-19	-4.44502e-10	-1.14105	2.80159e-10	-4.44502e-10	-1.20957	1.38378e-05	-4.44502e-10	-1.25415
103089087	chr14:103089087:G:A	1.20845e-20	-2.09824	-1.1932	3.11151e-11	-2.16075	-1.24648	1.53201e-06	-2.22589	-1.22908
103089160	chr14:103089160:G:T	3.85326e-12	11.1329	5.15592	1.13916e-09	-2.24177	2.43489	6.99489e-05	-1.86324	2.22945
103089662	chr14:103089662:C:T	1.58003e-19	-4.44502e-10	-0.720748	3.58901e-10	-4.44502e-10	-0.961882	1.85278e-05	-4.44502e-10	-0.962283
103089748	chr14:103089748:G:A	4.23284e-20	-2.0379	-4.62281e-10	1.78852e-10	-1.65837	-4.62281e-10	1.04404e-05	-1.53587	-4.62281e-10
103090095	chr14:103090095:A:T	7.40005e-20	-4.44502e-10	-1.47929	2.15733e-10	-4.44502e-10	-1.47089	1.10602e-05	-4.44502e-10	-1.4782
103090715	chr14:103090715:G:C	1.77595e-17	-4.44502e-10	4.00132	1.85943e-08	-4.44502e-10	2.98568	0.00134938	-4.44502e-10	3.32585
103090858	chr14:103090858:C:T	6.401e-20	-1.62432	-4.62281e-10	6.93066e-10	-0.303804	-4.62281e-10	2.21103e-05	-0.785508	-4.62281e-10
103091242	chr14:103091242:G:A	1.10006e-20	-2.19107	-1.19434	3.2046e-11	-2.23499	-1.14277	1.58521e-06	-2.23245	-1.18839
103091584	chr14:103091584:G:A	5.96076e-19	-4.44502e-10	0.607009	3.70914e-09	-4.44502e-10	1.37362	0.000151437	-4.44502e-10	1.13862
103091618	chr14:103091618:C:G	2.31211e-20	-1.80308	-0.839535	3.78567e-11	-2.10254	-1.10858	1.91574e-06	-2.14313	-1.08832
103091995	chr14:103091995:C:T	7.8857e-20	-4.44502e-10	-1.41572	2.42202e-10	-4.44502e-10	-1.35516	1.23303e-05	-4.44502e-10	-1.36949
103092076	chr14:103092076:G:A	3.55825e-18	2.53067	-0.137006	4.14093e-11	-1.83869	-1.28273	1.75208e-06	-2.03575	-1.285
103092601	chr14:103092601:G:A	7.40836e-20	-4.44502e-10	-1.47817	2.23882e-10	-4.44502e-10	-1.43381	1.17251e-05	-4.44502e-10	-1.41982
103092633	chr14:103092633:G:A	5.86212e-20	-2.20726	0.495001	7.0195e-11	-2.14143	-0.452223	4.02286e-06	-2.12288	-0.36668
103092768	chr14:103092768:T:C	7.15839e-18	4.14443	-1.05175	6.14885e-11	-1.26533	-1.46075	2.34475e-06	-1.58704	-1.44234
103092816	chr14:103092816:A:G	6.17811e-18	3.48572	-0.540306	2.0854e-10	-1.51229	0.00749006	7.42912e-06	-1.93368	0.0575373
103092851	chr14:103092851:C:T	1.05604e-18	-4.44502e-10	1.17892	3.97539e-09	-4.44502e-10	1.44295	0.000179067	-4.44502e-10	1.30621
103092865	chr14:103092865:T:C	7.62761e-11	20.286	-1.01172	7.64986e-11	-2.12021	-0.387445	3.84687e-06	-2.21983	-0.314465
103093105	chr14:103093105:C:T	1.05969e-19	-4.44502e-10	-1.12021	3.77359e-10	-4.44502e-10	-0.911732	1.88607e-05	-4.44502e-10	-0.944475
103093265	chr14:103093265:C:T	8.04791e-20	-4.44502e-10	-1.39536	2.97356e-10	-4.44502e-10	-1.15	1.53185e-05	-4.44502e-10	-1.15249
103093358	chr14:103093358:T:G	1.05628e-19	-4.44502e-10	-1.12344	3.75878e-10	-4.44502e-10	-0.915665	1.87874e-05	-4.44502e-10	-0.948369
103093558	chr14:103093558:C:T	7.87746e-17	4.32991	1.16107	1.52399e-09	-1.7455	2.22966	0.00011454	-1.34777	2.20714
103093876	chr14:103093876:A:G	8.55209e-18	-4.44502e-10	3.27057	1.2338e-08	-4.44502e-10	2.57551	0.000463791	-4.44502e-10	2.25788
103094164	chr14:103094164:G:A	1.29762e-19	-4.44502e-10	-0.917657	4.15813e-10	-4.44502e-10	-0.814695	2.35873e-05	-4.44502e-10	-0.720844
103094190	chr14:103094190:T:C	7.43891e-20	-4.44502e-10	-1.47405	2.21791e-10	-4.44502e-10	-1.44319	1.16031e-05	-4.44502e-10	-1.43028
103094249	chr14:103094249:T:C	1.36718e-16	4.35139	1.69092	3.76247e-09	-1.75724	3.14514	0.000263964	-1.35371	3.04797
103094570	chr14:103094570:TG:T	8.98174e-20	-4.44502e-10	-1.28558	2.43146e-10	-4.44502e-10	-1.35127	1.22135e-05	-4.44502e-10	-1.37901
103094598	chr14:103094598:C:T	8.52738e-20	-4.44502e-10	-1.33749	2.70171e-10	-4.44502e-10	-1.24588	1.36861e-05	-4.44502e-10	-1.26518
103095353	chr14:103095353:G:A	8.14692e-20	-4.44502e-10	-1.38313	2.76837e-10	-4.44502e-10	-1.2215	1.42495e-05	-4.44502e-10	-1.22483
103095467	chr14:103095467:C:T	2.10753e-19	-4.44502e-10	-0.43267	2.61491e-10	-4.44502e-10	-1.27853	1.34767e-05	-4.44502e-10	-1.28059
103095493	chr14:103095493:GGAGGGGCTGAGGTCA:G	5.16353e-06	26.2149	4.18212	7.41244e-11	-2.23524	-0.303941	3.60688e-06	-2.2419	-0.356813
103095734	chr14:103095734:A:G	1.28394e-17	3.67692	-4.62281e-10	3.78312e-09	1.39337	-4.62281e-10	0.00106906	3.09298	-4.62281e-10
103095817	chr14:103095817:T:G	1.15335e-18	-4.44502e-10	1.26707	7.03534e-09	-4.44502e-10	2.01377	0.000316997	-4.44502e-10	1.87734
103095994	chr14:103095994:T:G	8.17855e-20	-4.44502e-10	-1.37926	2.59016e-10	-4.44502e-10	-1.28804	1.312e-05	-4.44502e-10	-1.30742
103096200	chr14:103096200:A:G	9.37499e-20	-4.44502e-10	-1.24273	2.32559e-10	-4.44502e-10	-1.39579	1.19688e-05	-4.44502e-10	-1.39925
103096224	chr14:103096224:C:T	7.36522e-20	-4.44502e-10	-1.484	2.16173e-10	-4.44502e-10	-1.46885	1.10999e-05	-4.44502e-10	-1.47462
103097333	chr14:103097333:C:T	4.38922e-20	-2.00162	-4.62281e-10	1.16578e-10	-2.08637	-4.62281e-10	5.14623e-06	-2.24329	-4.62281e-10
103097384	chr14:103097384:G:C	7.54516e-20	-1.45987	-4.62281e-10	1.06518e-10	-2.17661	-4.62281e-10	6.29615e-06	-2.04162	-4.62281e-10
103097546	chr14:103097546:G:A	2.70707e-19	-4.44502e-10	-0.182324	1.05651e-09	-4.44502e-10	0.117795	6.02079e-05	-4.44502e-10	0.21625
103097560	chr14:103097560:G:A	1.72911e-17	-1.27668	5.25127	2.9866e-09	-1.64034	2.7973	0.000117431	-1.83219	2.71649
103097815	chr14:103097815:G:A	7.49527e-20	-4.44502e-10	-1.4665	2.64937e-10	-4.44502e-10	-1.26544	1.36589e-05	-4.44502e-10	-1.26716
103098130	chr14:103098130:T:C	8.17174e-19	-4.44502e-10	0.922493	1.5045e-09	-4.44502e-10	0.471289	6.91795e-05	-4.44502e-10	0.35515
103098174	chr14:103098174:G:T	1.03486e-19	-4.44502e-10	-1.14392	2.58856e-10	-4.44502e-10	-1.28866	1.27704e-05	-4.44502e-10	-1.33442
103098175	chr14:103098175:T:G	1.03995e-19	-4.44502e-10	-1.13902	2.59811e-10	-4.44502e-10	-1.28498	1.28117e-05	-4.44502e-10	-1.33119
103098242	chr14:103098242:G:A	1.25381e-18	1.35058	-4.62281e-10	1.30198e-10	-1.97587	-4.62281e-10	6.76864e-06	-1.96925	-4.62281e-10
103098318	chr14:103098318:C:T	1.04709e-19	-4.44502e-10	-1.13217	2.61974e-10	-4.44502e-10	-1.27668	1.28878e-05	-4.44502e-10	-1.32527
103098359	chr14:103098359:C:T	1.0033e-19	-4.44502e-10	-1.1749	2.53126e-10	-4.44502e-10	-1.31104	1.25046e-05	-4.44502e-10	-1.35546
103098483	chr14:103098483:A:T	9.39979e-06	32.2565	-1.26037	3.2662e-11	-2.2007	-1.15802	1.54339e-06	-2.22202	-1.22555
103098619	chr14:103098619:G:A	7.88483e-20	-4.44502e-10	-1.41583	2.16556e-10	-4.44502e-10	-1.46708	1.12036e-05	-4.44502e-10	-1.46532
103098707	chr14:103098707:G:A	0.330267	39.0312	2.43189	2.71657e-11	-2.18398	-1.359	1.41003e-06	-2.16596	-1.37198
103098743	chr14:103098743:T:C	0.0082774	37.0944	0.682341	2.31103e-11	-2.22333	-1.48132	1.20947e-06	-2.21156	-1.47981
103098795	chr14:103098795:G:A	3.44876e-20	-2.24276	-4.62281e-10	1.42974e-10	-1.88227	-4.62281e-10	6.29249e-06	-2.0422	-4.62281e-10
103098840	chr14:103098840:C:A	2.17943e-19	-0.399125	-4.62281e-10	1.5148e-10	-1.82448	-4.62281e-10	1.1195e-05	-1.46609	-4.62281e-10
103098987	chr14:103098987:C:T	1.51037e-19	-4.44502e-10	-0.765834	2.24322e-10	-4.44502e-10	-1.43185	1.15492e-05	-4.44502e-10	-1.43493
103099033	chr14:103099033:A:G	0.544574	38.315	3.64819	3.13615e-11	-2.21289	-1.18646	1.60933e-06	-2.20019	-1.20555
103099172	chr14:103099172:G:A	7.629e-20	-4.44502e-10	-1.44882	2.22242e-10	-4.44502e-10	-1.44116	1.15119e-05	-4.44502e-10	-1.43817
103099364	chr14:103099364:C:T	2.71746e-19	-4.44502e-10	-0.17849	1.0725e-09	-4.44502e-10	0.132818	6.11509e-05	-4.44502e-10	0.231791
103099825	chr14:103099825:G:A	0.0481558	37.79	1.74758	2.58311e-11	-2.14942	-1.44393	1.40813e-06	-2.08922	-1.45007
103099914	chr14:103099914:G:A	7.70108e-20	-4.44502e-10	-1.43941	2.20117e-10	-4.44502e-10	-1.45077	1.13934e-05	-4.44502e-10	-1.44852
103100246	chr14:103100246:T:C	1.80329e-19	-4.44502e-10	-0.588575	3.14571e-10	-4.44502e-10	-1.09372	1.50864e-05	-4.44502e-10	-1.16776
103100437	chr14:103100437:C:T	1.49887e-18	-4.44502e-10	1.52911	1.82868e-09	-4.44502e-10	0.666422	8.08596e-05	-4.44502e-10	0.51116
103100567	chr14:103100567:G:A	7.56527e-17	6.89358	-1.44303	2.39161e-10	-0.110558	-1.25723	1.31196e-05	-0.0337421	-1.2737
103100683	chr14:103100683:T:C	8.10352e-06	32.044	-1.19627	2.82158e-11	-2.20232	-1.30272	1.37153e-06	-2.2236	-1.34203
103100953	chr14:103100953:A:G	0.0465673	37.0213	2.48277	2.60183e-11	-2.23733	-1.3488	1.33548e-06	-2.23013	-1.36214
103101027	chr14:103101027:C:T	5.36507e-19	-4.44502e-10	0.50172	2.07673e-09	-4.44502e-10	0.793621	0.000132089	-4.44502e-10	1.00193
103101497	chr14:103101497:T:C	2.60453e-19	-4.44502e-10	-0.220938	5.96635e-10	-4.44502e-10	-0.453625	2.75594e-05	-4.44502e-10	-0.565208
103101535	chr14:103101535:C:T	1.22646e-18	-4.44502e-10	1.32853	1.55135e-09	-4.44502e-10	0.501953	6.85116e-05	-4.44502e-10	0.345449
103101556	chr14:103101556:G:T	2.07079e-19	-4.44502e-10	-0.450261	7.9066e-10	-4.44502e-10	-0.172062	4.45287e-05	-4.44502e-10	-0.085419
103101624	chr14:103101624:CA:C	1.07275e-19	-4.44502e-10	-1.10797	2.12931e-10	-4.44502e-10	-1.48396	1.10008e-05	-4.44502e-10	-1.48359
103102013	chr14:103102013:A:C	9.78348e-20	-4.44502e-10	-1.20008	2.14884e-10	-4.44502e-10	-1.47483	1.11197e-05	-4.44502e-10	-1.47283
103102644	chr14:103102644:A:C	0.0221258	38.2986	0.461297	2.35795e-11	-2.20171	-1.48284	1.23599e-06	-2.18563	-1.48406
103102794	chr14:103102794:C:A	9.95604e-20	-4.44502e-10	-1.18259	2.14215e-10	-4.44502e-10	-1.47795	1.10814e-05	-4.44502e-10	-1.47629
103102951	chr14:103102951:C:T	1.02129e-19	-4.44502e-10	-1.15712	2.13586e-10	-4.44502e-10	-1.48089	1.10438e-05	-4.44502e-10	-1.47969
103102983	chr14:103102983:T:C	1.76103e-15	8.16588	0.432169	1.0801e-09	0.58352	-0.443637	3.72623e-05	0.206284	-0.469856
103103048	chr14:103103048:G:C	1.34153e-19	-4.44502e-10	-0.884379	2.1779e-10	-4.44502e-10	-1.4614	1.12205e-05	-4.44502e-10	-1.46381
103103098	chr14:103103098:C:T	1.29865e-19	-4.44502e-10	-0.916862	2.16387e-10	-4.44502e-10	-1.46786	1.11537e-05	-4.44502e-10	-1.46978
103103113	chr14:103103113:C:T	9.79248e-20	0.280046	-1.47921	2.98581e-11	-2.01408	-1.43439	2.45884e-06	-1.5472	-1.43466
103103158	chr14:103103158:G:A	7.38285e-20	-4.44502e-10	-1.48161	2.13152e-10	-4.44502e-10	-1.48293	1.09945e-05	-4.44502e-10	-1.48416
103103411	chr14:103103411:T:C	1.01716e-05	32.0404	-0.965357	2.63931e-11	-2.18938	-1.38245	1.30759e-06	-2.20593	-1.40743
103103907	chr14:103103907:G:A	1.09226e-19	-4.44502e-10	-1.08994	2.12879e-10	-4.44502e-10	-1.4842	1.09944e-05	-4.44502e-10	-1.48417
103104134	chr14:103104134:C:A	7.41624e-20	-4.44502e-10	-1.4771	2.26882e-10	-4.44502e-10	-1.4205	1.15214e-05	-4.44502e-10	-1.43735
103104537	chr14:103104537:C:T	7.65158e-20	-4.44502e-10	-1.44586	2.1841e-10	-4.44502e-10	-1.45856	1.11382e-05	-4.44502e-10	-1.47117
103104598	chr14:103104598:A:G	7.73672e-18	4.56844	-1.39807	1.78832e-10	-0.372622	-1.28586	6.05899e-06	-0.762712	-1.3173
103104691	chr14:103104691:C:A	1.02112e-18	-4.44502e-10	1.14529	6.162e-09	-4.44502e-10	1.88123	0.00027482	-4.44502e-10	1.73456
103105279	chr14:103105279:T:C	1.23363e-19	-4.44502e-10	-0.968225	2.14681e-10	-4.44502e-10	-1.47578	1.10717e-05	-4.44502e-10	-1.47716
103105977	chr14:103105977:A:C	1.7896e-19	-4.44502e-10	-0.596197	3.88091e-10	-4.44502e-10	-0.883689	1.96044e-05	-4.44502e-10	-0.905801
103106195	chr14:103106195:G:A	7.86774e-20	-4.44502e-10	-1.418	2.139e-10	-4.44502e-10	-1.47942	1.10305e-05	-4.44502e-10	-1.48089
103106649	chr14:103106649:C:T	5.80149e-19	-4.44502e-10	0.579926	1.14573e-09	-4.44502e-10	0.198869	5.30807e-05	-4.44502e-10	0.0902595
103106733	chr14:103106733:C:T	1.32949e-19	-0.893392	-4.62281e-10	1.07631e-10	-2.16622	-4.62281e-10	7.03443e-06	-1.93074	-4.62281e-10
103107067	chr14:103107067:G:A	2.65018e-19	-4.44502e-10	-0.203563	7.15164e-10	-4.44502e-10	-0.272417	3.06514e-05	-4.44502e-10	-0.458875
103108130	chr14:103108130:T:C	8.42334e-20	-4.44502e-10	-1.34977	2.86386e-10	-4.44502e-10	-1.18759	1.42254e-05	-4.44502e-10	-1.22652
103108211	chr14:103108211:G:A	7.77635e-20	-4.44502e-10	-1.42969	2.17054e-10	-4.44502e-10	-1.46478	1.12383e-05	-4.44502e-10	-1.46223
103108262	chr14:103108262:G:A	7.83975e-20	-4.44502e-10	-1.42157	2.31102e-10	-4.44502e-10	-1.40207	1.20265e-05	-4.44502e-10	-1.39444
103108267	chr14:103108267:G:A	7.44179e-20	-4.44502e-10	-1.47366	2.21269e-10	-4.44502e-10	-1.44555	1.14558e-05	-4.44502e-10	-1.44305
103108377	chr14:103108377:C:T	2.53195e-17	5.66229	-1.30632	9.2496e-11	-0.902036	-1.41573	3.38818e-06	-1.22769	-1.43357
103108631	chr14:103108631:G:C	5.76952e-20	-1.72818	-4.62281e-10	1.29921e-10	-1.978	-4.62281e-10	5.15937e-06	-2.24074	-4.62281e-10
103109059	chr14:103109059:A:G	4.45006e-20	-1.98786	-4.62281e-10	2.93106e-10	-1.1644	-4.62281e-10	1.32312e-05	-1.29898	-4.62281e-10
103110058	chr14:103110058:G:A	7.36588e-20	-4.44502e-10	-1.48392	2.12881e-10	-4.44502e-10	-1.4842	1.10136e-05	-4.44502e-10	-1.48242
103110106	chr14:103110106:T:C	1.30735e-18	-4.44502e-10	1.3924	8.56225e-10	-4.44502e-10	-0.0923962	4.39891e-05	-4.44502e-10	-0.0976112
103110438	chr14:103110438:C:T	6.71751e-18	3.81313	-0.784019	3.03321e-10	-0.177918	-0.95222	8.91592e-06	-0.624771	-1.06894
103110609	chr14:103110609:G:A	3.48235e-20	-2.23307	-4.62281e-10	1.00609e-10	-2.23369	-4.62281e-10	5.67752e-06	-2.14504	-4.62281e-10
103110705	chr14:103110705:G:C	8.26772e-20	-4.44502e-10	-1.36841	2.2741e-10	-4.44502e-10	-1.41818	1.17205e-05	-4.44502e-10	-1.42021
103110812	chr14:103110812:A:G	8.55422e-20	-4.44502e-10	-1.33435	2.32384e-10	-4.44502e-10	-1.39654	1.19748e-05	-4.44502e-10	-1.39875
103110913	chr14:103110913:T:C	3.07612e-19	-1.8071	1.75258	6.43868e-10	-1.64702	1.26958	1.48963e-05	-2.17653	0.996088
103111001	chr14:103111001:G:A	8.16212e-20	-4.44502e-10	-1.38127	2.66922e-10	-4.44502e-10	-1.25797	1.35758e-05	-4.44502e-10	-1.27326
103111213	chr14:103111213:G:C	1.30758e-17	3.9027	-0.207542	3.53984e-10	-0.302692	-0.672986	7.2737e-06	-1.10414	-0.793147
103111452	chr14:103111452:G:A	1.05643e-19	-1.40765	0.284353	1.68575e-10	-2.23655	0.519004	9.11715e-06	-2.19153	0.520132
103112015	chr14:103112015:G:A	2.18786e-19	-4.44502e-10	-0.395265	2.60708e-10	-4.44502e-10	-1.28153	1.34251e-05	-4.44502e-10	-1.28443
103112040	chr14:103112040:T:C	7.64744e-20	-4.44502e-10	-1.4464	2.15595e-10	-4.44502e-10	-1.47153	1.10988e-05	-4.44502e-10	-1.47472
103112361	chr14:103112361:G:A	7.41978e-20	-4.44502e-10	-1.47662	2.42111e-10	-4.44502e-10	-1.35553	1.25221e-05	-4.44502e-10	-1.35405
103112436	chr14:103112436:G:A	7.61504e-20	-4.44502e-10	-1.45065	2.63051e-10	-4.44502e-10	-1.27258	1.4299e-05	-4.44502e-10	-1.22136
103112491	chr14:103112491:A:G	7.65735e-20	-1.44511	-4.62281e-10	9.97096e-11	-2.24267	-4.62281e-10	5.53257e-06	-2.1709	-4.62281e-10
103112634	chr14:103112634:G:A	7.80738e-20	-4.44502e-10	-1.42571	2.18805e-10	-4.44502e-10	-1.45675	1.1249e-05	-4.44502e-10	-1.46127
103112876	chr14:103112876:G:GTA	9.98833e-20	-4.44502e-10	-1.17936	3.14583e-10	-4.44502e-10	-1.09368	1.64836e-05	-4.44502e-10	-1.07919
103113090	chr14:103113090:C:T	2.25783e-19	-4.44502e-10	-0.363785	5.91259e-10	-4.44502e-10	-0.462675	2.72853e-05	-4.44502e-10	-0.575205
103113265	chr14:103113265:A:G	9.48153e-20	-4.44502e-10	-1.23143	2.51778e-10	-4.44502e-10	-1.31638	1.29622e-05	-4.44502e-10	-1.31952
103113484	chr14:103113484:C:T	2.20951e-19	-4.44502e-10	-0.385419	5.79342e-10	-4.44502e-10	-0.483037	2.68146e-05	-4.44502e-10	-0.592607
103113830	chr14:103113830:T:C	1.06094e-19	-4.44502e-10	-1.11904	2.43726e-10	-4.44502e-10	-1.34888	1.23586e-05	-4.44502e-10	-1.3672
103113941	chr14:103113941:G:A	5.05008e-19	-4.44502e-10	0.441215	9.90678e-10	-4.44502e-10	0.0534596	4.58975e-05	-4.44502e-10	-0.055144
103113969	chr14:103113969:C:A	1.06224e-19	-4.44502e-10	-1.11781	3.44236e-10	-4.44502e-10	-1.0036	1.73076e-05	-4.44502e-10	-1.03041
103114224	chr14:103114224:C:A	3.10368e-18	2.25698	-4.62281e-10	8.80697e-09	2.23837	-4.62281e-10	0.000318132	1.88091	-4.62281e-10
103114455	chr14:103114455:G:T	1.45675e-19	-4.44502e-10	-0.801979	3.32655e-10	-4.44502e-10	-1.03782	1.83902e-05	-4.44502e-10	-0.969734
103114528	chr14:103114528:C:T	5.06838e-18	4.18674	-1.43933	1.2705e-10	-0.516969	-1.48338	5.10189e-06	-0.770731	-1.48121
103114580	chr14:103114580:T:A	2.84171e-20	-2.18146	-0.25491	1.19003e-10	-2.07305	0.00727219	7.58406e-06	-1.92868	0.0731745
103115264	chr14:103115264:A:C	7.78729e-20	-4.44502e-10	-1.42828	2.18447e-10	-4.44502e-10	-1.45839	1.12321e-05	-4.44502e-10	-1.46278
103115616	chr14:103115616:G:A	2.38539e-19	-4.44502e-10	-0.308827	5.10958e-10	-4.44502e-10	-0.608642	2.87462e-05	-4.44502e-10	-0.523049
103115954	chr14:103115954:C:T	8.84952e-20	-4.44502e-10	-1.30041	2.8026e-10	-4.44502e-10	-1.20921	1.50023e-05	-4.44502e-10	-1.17335
103116153	chr14:103116153:G:A	1.449e-19	-4.44502e-10	-0.807315	3.31897e-10	-4.44502e-10	-1.0401	1.82874e-05	-4.44502e-10	-0.975344
103116386	chr14:103116386:A:T	1.41711e-19	-4.44502e-10	-0.829571	3.26892e-10	-4.44502e-10	-1.0553	1.79498e-05	-4.44502e-10	-0.993976
103116465	chr14:103116465:C:T	4.92609e-18	4.17883	-1.45989	1.32988e-10	-0.476665	-1.478	5.28427e-06	-0.743727	-1.47309
103116967	chr14:103116967:C:T	3.50821e-19	-4.44502e-10	0.0769169	1.26446e-09	-4.44502e-10	0.297473	7.06626e-05	-4.44502e-10	0.376363
103117120	chr14:103117120:G:A	3.78826e-20	-2.14887	-4.62281e-10	1.63622e-10	-1.74737	-4.62281e-10	9.9844e-06	-1.58053	-4.62281e-10
103117706	chr14:103117706:C:T	7.95697e-20	-4.44502e-10	-1.40673	2.21784e-10	-4.44502e-10	-1.44323	1.13781e-05	-4.44502e-10	-1.44986
103117731	chr14:103117731:C:T	9.16272e-18	4.75477	-1.41523	2.05087e-10	-0.0374308	-1.48406	7.52693e-06	-0.379128	-1.48394
103117929	chr14:103117929:T:C	1.03356e-20	-2.16684	-1.28093	3.67952e-11	-1.83548	-1.40408	2.27535e-06	-1.68968	-1.36974
103118337	chr14:103118337:A:G	1.23478e-17	3.67802	-0.0401517	3.92757e-10	-0.500979	-0.37076	1.21348e-05	-0.984565	-0.400913
103119304	chr14:103119304:C:T	7.56395e-20	-1.45738	-4.62281e-10	1.01288e-10	-2.22696	-4.62281e-10	5.98934e-06	-2.09157	-4.62281e-10
103119359	chr14:103119359:C:G	3.48765e-20	-2.23155	-4.62281e-10	1.38457e-10	-1.91437	-4.62281e-10	5.85296e-06	-2.11461	-4.62281e-10
103119605	chr14:103119605:G:A	7.80424e-20	-4.44502e-10	-1.42611	2.18563e-10	-4.44502e-10	-1.45786	1.12395e-05	-4.44502e-10	-1.46212
103119704	chr14:103119704:C:T	6.1331e-20	-1.66707	-4.62281e-10	6.1649e-10	-0.420888	-4.62281e-10	2.1374e-05	-0.819381	-4.62281e-10
103119904	chr14:103119904:T:C	1.1401e-20	-2.23451	-1.11515	3.27409e-11	-2.05261	-1.30369	1.8189e-06	-1.97914	-1.30418
103120002	chr14:103120002:C:G	9.91583e-20	-4.44502e-10	-1.18664	2.69488e-10	-4.44502e-10	-1.24841	1.34858e-05	-4.44502e-10	-1.27992
103120920	chr14:103120920:G:A	7.54592e-20	-4.44502e-10	-1.45977	2.18155e-10	-4.44502e-10	-1.45973	1.13681e-05	-4.44502e-10	-1.45074
103120979	chr14:103120979:G:A	9.38381e-21	-2.24128	-1.3031	2.71083e-11	-2.17092	-1.37417	1.51571e-06	-2.13198	-1.33369
103121098	chr14:103121098:T:C	2.60709e-13	11.3203	2.27528	6.02228e-11	-2.20546	-0.541415	2.67507e-06	-2.24175	-0.655825
103121278	chr14:103121278:C:T	6.05254e-19	-4.44502e-10	0.622289	1.40996e-09	-4.44502e-10	0.406386	6.75578e-05	-4.44502e-10	0.33143
103121505	chr14:103121505:G:A	8.87001e-20	-4.44502e-10	-1.2981	2.27227e-10	-4.44502e-10	-1.41898	1.16738e-05	-4.44502e-10	-1.4242
103121721	chr14:103121721:G:A	7.70117e-20	-4.44502e-10	-1.4394	2.28222e-10	-4.44502e-10	-1.41461	1.17281e-05	-4.44502e-10	-1.41957
103121729	chr14:103121729:G:C	7.93014e-20	-4.44502e-10	-1.4101	2.43408e-10	-4.44502e-10	-1.35019	1.24493e-05	-4.44502e-10	-1.35989
103122011	chr14:103122011:C:T	8.76681e-20	-4.44502e-10	-1.3098	2.17716e-10	-4.44502e-10	-1.46174	1.12485e-05	-4.44502e-10	-1.46132
103122342	chr14:103122342:T:C	1.08073e-19	-1.05591	-0.0446412	1.12959e-10	-1.88637	-0.231535	6.68789e-06	-1.69333	-0.287927
103122500	chr14:103122500:C:T	8.06856e-20	-4.44502e-10	-1.3928	2.25053e-10	-4.44502e-10	-1.42859	1.16044e-05	-4.44502e-10	-1.43017
103122657	chr14:103122657:C:T	7.67473e-20	-4.44502e-10	-1.44284	2.39424e-10	-4.44502e-10	-1.36669	1.28092e-05	-4.44502e-10	-1.33139
103122691	chr14:103122691:C:T	2.23971e-19	-4.44502e-10	-0.371842	5.39541e-10	-4.44502e-10	-0.554211	2.70027e-05	-4.44502e-10	-0.585615
103122841	chr14:103122841:G:C	7.50688e-20	-4.44502e-10	-1.46495	2.14472e-10	-4.44502e-10	-1.47675	1.12616e-05	-4.44502e-10	-1.46015
103122856	chr14:103122856:T:G	2.52305e-20	-1.15483	-1.40047	2.63169e-11	-2.14959	-1.42513	1.37482e-06	-2.12434	-1.43889
103123119	chr14:103123119:G:A	7.36852e-20	-4.44502e-10	-1.48356	2.31544e-10	-4.44502e-10	-1.40016	1.20415e-05	-4.44502e-10	-1.39319
103123505	chr14:103123505:A:G	5.73016e-17	3.88282	1.28991	9.12673e-10	-1.07438	1.04582	4.48893e-05	-0.900436	0.823082
103123692	chr14:103123692:G:A	7.72854e-20	-4.44502e-10	-1.43585	2.57181e-10	-4.44502e-10	-1.29515	1.27578e-05	-4.44502e-10	-1.33541
103123697	chr14:103123697:C:G	7.37768e-20	-4.44502e-10	-1.48231	2.20096e-10	-4.44502e-10	-1.45087	1.15574e-05	-4.44502e-10	-1.43423
103124202	chr14:103124202:T:G	9.74312e-20	-4.44502e-10	-1.20421	2.46645e-10	-4.44502e-10	-1.33698	1.32023e-05	-4.44502e-10	-1.30116
103124447	chr14:103124447:G:A	1.26633e-19	-4.44502e-10	-0.942063	2.98198e-10	-4.44502e-10	-1.14717	1.62493e-05	-4.44502e-10	-1.0935
103124673	chr14:103124673:C:T	1.01541e-19	-4.44502e-10	-1.1629	2.98767e-10	-4.44502e-10	-1.14527	1.67384e-05	-4.44502e-10	-1.06385
103124970	chr14:103124970:C:A	4.61786e-20	-2.05697	0.106127	1.02037e-10	-2.2048	-0.0147906	4.74657e-06	-2.17995	-0.144178
103125002	chr14:103125002:G:A	1.0244e-19	-4.44502e-10	-1.15408	3.00599e-10	-4.44502e-10	-1.13915	1.68514e-05	-4.44502e-10	-1.05712
103125337	chr14:103125337:C:T	8.54221e-20	-4.44502e-10	-1.33575	2.22178e-10	-4.44502e-10	-1.44145	1.14311e-05	-4.44502e-10	-1.44522
103125436	chr14:103125436:A:G	7.4799e-20	-4.44502e-10	-1.46855	2.13043e-10	-4.44502e-10	-1.48343	1.10091e-05	-4.44502e-10	-1.48283
103125465	chr14:103125465:G:A	8.91813e-20	-4.44502e-10	-1.29269	2.30755e-10	-4.44502e-10	-1.40357	1.21725e-05	-4.44502e-10	-1.38237
103125865	chr14:103125865:C:T	7.6291e-20	-4.44502e-10	-1.4488	2.20147e-10	-4.44502e-10	-1.45063	1.11335e-05	-4.44502e-10	-1.47159
103126001	chr14:103126001:G:A	9.56604e-19	-4.44502e-10	1.08003	2.73267e-09	-4.44502e-10	1.0681	0.000108541	-4.44502e-10	0.805577
103126074	chr14:103126074:C:A	7.8532e-20	-4.44502e-10	-1.41985	2.39324e-10	-4.44502e-10	-1.36711	1.22136e-05	-4.44502e-10	-1.37901
103127733	chr14:103127733:C:G	1.51884e-19	-4.44502e-10	-0.760243	2.36898e-10	-4.44502e-10	-1.3773	1.22508e-05	-4.44502e-10	-1.37596
103127896	chr14:103127896:G:T	1.15659e-18	1.26987	-4.62281e-10	3.47737e-09	1.3091	-4.62281e-10	5.23777e-05	0.0769265	-4.62281e-10
103127964	chr14:103127964:G:A	7.57403e-20	-4.44502e-10	-1.45605	2.16259e-10	-4.44502e-10	-1.46845	1.1258e-05	-4.44502e-10	-1.46048
103128421	chr14:103128421:C:T	8.12483e-20	-4.44502e-10	-1.38585	2.16906e-10	-4.44502e-10	-1.46547	1.11717e-05	-4.44502e-10	-1.46817
103128625	chr14:103128625:C:A	2.2418e-19	-4.44502e-10	-0.370912	9.48434e-10	-4.44502e-10	0.00988262	4.34942e-05	-4.44502e-10	-0.108927
103128898	chr14:103128898:A:G	7.38728e-20	-4.44502e-10	-1.48101	2.26263e-10	-4.44502e-10	-1.42323	1.17478e-05	-4.44502e-10	-1.41789
103128905	chr14:103128905:C:T	7.38413e-20	-4.44502e-10	-1.48144	2.40727e-10	-4.44502e-10	-1.36127	1.25118e-05	-4.44502e-10	-1.35488
103129228	chr14:103129228:C:T	6.5204e-20	-1.07796	-0.52788	2.58762e-10	-0.174094	-1.11493	8.06962e-06	-0.692294	-1.10115
103129598	chr14:103129598:A:C	7.39572e-20	-4.44502e-10	-1.47987	2.23588e-10	-4.44502e-10	-1.43513	1.16517e-05	-4.44502e-10	-1.4261
103130151	chr14:103130151:G:A	6.72542e-19	0.00274432	0.72496	1.01538e-10	-1.78227	-0.442231	5.46256e-06	-1.82476	-0.358872
103130245	chr14:103130245:G:A	4.08108e-20	-2.07441	-4.62281e-10	1.02538e-10	-2.2147	-4.62281e-10	5.14628e-06	-2.24328	-4.62281e-10
103130272	chr14:103130272:T:A	6.49231e-19	-0.00877356	0.701203	9.8853e-11	-1.79297	-0.458324	5.33496e-06	-1.83349	-0.373785
103130867	chr14:103130867:C:G	2.22389e-20	-2.12243	-0.559091	5.639e-11	-1.86133	-0.95131	3.42237e-06	-1.77385	-0.877369
103130985	chr14:103130985:A:G	8.49517e-21	-2.2303	-1.41356	6.00429e-11	-1.34782	-1.40205	2.37422e-06	-1.62353	-1.39335
103131188	chr14:103131188:A:G	7.41153e-20	-4.44502e-10	-1.47774	2.22844e-10	-4.44502e-10	-1.43846	1.15639e-05	-4.44502e-10	-1.43367
103131228	chr14:103131228:G:A	7.02975e-19	-0.561649	1.33361	1.47892e-10	-2.24291	0.394457	7.99039e-06	-2.24046	0.437146
103131283	chr14:103131283:C:G	1.38707e-19	-4.44502e-10	-0.850998	3.31005e-10	-4.44502e-10	-1.0428	1.80849e-05	-4.44502e-10	-0.986474
103132112	chr14:103132112:A:G	1.412e-19	0.501983	-1.33517	7.93427e-11	-0.987227	-1.48393	3.20776e-06	-1.23177	-1.48421
103132335	chr14:103132335:C:T	2.35338e-19	-0.322337	-4.62281e-10	1.22103e-10	-2.04006	-4.62281e-10	5.93046e-06	-2.10145	-4.62281e-10
103132399	chr14:103132399:C:G	4.94941e-19	0.826445	-0.405366	1.33276e-10	-0.98868	-0.963826	6.20107e-06	-1.10543	-0.951397
103132974	chr14:103132974:G:A	2.0799e-19	0.47234	-0.918209	4.00645e-11	-2.07467	-1.07977	2.10033e-06	-2.02535	-1.11411
103132996	chr14:103132996:A:T	7.62142e-20	-4.44502e-10	-1.44981	2.17533e-10	-4.44502e-10	-1.46258	1.13424e-05	-4.44502e-10	-1.45301
103133153	chr14:103133153:T:C	5.12204e-20	-1.84722	-4.62281e-10	1.16058e-10	-2.09084	-4.62281e-10	5.50792e-06	-2.17537	-4.62281e-10
103133165	chr14:103133165:A:G	1.31028e-20	-1.93483	-1.2757	8.09747e-11	-1.00887	-1.44192	3.17715e-06	-1.29593	-1.42964
103133260	chr14:103133260:G:A	4.69116e-20	-1.93509	-4.62281e-10	1.05135e-10	-2.18969	-4.62281e-10	5.18815e-06	-2.23518	-4.62281e-10
103133510	chr14:103133510:C:T	7.76743e-20	-4.44502e-10	-1.43083	2.43019e-10	-4.44502e-10	-1.35179	1.17332e-05	-4.44502e-10	-1.41913
103133601	chr14:103133601:C:T	3.90127e-19	0.781798	-0.598686	5.66382e-11	-1.99191	-0.816341	2.79619e-06	-1.9275	-0.925798
103133684	chr14:103133684:C:T	7.76743e-20	-4.44502e-10	-1.43083	2.43019e-10	-4.44502e-10	-1.35179	1.17332e-05	-4.44502e-10	-1.41913
103133719	chr14:103133719:C:T	7.37924e-20	-4.44502e-10	-1.4821	3.73507e-10	-4.44502e-10	-0.921993	1.90647e-05	-4.44502e-10	-0.933716
103133930	chr14:103133930:G:T	9.51486e-20	-4.44502e-10	-1.22792	3.13861e-10	-4.44502e-10	-1.09598	1.69451e-05	-4.44502e-10	-1.05157
103134318	chr14:103134318:A:G	7.5252e-20	-4.44502e-10	-1.46252	2.30299e-10	-4.44502e-10	-1.40555	1.13221e-05	-4.44502e-10	-1.4548
103134419	chr14:103134419:G:A	1.68351e-18	0.684941	0.960335	1.55168e-10	-1.31731	-0.483112	7.39308e-06	-1.45513	-0.425878
103134801	chr14:103134801:C:T	4.71064e-20	-0.785311	-1.14564	3.81341e-11	-1.90871	-1.29511	2.21338e-06	-1.75342	-1.33361
103134901	chr14:103134901:G:A	1.68042e-19	-4.44502e-10	-0.659146	3.89631e-10	-4.44502e-10	-0.879729	1.91685e-05	-4.44502e-10	-0.928287
103135300	chr14:103135300:C:T	3.78719e-20	-2.14915	-4.62281e-10	1.51918e-10	-1.82159	-4.62281e-10	7.51729e-06	-1.86435	-4.62281e-10
103135315	chr14:103135315:G:A	1.18509e-19	-4.44502e-10	-1.00837	4.57425e-10	-4.44502e-10	-0.719316	1.85055e-05	-4.44502e-10	-0.963483
103135415	chr14:103135415:C:T	2.15564e-19	-4.44502e-10	-0.4101	7.58402e-10	-4.44502e-10	-0.213716	3.14099e-05	-4.44502e-10	-0.43443
103135671	chr14:103135671:G:A	1.06171e-19	-4.44502e-10	-1.11831	2.58938e-10	-4.44502e-10	-1.28834	1.31729e-05	-4.44502e-10	-1.30339
103135941	chr14:103135941:A:G	2.44809e-20	-1.40529	-1.18018	2.67032e-11	-2.09758	-1.46257	1.30764e-06	-2.16985	-1.44349
103136303	chr14:103136303:G:A	1.75668e-20	-2.24295	-0.674395	3.16891e-11	-2.2424	-1.14656	2.03825e-06	-2.16088	-1.00859
103136320	chr14:103136320:C:T	6.25233e-20	-0.709473	-0.938346	6.20787e-11	-1.66936	-1.04717	4.00447e-06	-1.41412	-1.08002
103136704	chr14:103136704:T:C	1.12731e-19	-4.44502e-10	-1.05836	2.92739e-10	-4.44502e-10	-1.16565	1.48534e-05	-4.44502e-10	-1.18332
103137143	chr14:103137143:A:C	7.48739e-20	-4.44502e-10	-1.46755	2.23678e-10	-4.44502e-10	-1.43472	1.11013e-05	-4.44502e-10	-1.47449
103137158	chr14:103137158:G:A	2.43093e-18	1.35311	0.659561	3.40275e-10	-0.540799	-0.474377	1.56988e-05	-0.747883	-0.380086
103137232	chr14:103137232:C:T	1.15192e-19	-0.42434	-0.612421	7.00154e-11	-1.40512	-1.19109	3.042e-06	-1.62217	-1.14687
103137233	chr14:103137233:G:T	1.3245e-20	-1.72097	-1.47877	1.74502e-10	-0.253757	-1.42924	4.69517e-06	-0.868676	-1.46634
103137316	chr14:103137316:G:A	1.53296e-20	-1.63368	-1.41989	2.04375e-10	-0.0415439	-1.48343	5.4842e-06	-0.69561	-1.48407
103137357	chr14:103137357:T:A	2.6373e-20	-1.93514	-0.575877	8.09075e-11	-1.62524	-0.826386	4.35972e-06	-1.5394	-0.869746
103137663	chr14:103137663:T:C	3.28165e-19	-4.44502e-10	0.0101588	3.58957e-10	-4.44502e-10	-0.961727	1.88672e-05	-4.44502e-10	-0.944128
103137775	chr14:103137775:A:G	1.73234e-20	-1.5112	-1.4201	2.53067e-10	0.172095	-1.48337	6.60237e-06	-0.510017	-1.48411
103137879	chr14:103137879:G:C	7.75149e-20	-4.44502e-10	-1.43289	2.16094e-10	-4.44502e-10	-1.46921	1.11222e-05	-4.44502e-10	-1.47261
103137885	chr14:103137885:A:G	9.34688e-20	-0.596827	-0.648904	5.17239e-11	-2.12184	-0.777171	2.45074e-06	-2.07674	-0.908425
103138011	chr14:103138011:C:T	8.62103e-20	-4.44502e-10	-1.32657	2.23637e-10	-4.44502e-10	-1.43491	1.14986e-05	-4.44502e-10	-1.43933
103138231	chr14:103138231:C:T	9.32893e-20	-4.44502e-10	-1.24765	2.87582e-10	-4.44502e-10	-1.18342	1.56618e-05	-4.44502e-10	-1.13033
103138357	chr14:103138357:G:A	9.55753e-20	-4.44502e-10	-1.22344	2.96043e-10	-4.44502e-10	-1.15442	1.61446e-05	-4.44502e-10	-1.09997
103138755	chr14:103138755:G:A	1.78926e-20	-1.47957	-1.4194	2.74471e-10	0.253042	-1.48313	6.95522e-06	-0.463041	-1.47902
103138771	chr14:103138771:C:T	2.60495e-19	-4.44502e-10	-0.220777	9.18968e-10	-4.44502e-10	-0.0216784	5.42802e-05	-4.44502e-10	0.112605
103138838	chr14:103138838:G:A	5.35791e-20	-0.653814	-1.14839	5.3818e-11	-1.62924	-1.23008	3.53324e-06	-1.36349	-1.25585
103138972	chr14:103138972:C:G	1.46914e-19	-4.44502e-10	-0.793512	3.70605e-10	-4.44502e-10	-0.929793	1.87937e-05	-4.44502e-10	-0.94803
103139259	chr14:103139259:C:G	8.60722e-20	-4.44502e-10	-1.32817	2.34489e-10	-4.44502e-10	-1.38752	1.19934e-05	-4.44502e-10	-1.3972
103139370	chr14:103139370:T:C	1.97023e-20	-1.68716	-1.11547	1.90106e-10	-0.217361	-1.37999	5.46762e-06	-0.83061	-1.3521
103139433	chr14:103139433:A:G	4.91527e-19	0.414157	-4.62281e-10	1.37821e-10	-1.91897	-4.62281e-10	5.97331e-06	-2.09425	-4.62281e-10
103139470	chr14:103139470:C:T	2.47762e-19	0.0739166	-0.344808	1.85837e-10	-0.561433	-1.05863	5.89403e-06	-1.11936	-0.988257
103139939	chr14:103139939:C:T	1.84637e-19	-0.23821	-0.326755	1.29324e-10	-1.07732	-0.905295	5.83772e-06	-1.3397	-0.777517
103140106	chr14:103140106:T:C	7.94154e-20	-4.44502e-10	-1.40867	2.37232e-10	-4.44502e-10	-1.37589	1.2648e-05	-4.44502e-10	-1.34406
103140111	chr14:103140111:T:C	7.47533e-18	3.136	-4.62281e-10	3.36217e-09	1.27541	-4.62281e-10	0.000115088	0.864139	-4.62281e-10
103140578	chr14:103140578:G:GA	7.40587e-20	-4.44502e-10	-1.4785	2.17944e-10	-4.44502e-10	-1.46069	1.09961e-05	-4.44502e-10	-1.48401
103141016	chr14:103141016:C:T	1.0407e-19	-1.14359	0.00529981	7.20749e-11	-2.22608	-0.34114	4.0144e-06	-2.21948	-0.272191
103141048	chr14:103141048:C:T	9.12209e-20	-0.807503	-0.462572	6.27562e-11	-2.16152	-0.544153	3.19252e-06	-2.14115	-0.579594
103141201	chr14:103141201:G:A	8.26936e-20	-1.13247	-0.235744	6.2401e-11	-2.22594	-0.485412	2.80456e-06	-2.21289	-0.637419
103141567	chr14:103141567:C:T	1.07256e-19	-4.44502e-10	-1.10814	2.84382e-10	-4.44502e-10	-1.19461	1.42469e-05	-4.44502e-10	-1.22501
103141755	chr14:103141755:A:T	7.9649e-20	-1.32543	-0.0802996	8.48717e-11	-2.24277	-0.161016	4.48953e-06	-2.22135	-0.158454
103141872	chr14:103141872:G:A	8.31522e-20	-4.44502e-10	-1.36269	2.40112e-10	-4.44502e-10	-1.36382	1.28105e-05	-4.44502e-10	-1.33129
103142062	chr14:103142062:C:A	7.73396e-20	-1.27532	-0.159833	7.89782e-11	-2.24112	-0.234634	4.20975e-06	-2.21307	-0.231082
103142081	chr14:103142081:T:C	7.55205e-20	-4.44502e-10	-1.45895	2.17857e-10	-4.44502e-10	-1.46109	1.13887e-05	-4.44502e-10	-1.44894
103142478	chr14:103142478:A:T	9.00976e-20	-1.30264	0.0201744	9.57613e-11	-2.24226	-0.0408128	5.07997e-06	-2.21748	-0.0387729
103142667	chr14:103142667:C:T	5.1306e-20	-1.37607	-0.469478	5.14617e-11	-2.24284	-0.661252	2.51197e-06	-2.22952	-0.73097
103142824	chr14:103142824:C:T	9.62194e-20	-1.23531	0.0185864	9.38722e-11	-2.23875	-0.0642432	5.00444e-06	-2.20553	-0.0656977
103143049	chr14:103143049:C:T	2.29369e-19	-0.348025	-4.62281e-10	3.81196e-10	-0.901615	-4.62281e-10	1.26876e-05	-1.34093	-4.62281e-10
103143153	chr14:103143153:G:A	7.97645e-20	-4.44502e-10	-1.40428	2.16045e-10	-4.44502e-10	-1.46944	1.14333e-05	-4.44502e-10	-1.44502
103143171	chr14:103143171:T:C	1.02335e-19	-4.44502e-10	-1.15511	3.37263e-10	-4.44502e-10	-1.02407	1.86407e-05	-4.44502e-10	-0.956207
103143441	chr14:103143441:A:G	5.61263e-20	-1.75575	-4.62281e-10	2.05502e-10	-1.51947	-4.62281e-10	1.01244e-05	-1.5666	-4.62281e-10
103143477	chr14:103143477:C:A	8.91962e-20	-1.506	0.213479	8.65734e-11	-2.23593	-0.148003	4.81242e-06	-2.24202	-0.0683338
103143588	chr14:103143588:C:T	1.1011e-19	-1.44691	0.365032	9.86068e-11	-2.24067	-0.0131244	5.54986e-06	-2.23862	0.0708392
103143589	chr14:103143589:G:A	9.50029e-20	-4.44502e-10	-1.22945	2.57472e-10	-4.44502e-10	-1.29402	1.29493e-05	-4.44502e-10	-1.32051
103143598	chr14:103143598:C:T	7.42248e-20	-4.44502e-10	-1.47626	2.13886e-10	-4.44502e-10	-1.47949	1.1028e-05	-4.44502e-10	-1.48112
103144155	chr14:103144155:G:A	1.0894e-19	-4.44502e-10	-1.09256	3.42381e-10	-4.44502e-10	-1.00901	1.88254e-05	-4.44502e-10	-0.946348
103144202	chr14:103144202:T:C	3.98912e-20	-1.65009	-0.447114	4.48283e-11	-2.20512	-0.836972	2.25582e-06	-2.23921	-0.828832
103144479	chr14:103144479:T:C	4.89189e-20	-1.49541	-0.397789	4.49462e-11	-2.23394	-0.805525	2.31416e-06	-2.24207	-0.80044
103144508	chr14:103144508:C:T	1.48192e-20	-1.63989	-1.44754	2.12657e-10	-0.0142551	-1.471	5.55095e-06	-0.690278	-1.47731
103144575	chr14:103144575:C:T	3.65656e-19	-0.451279	0.569613	1.81559e-10	-1.24322	-0.400133	9.43413e-06	-1.36324	-0.273978
103144730	chr14:103144730:C:G	1.12978e-19	-4.44502e-10	-1.05617	3.55735e-10	-4.44502e-10	-0.970743	1.95965e-05	-4.44502e-10	-0.906204
103144902	chr14:103144902:A:G	4.93292e-20	-1.53562	-0.349218	4.72667e-11	-2.2295	-0.759623	2.43118e-06	-2.24312	-0.750057
103144985	chr14:103144985:T:C	3.14595e-20	-1.56088	-0.773773	3.38998e-11	-2.22478	-1.09673	1.72898e-06	-2.24328	-1.09074
103145562	chr14:103145562:G:A	7.88071e-20	-4.44502e-10	-1.41636	2.45685e-10	-4.44502e-10	-1.34088	1.28719e-05	-4.44502e-10	-1.32651
103145572	chr14:103145572:T:G	6.1873e-19	-0.576896	1.22121	2.7586e-10	-1.33183	0.106793	1.50463e-05	-1.44853	0.278103
103145641	chr14:103145641:T:C	1.21414e-19	-4.44502e-10	-0.984153	3.85932e-10	-4.44502e-10	-0.889268	2.13626e-05	-4.44502e-10	-0.81991
103145645	chr14:103145645:T:C	1.15365e-19	-1.36596	0.330697	9.11648e-11	-2.24324	-0.0890223	5.2022e-06	-2.2308	-0.00167337
103145800	chr14:103145800:C:G	1.60422e-20	-1.77093	-1.2372	1.8565e-10	-0.183682	-1.43739	5.17661e-06	-0.818741	-1.41866
103145941	chr14:103145941:C:T	1.34702e-19	-1.41369	0.533397	1.10597e-10	-2.24206	0.103026	6.32263e-06	-2.23612	0.198701
103146300	chr14:103146300:T:C	9.59915e-20	-4.44502e-10	-1.2191	2.95636e-10	-4.44502e-10	-1.1558	1.59992e-05	-4.44502e-10	-1.10902
103146370	chr14:103146370:C:T	1.67489e-20	-1.55631	-1.40872	2.54757e-10	0.179575	-1.4842	6.49262e-06	-0.528004	-1.48288
103146558	chr14:103146558:G:T	1.22787e-19	-4.44502e-10	-0.972909	3.91023e-10	-4.44502e-10	-0.876164	2.16361e-05	-4.44502e-10	-0.807191
103146689	chr14:103146689:G:A	9.8128e-20	-4.44502e-10	-1.19709	2.62943e-10	-4.44502e-10	-1.27299	1.31836e-05	-4.44502e-10	-1.30258
103146940	chr14:103146940:C:T	8.63429e-20	-4.44502e-10	-1.32503	2.20892e-10	-4.44502e-10	-1.44725	1.17118e-05	-4.44502e-10	-1.42096
103147278	chr14:103147278:C:G	9.97975e-20	-4.44502e-10	-1.18022	3.43672e-10	-4.44502e-10	-1.00524	1.64605e-05	-4.44502e-10	-1.08059
103147394	chr14:103147394:A:G	1.00633e-19	-4.44502e-10	-1.17188	2.52739e-10	-4.44502e-10	-1.31257	1.34544e-05	-4.44502e-10	-1.28225
103147403	chr14:103147403:C:T	9.0175e-20	-4.44502e-10	-1.28161	2.25716e-10	-4.44502e-10	-1.42565	1.2037e-05	-4.44502e-10	-1.39357
103147463	chr14:103147463:C:T	8.89266e-20	-4.44502e-10	-1.29555	2.24061e-10	-4.44502e-10	-1.43301	1.19273e-05	-4.44502e-10	-1.40273
103148040	chr14:103148040:A:T	1.26036e-19	-4.44502e-10	-0.946791	2.77916e-10	-4.44502e-10	-1.21761	1.53395e-05	-4.44502e-10	-1.15112
103148318	chr14:103148318:T:C	9.49255e-20	-1.41935	0.189086	5.26125e-11	-2.23752	-0.644453	3.26192e-06	-2.20971	-0.48953
103148485	chr14:103148485:C:A	7.37094e-20	-4.44502e-10	-1.48323	2.12895e-10	-4.44502e-10	-1.48413	1.10166e-05	-4.44502e-10	-1.48215
103148631	chr14:103148631:G:A	2.20271e-19	-1.45229	1.06379	1.09239e-10	-2.23973	0.0883401	7.20326e-06	-2.21478	0.307759
103149312	chr14:103149312:T:C	1.64445e-19	-4.44502e-10	-0.680783	2.96062e-10	-4.44502e-10	-1.15436	1.71026e-05	-4.44502e-10	-1.04232
103149503	chr14:103149503:A:G	3.0728e-20	-1.7076	-0.65059	3.12319e-11	-2.23241	-1.17108	1.72103e-06	-2.24315	-1.09548
103149660	chr14:103149660:A:G	1.34859e-19	-0.0835227	-0.795607	4.26867e-11	-1.81898	-1.27206	2.93698e-06	-1.60102	-1.20315
103149662	chr14:103149662:C:G	7.43753e-20	-4.44502e-10	-1.47424	2.17846e-10	-4.44502e-10	-1.46114	1.14386e-05	-4.44502e-10	-1.44456
103149930	chr14:103149930:G:A	9.07901e-20	-4.44502e-10	-1.27481	2.59764e-10	-4.44502e-10	-1.28515	1.26807e-05	-4.44502e-10	-1.34148
103150051	chr14:103150051:A:C	4.75594e-20	-1.92138	-4.62281e-10	2.47889e-10	-1.33195	-4.62281e-10	1.20118e-05	-1.39566	-4.62281e-10
103150113	chr14:103150113:G:A	8.18374e-20	-4.44502e-10	-1.37862	2.14596e-10	-4.44502e-10	-1.47617	1.13498e-05	-4.44502e-10	-1.45235
103150146	chr14:103150146:A:T	1.72021e-19	-0.949032	0.313288	1.00689e-10	-1.71911	-0.513781	6.29043e-06	-1.67445	-0.368076
103150418	chr14:103150418:T:C	2.06377e-19	-4.44502e-10	-0.453653	5.01955e-10	-4.44502e-10	-0.62642	2.50664e-05	-4.44502e-10	-0.660025
103150566	chr14:103150566:T:A	1.25087e-20	-1.77533	-1.4816	2.40469e-11	-2.20686	-1.45807	1.27038e-06	-2.16647	-1.47577
103150618	chr14:103150618:T:C	1.13634e-19	0.259889	-1.31026	4.07008e-10	0.445088	-1.28119	1.22666e-05	-0.0628917	-1.31179
103150619	chr14:103150619:G:A	1.42273e-20	-2.20843	-0.919768	6.36563e-11	-1.86536	-0.826072	2.7992e-06	-1.97909	-0.873124
103150761	chr14:103150761:A:G	7.3638e-20	-4.44502e-10	-1.4842	2.12941e-10	-4.44502e-10	-1.48392	1.09958e-05	-4.44502e-10	-1.48404
103150781	chr14:103150781:G:A	4.59377e-20	-0.504284	-1.45179	4.45319e-11	-1.58154	-1.46718	2.71766e-06	-1.40448	-1.4773
103150885	chr14:103150885:G:A	9.09161e-21	-2.09202	-1.48399	2.58323e-11	-2.15149	-1.44181	1.23149e-06	-2.21984	-1.45349
103150963	chr14:103150963:A:G	2.27989e-19	-0.35406	-4.62281e-10	5.6533e-10	-0.507519	-4.62281e-10	4.43983e-05	-0.0883527	-4.62281e-10
103151002	chr14:103151002:GT:G	8.90878e-21	-2.24186	-1.35446	3.13581e-11	-2.0964	-1.30305	1.47779e-06	-2.16482	-1.32619
103151087	chr14:103151087:C:T	9.16615e-20	-4.44502e-10	-1.26526	3.03928e-10	-4.44502e-10	-1.12814	1.50529e-05	-4.44502e-10	-1.16998
103151133	chr14:103151133:A:G	1.77081e-19	-0.606754	-4.62281e-10	4.45887e-10	-0.744865	-4.62281e-10	3.39293e-05	-0.357274	-4.62281e-10
103151300	chr14:103151300:G:A	1.18639e-19	0.437476	-1.44475	7.86754e-11	-0.995842	-1.48376	2.33914e-06	-1.54817	-1.4836
103151305	chr14:103151305:CAATT:C	1.09832e-19	0.361596	-1.44601	7.47632e-11	-1.04699	-1.48362	2.25115e-06	-1.58636	-1.48375
103151312	chr14:103151312:T:C	1.1311e-19	0.395496	-1.4505	7.65637e-11	-1.02393	-1.48288	2.28899e-06	-1.56932	-1.48412
103151472	chr14:103151472:A:C	1.11411e-18	2.62031	-1.38786	4.76424e-10	0.793627	-1.47225	1.01617e-05	-0.0989739	-1.46396
103151613	chr14:103151613:C:T	1.2349e-18	2.71409	-1.3787	5.30844e-10	0.898029	-1.46849	1.10083e-05	-0.0235653	-1.45934
103151673	chr14:103151673:C:T	1.76173e-19	-0.61189	-4.62281e-10	4.29793e-10	-0.781626	-4.62281e-10	3.3174e-05	-0.379787	-4.62281e-10
103151721	chr14:103151721:G:A	7.41379e-20	-4.44502e-10	-1.47743	2.13029e-10	-4.44502e-10	-1.4835	1.10101e-05	-4.44502e-10	-1.48274
103151939	chr14:103151939:A:T	1.2063e-18	2.67975	-1.3678	5.20222e-10	0.873091	-1.46376	1.08447e-05	-0.044231	-1.45364
103152135	chr14:103152135:C:A	9.19686e-20	-4.44502e-10	-1.26191	2.93557e-10	-4.44502e-10	-1.16286	1.45703e-05	-4.44502e-10	-1.20257
103152190	chr14:103152190:TCGAA:T	3.13712e-20	-0.854121	-1.48335	8.75978e-11	-0.926552	-1.44562	2.60314e-06	-1.46463	-1.46021
103152218	chr14:103152218:C:T	7.72016e-20	-4.44502e-10	-1.43694	2.30744e-10	-4.44502e-10	-1.40362	1.22033e-05	-4.44502e-10	-1.37985
103152281	chr14:103152281:G:A	7.37052e-20	-4.44502e-10	-1.48329	2.13746e-10	-4.44502e-10	-1.48014	1.11091e-05	-4.44502e-10	-1.47379
103152479	chr14:103152479:G:A	8.71143e-20	-4.44502e-10	-1.31614	2.50824e-10	-4.44502e-10	-1.32018	1.27486e-05	-4.44502e-10	-1.33613
103152588	chr14:103152588:T:A	9.27372e-20	-1.25359	-4.62281e-10	2.25464e-10	-1.42677	-4.62281e-10	1.24077e-05	-1.36324	-4.62281e-10
103152592	chr14:103152592:G:A	1.65399e-20	-1.49346	-1.48413	5.98432e-11	-1.33493	-1.41827	1.86867e-06	-1.81762	-1.43871
103152602	chr14:103152602:A:T	1.69957e-20	-1.46892	-1.48148	5.96703e-11	-1.31074	-1.44536	1.86125e-06	-1.79964	-1.46067
103152675	chr14:103152675:AG:A	3.27192e-20	-1.55818	-0.737219	6.5819e-11	-1.4199	-1.23812	2.25872e-06	-1.88034	-1.18641
103152710	chr14:103152710:T:C	3.59863e-20	-1.42719	-0.773028	7.48467e-11	-1.27145	-1.25804	2.46564e-06	-1.77073	-1.20837
103152732	chr14:103152732:TAAAC:T	3.44439e-20	-1.50459	-0.739438	7.00095e-11	-1.35729	-1.23901	2.37322e-06	-1.8298	-1.18751
103152754	chr14:103152754:A:G	1.18223e-19	-4.44502e-10	-1.01078	3.22753e-10	-4.44502e-10	-1.06804	1.68411e-05	-4.44502e-10	-1.05773
103152836	chr14:103152836:C:G	3.9193e-20	-2.11486	-4.62281e-10	1.024e-10	-2.21605	-4.62281e-10	5.43639e-06	-2.18844	-4.62281e-10
103152900	chr14:103152900:G:A	3.96961e-20	-0.794289	-1.30782	1.28922e-10	-0.939313	-1.04641	4.03378e-06	-1.3851	-1.10175
103152978	chr14:103152978:G:A	4.46661e-20	-1.52737	-0.456779	1.25123e-10	-1.27389	-0.74174	6.61858e-06	-1.35279	-0.638887
103152995	chr14:103152995:C:T	9.00549e-20	-4.44502e-10	-1.28294	2.93241e-10	-4.44502e-10	-1.16393	1.47311e-05	-4.44502e-10	-1.19159
103153033	chr14:103153033:C:A	3.81255e-20	-1.97718	-0.165292	4.33617e-11	-1.90858	-1.16677	2.73772e-06	-1.64762	-1.22681
103153102	chr14:103153102:T:C	4.53601e-19	-4.44502e-10	0.333858	7.8631e-10	-4.44502e-10	-0.177578	4.19092e-05	-4.44502e-10	-0.146048
103153152	chr14:103153152:T:C	5.97617e-19	-4.44502e-10	0.609591	9.96954e-10	-4.44502e-10	0.0597744	5.32709e-05	-4.44502e-10	0.093837
103153176	chr14:103153176:C:T	3.58391e-20	-0.851197	-1.35312	1.17721e-10	-1.04279	-1.03383	3.46464e-06	-1.57443	-1.06452
103153475	chr14:103153475:A:G	1.70822e-20	-1.92885	-1.01647	4.17023e-11	-1.98356	-1.13081	2.84153e-06	-1.6677	-1.16951
103153509	chr14:103153509:G:T	8.77077e-20	-0.979455	-0.329894	1.44931e-10	-0.919883	-0.948788	3.8821e-06	-1.54198	-0.983192
103153603	chr14:103153603:T:A	2.374e-19	-4.44502e-10	-0.313614	4.71368e-10	-4.44502e-10	-0.689291	2.55998e-05	-4.44502e-10	-0.63897
103153668	chr14:103153668:G:A	1.16664e-19	-4.44502e-10	-1.02406	4.06001e-10	-4.44502e-10	-0.838574	2.17098e-05	-4.44502e-10	-0.803791
103153688	chr14:103153688:A:C	5.78251e-20	-0.973692	-0.752245	3.93198e-11	-1.91446	-1.25874	1.96712e-06	-1.97719	-1.22779
103153772	chr14:103153772:G:A	3.17887e-19	-4.44502e-10	-0.0216646	4.76645e-10	-4.44502e-10	-0.678158	2.5971e-05	-4.44502e-10	-0.624572
103153994	chr14:103153994:A:G	1.09666e-20	-2.00092	-1.38758	4.17535e-11	-1.73533	-1.37782	1.73789e-06	-1.93488	-1.394
103154077	chr14:103154077:A:G	7.4359e-20	-4.44502e-10	-1.47445	2.12899e-10	-4.44502e-10	-1.48411	1.10037e-05	-4.44502e-10	-1.48333
103154262	chr14:103154262:A:C	2.29597e-19	1.13716	-1.48419	1.08042e-10	-0.707055	-1.45535	3.87215e-06	-1.06732	-1.46042
103154277	chr14:103154277:A:G	9.7269e-20	-4.44502e-10	-1.20588	2.17079e-10	-4.44502e-10	-1.46467	1.14863e-05	-4.44502e-10	-1.44039
103154288	chr14:103154288:C:T	9.41998e-21	-2.09236	-1.44817	3.3429e-11	-1.8734	-1.46211	1.49641e-06	-2.02829	-1.4502
103154390	chr14:103154390:G:A	1.04766e-19	-4.44502e-10	-1.13163	5.77396e-10	-4.44502e-10	-0.486401	2.96096e-05	-4.44502e-10	-0.493456
103154769	chr14:103154769:C:T	1.45108e-20	-1.64296	-1.4655	3.91749e-11	-1.72575	-1.45114	2.9504e-06	-1.34627	-1.45334
103154838	chr14:103154838:T:TA	3.54598e-20	-2.21496	-4.62281e-10	1.42839e-10	-1.88321	-4.62281e-10	6.49012e-06	-2.01127	-4.62281e-10
103154996	chr14:103154996:T:C	1.24843e-18	-4.44502e-10	1.34628	2.91643e-09	-4.44502e-10	1.13319	0.000149973	-4.44502e-10	1.1289
103155000	chr14:103155000:C:T	1.2953e-19	-4.44502e-10	-0.919444	3.39082e-10	-4.44502e-10	-1.01869	1.74433e-05	-4.44502e-10	-1.0226
103155062	chr14:103155062:G:A	8.17865e-20	-4.44502e-10	-1.37925	2.43436e-10	-4.44502e-10	-1.35008	1.20713e-05	-4.44502e-10	-1.39072
103155078	chr14:103155078:G:A	5.00021e-20	-1.13686	-0.734435	1.05895e-10	-1.04158	-1.14091	2.77785e-06	-1.75384	-1.10603
103155264	chr14:103155264:G:T	7.89278e-20	-4.44502e-10	-1.41483	2.35688e-10	-4.44502e-10	-1.38242	1.17446e-05	-4.44502e-10	-1.41816
103155466	chr14:103155466:GGCTCGGACCCCAGGACAGGCCGGGACCCCAGGACAA:G	7.70509e-20	-4.44502e-10	-1.43889	2.32976e-10	-4.44502e-10	-1.39399	1.16445e-05	-4.44502e-10	-1.42672
103155543	chr14:103155543:G:A	7.78032e-20	-4.44502e-10	-1.42918	2.13757e-10	-4.44502e-10	-1.48009	1.10263e-05	-4.44502e-10	-1.48127
103155587	chr14:103155587:G:A	1.24501e-19	-4.44502e-10	-0.959046	3.38457e-10	-4.44502e-10	-1.02053	1.63377e-05	-4.44502e-10	-1.08808
103155664	chr14:103155664:G:A	7.61666e-20	-4.44502e-10	-1.45044	2.13917e-10	-4.44502e-10	-1.47934	1.11463e-05	-4.44502e-10	-1.47045
103155669	chr14:103155669:G:A	1.1679e-18	-4.44502e-10	1.2796	2.72107e-09	-4.44502e-10	1.06385	0.000139546	-4.44502e-10	1.05684
103155762	chr14:103155762:G:A	8.28705e-20	-4.44502e-10	-1.36608	2.8268e-10	-4.44502e-10	-1.20061	1.37962e-05	-4.44502e-10	-1.25716
103155844	chr14:103155844:C:T	7.89069e-20	-4.44502e-10	-1.41509	2.35587e-10	-4.44502e-10	-1.38285	1.17402e-05	-4.44502e-10	-1.41853
103155976	chr14:103155976:A:G	7.8511e-20	-4.44502e-10	-1.42012	2.34152e-10	-4.44502e-10	-1.38896	1.16828e-05	-4.44502e-10	-1.42344
103156069	chr14:103156069:C:T	8.19965e-20	-4.44502e-10	-1.37668	2.44146e-10	-4.44502e-10	-1.34716	1.21004e-05	-4.44502e-10	-1.38832
103156151	chr14:103156151:A:G	2.64656e-19	-0.204929	-4.62281e-10	1.99333e-10	-1.54995	-4.62281e-10	9.19444e-06	-1.66295	-4.62281e-10
103156188	chr14:103156188:C:T	1.02481e-19	-1.0742	-0.0794889	1.83511e-10	-0.977607	-0.655046	4.82235e-06	-1.70913	-0.599162
103156229	chr14:103156229:G:A	4.26653e-20	-2.02997	-4.62281e-10	1.00645e-10	-2.23333	-4.62281e-10	5.53491e-06	-2.17048	-4.62281e-10
103156328	chr14:103156328:A:G	1.18257e-20	-1.94211	-1.37097	4.60829e-11	-1.65403	-1.36046	1.88344e-06	-1.8705	-1.37795
103156684	chr14:103156684:A:G	1.04737e-20	-1.95127	-1.48322	4.15493e-11	-1.64886	-1.46919	1.73097e-06	-1.86993	-1.46294
103156700	chr14:103156700:C:T	1.01126e-19	-4.44502e-10	-1.16699	5.6982e-10	-4.44502e-10	-0.49961	2.96392e-05	-4.44502e-10	-0.492456
103156773	chr14:103156773:T:TC	1.41222e-18	1.46956	-4.62281e-10	8.07872e-10	-0.150526	-4.62281e-10	2.26464e-05	-0.761552	-4.62281e-10
103156828	chr14:103156828:C:T	1.83385e-19	-4.44502e-10	-0.57177	3.8146e-10	-4.44502e-10	-0.900924	2.05743e-05	-4.44502e-10	-0.857511
103157083	chr14:103157083:C:T	6.26043e-20	-1.64653	-4.62281e-10	1.80983e-10	-1.64653	-4.62281e-10	6.69979e-06	-1.97948	-4.62281e-10
103157119	chr14:103157119:CA:C	8.14066e-20	-4.44502e-10	-1.3839	2.44571e-10	-4.44502e-10	-1.34542	1.21571e-05	-4.44502e-10	-1.38364
103157561	chr14:103157561:T:C	1.64096e-20	-2.03636	-0.949137	7.04722e-11	-1.78182	-0.807895	2.96349e-06	-1.96612	-0.829066
103158072	chr14:103158072:C:T	7.83522e-20	-4.44502e-10	-1.42214	2.13832e-10	-4.44502e-10	-1.47974	1.10287e-05	-4.44502e-10	-1.48105
103158139	chr14:103158139:C:A	8.51934e-20	-4.44502e-10	-1.33843	2.13559e-10	-4.44502e-10	-1.48102	1.10294e-05	-4.44502e-10	-1.48099
103158492	chr14:103158492:C:T	1.93189e-19	-4.44502e-10	-0.519688	2.97635e-10	-4.44502e-10	-1.14906	1.57627e-05	-4.44502e-10	-1.12391
103158678	chr14:103158678:C:T	1.50451e-20	-1.60528	-1.46703	4.0396e-11	-1.69328	-1.45292	3.07722e-06	-1.3023	-1.45522
103158853	chr14:103158853:T:G	1.57843e-19	-4.44502e-10	-0.721757	4.497e-10	-4.44502e-10	-0.736349	2.32018e-05	-4.44502e-10	-0.737325
103158891	chr14:103158891:C:T	9.82018e-20	-4.44502e-10	-1.19633	2.20649e-10	-4.44502e-10	-1.44836	1.14389e-05	-4.44502e-10	-1.44453
103158983	chr14:103158983:A:G	9.04667e-20	-4.44502e-10	-1.27838	2.53487e-10	-4.44502e-10	-1.30962	1.29958e-05	-4.44502e-10	-1.31693
103158996	chr14:103158996:C:T	7.39097e-20	-4.44502e-10	-1.48051	2.16339e-10	-4.44502e-10	-1.46808	1.11922e-05	-4.44502e-10	-1.46633
103159107	chr14:103159107:G:A	1.74727e-19	-4.44502e-10	-0.620134	3.68903e-10	-4.44502e-10	-0.934396	1.99153e-05	-4.44502e-10	-0.890063
103159226	chr14:103159226:C:T	9.53649e-20	-1.22565	-4.62281e-10	2.38218e-10	-1.37174	-4.62281e-10	1.28478e-05	-1.32838	-4.62281e-10
103159321	chr14:103159321:A:T	7.39446e-20	-4.44502e-10	-1.48004	2.13197e-10	-4.44502e-10	-1.48271	1.09976e-05	-4.44502e-10	-1.48388
103159342	chr14:103159342:A:G	7.75085e-20	-4.44502e-10	-1.43297	2.14516e-10	-4.44502e-10	-1.47654	1.10568e-05	-4.44502e-10	-1.47851
103159656	chr14:103159656:C:T	7.7995e-20	-4.44502e-10	-1.42671	2.55948e-10	-4.44502e-10	-1.29996	1.26049e-05	-4.44502e-10	-1.34747
103159669	chr14:103159669:T:C	4.8066e-20	-1.11598	-0.79481	1.22476e-10	-1.0059	-1.03112	3.09456e-06	-1.71844	-1.03347
103159732	chr14:103159732:A:G	1.6401e-19	-4.44502e-10	-0.683433	2.36124e-10	-4.44502e-10	-1.38057	1.22835e-05	-4.44502e-10	-1.3733
103159866	chr14:103159866:A:G	5.31235e-20	-1.0553	-0.755436	1.33952e-10	-0.947313	-1.00014	3.30863e-06	-1.68202	-1.003
103159951	chr14:103159951:C:T	4.96141e-19	-4.44502e-10	0.4235	8.6534e-10	-4.44502e-10	-0.0818074	4.3765e-05	-4.44502e-10	-0.10272
103160002	chr14:103160002:T:G	8.85975e-21	-2.22057	-1.38128	2.93709e-11	-2.09582	-1.36911	1.46232e-06	-2.13631	-1.36521
103160060	chr14:103160060:C:T	7.41741e-20	-4.44502e-10	-1.47694	2.58824e-10	-4.44502e-10	-1.28878	1.3263e-05	-4.44502e-10	-1.29657
103160256	chr14:103160256:G:A	2.1011e-19	1.01137	-1.4471	1.10886e-10	-0.781671	-1.35475	4.03374e-06	-1.12217	-1.36468
103160332	chr14:103160332:A:G	6.39331e-19	-4.44502e-10	0.677063	1.46972e-09	-4.44502e-10	0.447895	8.67194e-05	-4.44502e-10	0.581124
103160443	chr14:103160443:AG:A	7.39325e-20	-4.44502e-10	-1.48021	2.13176e-10	-4.44502e-10	-1.48281	1.09971e-05	-4.44502e-10	-1.48392
103160570	chr14:103160570:C:T	6.14108e-20	-1.66577	-4.62281e-10	1.78827e-10	-1.65851	-4.62281e-10	6.66698e-06	-1.98439	-4.62281e-10
103160593	chr14:103160593:C:T	7.40209e-20	-4.44502e-10	-1.47901	2.84582e-10	-4.44502e-10	-1.19391	1.46949e-05	-4.44502e-10	-1.19405
103160613	chr14:103160613:G:A	9.09786e-20	-4.44502e-10	-1.27273	2.42824e-10	-4.44502e-10	-1.35259	1.23673e-05	-4.44502e-10	-1.3665
103160618	chr14:103160618:A:G	1.41453e-19	-4.44502e-10	-0.83139	3.76718e-10	-4.44502e-10	-0.913433	1.797e-05	-4.44502e-10	-0.992849
103160719	chr14:103160719:G:A	1.40732e-19	-4.44502e-10	-0.836505	3.10109e-10	-4.44502e-10	-1.108	1.65978e-05	-4.44502e-10	-1.07229
103160720	chr14:103160720:C:T	1.48797e-18	-4.44502e-10	1.52181	3.42351e-09	-4.44502e-10	1.29349	0.000177421	-4.44502e-10	1.29697
103160893	chr14:103160893:C:T	8.41092e-20	-4.44502e-10	-1.35124	2.92456e-10	-4.44502e-10	-1.16661	1.41588e-05	-4.44502e-10	-1.23122
103160917	chr14:103160917:C:T	7.72205e-20	-4.44502e-10	-1.43669	2.41709e-10	-4.44502e-10	-1.3572	1.26642e-05	-4.44502e-10	-1.34277
103161146	chr14:103161146:G:A	1.45435e-19	-4.44502e-10	-0.80363	3.19168e-10	-4.44502e-10	-1.07921	1.71178e-05	-4.44502e-10	-1.04143
103161320	chr14:103161320:T:C	1.03006e-20	-2.1799	-1.27125	3.81362e-11	-2.01251	-1.19126	1.78958e-06	-2.07326	-1.22631
103161332	chr14:103161332:C:A	7.893e-20	-4.44502e-10	-1.4148	2.62821e-10	-4.44502e-10	-1.27346	1.28947e-05	-4.44502e-10	-1.32474
103161744	chr14:103161744:C:G	3.24588e-20	-2.16876	-0.134624	1.19995e-10	-2.14904	0.0915533	5.44993e-06	-2.23731	0.0513561
103162047	chr14:103162047:C:T	8.69193e-20	-4.44502e-10	-1.31838	2.34231e-10	-4.44502e-10	-1.38862	1.19586e-05	-4.44502e-10	-1.40011
103162075	chr14:103162075:C:T	9.05592e-20	-4.44502e-10	-1.27736	4.65732e-10	-4.44502e-10	-0.70132	2.41822e-05	-4.44502e-10	-0.695938
103162370	chr14:103162370:T:C	7.88654e-20	-4.44502e-10	-1.41562	2.6124e-10	-4.44502e-10	-1.27949	1.28312e-05	-4.44502e-10	-1.32967
103163199	chr14:103163199:A:G	5.72952e-20	-1.39693	-0.338209	1.21169e-10	-1.31267	-0.735073	3.38115e-06	-1.90468	-0.758656
103163318	chr14:103163318:T:C	7.38707e-20	-4.44502e-10	-1.48104	2.52075e-10	-4.44502e-10	-1.3152	1.29168e-05	-4.44502e-10	-1.32302
103163441	chr14:103163441:G:A	1.35481e-19	-4.44502e-10	-0.87453	3.02187e-10	-4.44502e-10	-1.13388	1.61619e-05	-4.44502e-10	-1.0989
103163758	chr14:103163758:G:A	7.98976e-20	-4.44502e-10	-1.40261	2.18745e-10	-4.44502e-10	-1.45702	1.12278e-05	-4.44502e-10	-1.46316
103163961	chr14:103163961:T:A	8.57267e-20	-4.44502e-10	-1.3322	2.31915e-10	-4.44502e-10	-1.39856	1.18449e-05	-4.44502e-10	-1.40966
103164035	chr14:103164035:G:A	8.17703e-20	-4.44502e-10	-1.37944	2.35364e-10	-4.44502e-10	-1.3838	1.21452e-05	-4.44502e-10	-1.38462
103164256	chr14:103164256:G:A	9.76127e-21	-2.14519	-1.35975	3.40969e-11	-1.936	-1.37972	1.64736e-06	-2.0015	-1.38089
103164300	chr14:103164300:C:T	6.68885e-20	-1.58033	-4.62281e-10	1.94774e-10	-1.57309	-4.62281e-10	7.06711e-06	-1.9261	-4.62281e-10
103164495	chr14:103164495:C:T	1.5106e-19	-4.44502e-10	-0.765683	3.88738e-10	-4.44502e-10	-0.882023	1.94153e-05	-4.44502e-10	-0.915492
103164514	chr14:103164514:A:G	5.0484e-20	-2.23163	0.369923	1.08658e-10	-2.11984	-0.0368892	6.1667e-06	-2.15283	0.09044
103164552	chr14:103164552:C:T	3.36423e-20	-1.30019	-0.96738	7.76992e-11	-1.20552	-1.28656	2.16667e-06	-1.85104	-1.25733
103164681	chr14:103164681:T:C	9.25172e-20	-4.44502e-10	-1.25596	4.8418e-10	-4.44502e-10	-0.662472	2.51407e-05	-4.44502e-10	-0.657065
103164983	chr14:103164983:T:C	1.5371e-20	-2.22674	-0.82413	4.23115e-11	-2.10687	-0.992999	2.24059e-06	-2.14248	-0.932332
103165000	chr14:103165000:A:T	1.35476e-19	-4.44502e-10	-0.874565	3.02202e-10	-4.44502e-10	-1.13384	1.61586e-05	-4.44502e-10	-1.0991
103165238	chr14:103165238:G:A	1.67418e-19	-4.44502e-10	-0.662864	4.44302e-10	-4.44502e-10	-0.748426	2.09559e-05	-4.44502e-10	-0.839134
103165259	chr14:103165259:A:G	8.04286e-21	-2.21888	-1.47969	2.67153e-11	-2.09054	-1.46915	1.33163e-06	-2.13189	-1.46325
103165485	chr14:103165485:A:G	8.86821e-20	-4.44502e-10	-1.2983	2.39319e-10	-4.44502e-10	-1.36713	1.2195e-05	-4.44502e-10	-1.38053
103165529	chr14:103165529:C:A	8.21564e-20	-4.44502e-10	-1.37473	2.29536e-10	-4.44502e-10	-1.40887	1.17157e-05	-4.44502e-10	-1.42062
103165540	chr14:103165540:C:T	8.77229e-20	-4.44502e-10	-1.30918	2.42323e-10	-4.44502e-10	-1.35466	1.23337e-05	-4.44502e-10	-1.36922
103165544	chr14:103165544:C:T	7.37072e-20	-4.44502e-10	-1.48326	2.97978e-10	-4.44502e-10	-1.14791	1.54083e-05	-4.44502e-10	-1.14665
103165556	chr14:103165556:G:T	1.35094e-19	-4.44502e-10	-0.877389	3.32624e-10	-4.44502e-10	-1.03792	1.77395e-05	-4.44502e-10	-1.00576
103165606	chr14:103165606:C:T	8.29327e-20	-4.44502e-10	-1.36533	2.82854e-10	-4.44502e-10	-1.2	1.37544e-05	-4.44502e-10	-1.26019
103165713	chr14:103165713:T:C	4.55734e-20	-1.32289	-0.641144	9.60733e-11	-1.23727	-1.04255	2.74956e-06	-1.86663	-1.00348
103165746	chr14:103165746:G:A	1.32417e-18	-4.44502e-10	1.40518	3.08079e-09	-4.44502e-10	1.18801	0.000158214	-4.44502e-10	1.1824
103165764	chr14:103165764:G:A	7.6494e-20	-4.44502e-10	-1.44615	2.12903e-10	-4.44502e-10	-1.48409	1.09951e-05	-4.44502e-10	-1.48411
103165816	chr14:103165816:C:A	7.47409e-20	-4.44502e-10	-1.46933	2.1465e-10	-4.44502e-10	-1.47592	1.10471e-05	-4.44502e-10	-1.47938
103165891	chr14:103165891:C:T	2.71146e-20	-1.7369	-0.746388	6.68557e-11	-1.71164	-0.930754	5.33026e-06	-1.27271	-0.935439
103166224	chr14:103166224:A:T	1.53022e-19	-4.44502e-10	-0.75278	3.93294e-10	-4.44502e-10	-0.870373	1.96283e-05	-4.44502e-10	-0.904579
103166343	chr14:103166343:A:G	3.94843e-19	-2.22341	2.41854	7.01397e-10	-2.21932	1.92747	3.5238e-05	-2.20364	1.88421
103166399	chr14:103166399:G:A	1.35613e-19	-4.44502e-10	-0.873551	3.01998e-10	-4.44502e-10	-1.13451	1.6164e-05	-4.44502e-10	-1.09877
103166766	chr14:103166766:T:C	3.10111e-20	-2.20499	-0.144028	8.53018e-11	-2.20343	-0.195303	4.39644e-06	-2.21193	-0.188828
103166942	chr14:103166942:A:G	1.30897e-19	-4.44502e-10	-0.90895	2.951e-10	-4.44502e-10	-1.15761	1.57764e-05	-4.44502e-10	-1.12304
103167010	chr14:103167010:C:T	3.59529e-20	-1.25435	-0.946801	8.1324e-11	-1.17206	-1.27442	2.25725e-06	-1.8233	-1.2441
103167016	chr14:103167016:G:A	7.71305e-20	-4.44502e-10	-1.43786	2.14992e-10	-4.44502e-10	-1.47433	1.10796e-05	-4.44502e-10	-1.47644
103167142	chr14:103167142:T:G	6.97017e-20	-1.53913	-4.62281e-10	2.02778e-10	-1.53282	-4.62281e-10	7.26838e-06	-1.89802	-4.62281e-10
103167426	chr14:103167426:G:A	4.25682e-20	-2.03225	-4.62281e-10	1.12493e-10	-2.12204	-4.62281e-10	5.48975e-06	-2.17867	-4.62281e-10
103167427	chr14:103167427:C:A	8.33881e-20	-4.44502e-10	-1.35985	2.41084e-10	-4.44502e-10	-1.35978	1.24516e-05	-4.44502e-10	-1.3597
103167808	chr14:103167808:A:G	3.2506e-20	-2.22718	-0.0747578	7.3755e-11	-2.2294	-0.314783	3.88801e-06	-2.18095	-0.342703
103167882	chr14:103167882:C:T	7.38791e-20	-4.44502e-10	-1.48093	2.18833e-10	-4.44502e-10	-1.45662	1.13896e-05	-4.44502e-10	-1.44885
103167931	chr14:103167931:G:A	3.25895e-20	-1.24139	-1.05798	7.74447e-11	-1.1558	-1.33957	2.11759e-06	-1.81692	-1.31436
103168269	chr14:103168269:T:G	7.36927e-20	-4.44502e-10	-1.48346	2.16853e-10	-4.44502e-10	-1.46571	1.12714e-05	-4.44502e-10	-1.45928
103168333	chr14:103168333:A:G	7.4633e-20	-4.44502e-10	-1.47078	2.6546e-10	-4.44502e-10	-1.26346	1.35819e-05	-4.44502e-10	-1.27282
103168428	chr14:103168428:C:T	3.45958e-20	-2.23963	-4.62281e-10	1.00115e-10	-2.23861	-4.62281e-10	5.4589e-06	-2.18431	-4.62281e-10
103168497	chr14:103168497:G:A	3.0829e-20	-2.22711	-0.127793	7.01742e-11	-2.22929	-0.364656	3.71056e-06	-2.18108	-0.389293
103168550	chr14:103168550:A:G	1.51302e-19	-4.44502e-10	-0.764084	3.89586e-10	-4.44502e-10	-0.879844	1.9419e-05	-4.44502e-10	-0.9153
103168653	chr14:103168653:C:T	7.49599e-20	-4.44502e-10	-1.46641	2.13248e-10	-4.44502e-10	-1.48247	1.10319e-05	-4.44502e-10	-1.48076
103168947	chr14:103168947:C:A	7.59928e-20	-4.44502e-10	-1.45272	2.8194e-10	-4.44502e-10	-1.20323	1.44128e-05	-4.44502e-10	-1.21344
103169012	chr14:103169012:G:T	1.54736e-19	-4.44502e-10	-0.741638	3.34225e-10	-4.44502e-10	-1.03311	1.79675e-05	-4.44502e-10	-0.992988
103169022	chr14:103169022:T:C	1.36347e-19	-2.00545	1.13729	1.3474e-10	-2.24327	0.301683	8.07753e-06	-2.16719	0.374726
103169251	chr14:103169251:C:T	7.18133e-20	-1.50929	-4.62281e-10	2.08846e-10	-1.50333	-4.62281e-10	7.42374e-06	-1.87687	-4.62281e-10
103169405	chr14:103169405:T:A	8.20421e-20	-4.44502e-10	-1.37613	2.45017e-10	-4.44502e-10	-1.3436	1.26307e-05	-4.44502e-10	-1.34542
103169507	chr14:103169507:A:T	7.42068e-20	-4.44502e-10	-1.4765	2.58661e-10	-4.44502e-10	-1.28941	1.32378e-05	-4.44502e-10	-1.29847
103169526	chr14:103169526:G:A	1.34832e-19	-4.44502e-10	-0.87933	2.75647e-10	-4.44502e-10	-1.22581	1.45346e-05	-4.44502e-10	-1.20502
103169676	chr14:103169676:G:C	6.98011e-20	-1.53771	-4.62281e-10	2.02865e-10	-1.53239	-4.62281e-10	7.27541e-06	-1.89705	-4.62281e-10
103169815	chr14:103169815:G:A	7.71596e-20	-4.44502e-10	-1.43748	2.14957e-10	-4.44502e-10	-1.47449	1.1079e-05	-4.44502e-10	-1.47651
103170025	chr14:103170025:A:G	7.36377e-20	-4.44502e-10	-1.4842	2.15515e-10	-4.44502e-10	-1.4719	1.11892e-05	-4.44502e-10	-1.4666
103170037	chr14:103170037:G:A	7.38494e-20	-4.44502e-10	-1.48133	2.1364e-10	-4.44502e-10	-1.48064	1.09962e-05	-4.44502e-10	-1.48401
103170360	chr14:103170360:A:G	8.61985e-20	-1.32671	-4.62281e-10	2.33626e-10	-1.39121	-4.62281e-10	1.21899e-05	-1.38094	-4.62281e-10
103170424	chr14:103170424:C:T	6.68765e-20	-1.58051	-4.62281e-10	1.93498e-10	-1.57966	-4.62281e-10	7.05307e-06	-1.92809	-4.62281e-10
103170476	chr14:103170476:G:A	9.22014e-20	-1.43446	0.17508	1.71129e-10	-1.45613	-0.246387	6.1731e-06	-1.85099	-0.210363
103170509	chr14:103170509:T:C	1.48018e-18	-4.44502e-10	1.51656	3.44092e-09	-4.44502e-10	1.29857	0.000176754	-4.44502e-10	1.2932
103170701	chr14:103170701:G:A	8.7482e-20	-4.44502e-10	-1.31193	2.41977e-10	-4.44502e-10	-1.35609	1.23071e-05	-4.44502e-10	-1.37137
103170796	chr14:103170796:G:A	3.19015e-20	-0.995981	-1.32473	9.60216e-11	-0.880695	-1.39966	2.40037e-06	-1.62257	-1.38337
103170839	chr14:103170839:G:C	2.41279e-20	-1.12909	-1.4709	8.2069e-11	-1.02998	-1.40739	2.13139e-06	-1.70878	-1.416
103170934	chr14:103170934:C:T	9.83553e-20	-4.44502e-10	-1.19477	2.24679e-10	-4.44502e-10	-1.43026	1.16187e-05	-4.44502e-10	-1.42894
103171012	chr14:103171012:A:G	7.45518e-20	-4.44502e-10	-1.47187	2.64108e-10	-4.44502e-10	-1.26857	1.35145e-05	-4.44502e-10	-1.27779
103171117	chr14:103171117:A:G	7.4058e-20	-4.44502e-10	-1.47851	2.12919e-10	-4.44502e-10	-1.48402	1.10066e-05	-4.44502e-10	-1.48306
103171126	chr14:103171126:C:T	1.28585e-20	-2.2144	-1.01495	3.21957e-11	-2.2173	-1.15579	1.74175e-06	-2.20514	-1.12152
103171196	chr14:103171196:C:T	3.30715e-20	-1.21677	-1.06792	7.99587e-11	-1.11981	-1.34361	2.15227e-06	-1.79668	-1.31835
103171416	chr14:103171416:G:A	9.18647e-20	-4.44502e-10	-1.26304	2.9534e-10	-4.44502e-10	-1.1568	1.46724e-05	-4.44502e-10	-1.19558
103171665	chr14:103171665:C:T	8.7482e-20	-4.44502e-10	-1.31193	2.41977e-10	-4.44502e-10	-1.35609	1.23071e-05	-4.44502e-10	-1.37137
103171726	chr14:103171726:C:T	2.15432e-19	-4.44502e-10	-0.410713	4.37359e-10	-4.44502e-10	-0.764176	2.48275e-05	-4.44502e-10	-0.6696
103171989	chr14:103171989:A:G	8.95653e-20	0.194545	-1.48294	2.68642e-10	0.222767	-1.47432	2.43248e-05	0.788624	-1.47868
103172227	chr14:103172227:G:C	1.30227e-20	-2.21203	-1.00464	3.27293e-11	-2.20711	-1.14955	2.17087e-06	-1.99507	-1.11136
103172241	chr14:103172241:C:G	1.93843e-19	-4.44502e-10	-0.51631	5.18487e-10	-4.44502e-10	-0.594015	2.42012e-05	-4.44502e-10	-0.695153
103172816	chr14:103172816:A:T	1.8961e-19	-4.44502e-10	-0.538389	4.51126e-10	-4.44502e-10	-0.733184	2.39307e-05	-4.44502e-10	-0.706392
103172956	chr14:103172956:A:T	7.62841e-20	-4.44502e-10	-1.44889	2.1634e-10	-4.44502e-10	-1.46808	1.11428e-05	-4.44502e-10	-1.47076
103173119	chr14:103173119:T:C	6.88648e-20	-1.55121	-4.62281e-10	1.99828e-10	-1.54747	-4.62281e-10	7.20123e-06	-1.9073	-4.62281e-10
103173440	chr14:103173440:A:G	8.29045e-20	-4.44502e-10	-1.36567	2.82732e-10	-4.44502e-10	-1.20043	1.37477e-05	-4.44502e-10	-1.26068
103173635	chr14:103173635:C:T	8.09064e-20	-4.44502e-10	-1.39007	2.70551e-10	-4.44502e-10	-1.24447	1.32236e-05	-4.44502e-10	-1.29955
103173882	chr14:103173882:T:C	7.47224e-20	-4.44502e-10	-1.46958	2.14646e-10	-4.44502e-10	-1.47594	1.10454e-05	-4.44502e-10	-1.47954
103174029	chr14:103174029:T:C	4.07124e-19	-4.44502e-10	0.225758	9.81621e-10	-4.44502e-10	0.0442758	4.38088e-05	-4.44502e-10	-0.10172
103174133	chr14:103174133:A:C	2.70849e-18	-4.44502e-10	2.12079	6.09519e-09	-4.44502e-10	1.87033	0.000315263	-4.44502e-10	1.87185
103174205	chr14:103174205:T:C	1.55557e-19	-4.44502e-10	-0.736344	3.3609e-10	-4.44502e-10	-1.02755	1.80557e-05	-4.44502e-10	-0.988092
103174424	chr14:103174424:A:G	3.91009e-20	-2.12962	0.0124031	9.8989e-11	-1.90269	-0.347234	5.07147e-06	-1.99399	-0.263935
103174864	chr14:103174864:T:G	2.97474e-19	-0.0880321	-4.62281e-10	9.22991e-10	-0.0173101	-4.62281e-10	3.90843e-05	-0.215832	-4.62281e-10
103174871	chr14:103174871:A:G	8.17654e-20	-4.44502e-10	-1.37951	2.75048e-10	-4.44502e-10	-1.22798	1.34167e-05	-4.44502e-10	-1.28505
103175029	chr14:103175029:GA:G	7.91288e-20	-4.44502e-10	-1.41228	2.14682e-10	-4.44502e-10	-1.47577	1.10929e-05	-4.44502e-10	-1.47525
103175199	chr14:103175199:A:G	7.41316e-20	-4.44502e-10	-1.47752	2.57176e-10	-4.44502e-10	-1.29517	1.3163e-05	-4.44502e-10	-1.30414
103175313	chr14:103175313:G:T	7.40013e-20	-4.44502e-10	-1.47928	2.13788e-10	-4.44502e-10	-1.47994	1.10729e-05	-4.44502e-10	-1.47706
103175397	chr14:103175397:CA:C	8.17551e-20	-4.44502e-10	-1.37963	2.74979e-10	-4.44502e-10	-1.22823	1.34132e-05	-4.44502e-10	-1.28531
103175797	chr14:103175797:T:C	1.26461e-19	-4.44502e-10	-0.943427	2.86459e-10	-4.44502e-10	-1.18733	1.48219e-05	-4.44502e-10	-1.18545
103176088	chr14:103176088:G:A	7.60959e-20	-4.44502e-10	-1.45137	2.14133e-10	-4.44502e-10	-1.47833	1.11585e-05	-4.44502e-10	-1.46935
103176115	chr14:103176115:C:T	9.72701e-20	-4.44502e-10	-1.20587	2.69291e-10	-4.44502e-10	-1.24914	1.37298e-05	-4.44502e-10	-1.26198
103176213	chr14:103176213:C:G	7.52925e-20	-4.44502e-10	-1.46198	2.6201e-10	-4.44502e-10	-1.27655	1.34651e-05	-4.44502e-10	-1.28145
103176763	chr14:103176763:G:A	2.63829e-20	-1.45611	-1.05453	8.49839e-11	-1.07256	-1.3299	2.38312e-06	-1.70857	-1.30457
103177001	chr14:103177001:G:A	1.80668e-19	-4.44502e-10	-0.5867	3.79959e-10	-4.44502e-10	-0.904867	2.05152e-05	-4.44502e-10	-0.860386
103177153	chr14:103177153:T:G	7.68276e-20	-4.44502e-10	-1.44179	2.81593e-10	-4.44502e-10	-1.20447	1.44912e-05	-4.44502e-10	-1.20801
103177316	chr14:103177316:AC:A	2.2218e-20	-1.5265	-1.15596	7.34124e-11	-1.16264	-1.3862	2.11784e-06	-1.7666	-1.36456
103177421	chr14:103177421:G:A	9.36386e-20	-4.44502e-10	-1.24392	2.55834e-10	-4.44502e-10	-1.3004	1.31638e-05	-4.44502e-10	-1.30408
103177491	chr14:103177491:G:A	8.69685e-21	-2.24283	-1.37756	2.63924e-11	-2.18989	-1.38197	1.31967e-06	-2.23756	-1.36661
103177530	chr14:103177530:C:T	8.16009e-20	-4.44502e-10	-1.38152	2.56923e-10	-4.44502e-10	-1.29615	1.26566e-05	-4.44502e-10	-1.34338
103177610	chr14:103177610:G:C	7.64629e-20	-4.44502e-10	-1.44655	2.7501e-10	-4.44502e-10	-1.22812	1.41903e-05	-4.44502e-10	-1.22899
103177629	chr14:103177629:G:A	1.19212e-19	-4.44502e-10	-1.00246	3.00444e-10	-4.44502e-10	-1.13967	1.59517e-05	-4.44502e-10	-1.11199
103178346	chr14:103178346:A:G	4.2369e-20	-2.12023	0.0832832	1.0515e-10	-1.93805	-0.251493	5.58122e-06	-2.0465	-0.115648
103178438	chr14:103178438:G:A	3.2481e-20	-1.16757	-1.13513	9.36762e-11	-0.918608	-1.38648	2.43511e-06	-1.62469	-1.36687
103178659	chr14:103178659:G:A	7.37063e-20	-4.44502e-10	-1.48327	2.14045e-10	-4.44502e-10	-1.47874	1.1055e-05	-4.44502e-10	-1.47867
103179365	chr14:103179365:C:T	1.16089e-20	-1.84775	-1.48383	3.07826e-11	-2.00953	-1.40845	1.6071e-06	-1.99143	-1.41569
103179702	chr14:103179702:C:T	1.56356e-20	-1.58392	-1.44989	4.2135e-11	-1.84773	-1.25632	2.20518e-06	-1.82323	-1.26752
103179826	chr14:103179826:G:A	2.4739e-19	-4.44502e-10	-0.272395	3.4112e-10	-4.44502e-10	-1.0127	1.5718e-05	-4.44502e-10	-1.12675
103179895	chr14:103179895:G:A	7.96038e-20	-4.44502e-10	-1.4063	2.23876e-10	-4.44502e-10	-1.43384	1.14644e-05	-4.44502e-10	-1.4423
103179961	chr14:103179961:A:G	2.91373e-19	-4.44502e-10	-0.108753	9.17947e-10	-4.44502e-10	-0.0227899	5.32649e-05	-4.44502e-10	0.0937235
103179989	chr14:103179989:G:A	5.67865e-20	-0.261341	-1.48272	2.2e-10	0.0246066	-1.47591	1.8521e-05	0.512676	-1.47533
103180467	chr14:103180467:C:T	2.24375e-19	-0.370039	-4.62281e-10	3.83194e-10	-0.896388	-4.62281e-10	2.87584e-05	-0.522624	-4.62281e-10
103180480	chr14:103180480:C:T	2.03586e-19	-0.467271	-4.62281e-10	7.26559e-10	-0.25661	-4.62281e-10	5.93176e-05	0.201353	-4.62281e-10
103180599	chr14:103180599:G:C	8.26508e-20	-1.36874	-4.62281e-10	2.25735e-10	-1.42557	-4.62281e-10	9.12608e-06	-1.67042	-4.62281e-10
103180875	chr14:103180875:TTGAC:T	5.90607e-20	-1.70479	-4.62281e-10	1.00888e-10	-2.23092	-4.62281e-10	5.6122e-06	-2.15661	-4.62281e-10
103180919	chr14:103180919:C:T	5.14218e-20	-1.8433	-4.62281e-10	1.53815e-10	-1.80918	-4.62281e-10	6.0621e-06	-2.0795	-4.62281e-10
103181214	chr14:103181214:A:G	4.20409e-20	-0.712945	-1.33177	1.64545e-10	-0.463784	-1.27796	1.35425e-05	-0.00539461	-1.27033
103181365	chr14:103181365:T:C	7.80709e-20	-4.44502e-10	-1.42574	3.09888e-10	-4.44502e-10	-1.10872	1.63791e-05	-4.44502e-10	-1.08555
103181594	chr14:103181594:A:C	8.94331e-20	-4.44502e-10	-1.28987	2.43997e-10	-4.44502e-10	-1.34778	1.27654e-05	-4.44502e-10	-1.33482
103181737	chr14:103181737:T:C	4.90305e-20	-1.89092	-4.62281e-10	1.45279e-10	-1.86628	-4.62281e-10	5.90456e-06	-2.10583	-4.62281e-10
103182047	chr14:103182047:A:T	1.42767e-19	-1.40857	0.586418	1.29995e-10	-1.64876	-0.328669	5.73914e-06	-1.83929	-0.294951
103182211	chr14:103182211:CA:C	5.28051e-20	-1.43064	-0.386113	7.32266e-11	-1.65693	-0.894443	3.15957e-06	-1.83675	-0.894366
103182294	chr14:103182294:G:A	5.8811e-20	-1.4546	-0.25443	7.92795e-11	-1.67691	-0.795039	3.43052e-06	-1.85314	-0.795702
103182447	chr14:103182447:G:A	1.64636e-19	-4.44502e-10	-0.679619	4.17231e-10	-4.44502e-10	-0.81129	2.07485e-05	-4.44502e-10	-0.849082
103182562	chr14:103182562:C:T	2.08517e-19	-4.44502e-10	-0.443339	5.19767e-10	-4.44502e-10	-0.591549	2.53691e-05	-4.44502e-10	-0.648021
103182585	chr14:103182585:G:A	2.19971e-19	-2.23932	1.84946	2.64865e-10	-2.12825	0.862541	1.20255e-05	-2.21129	0.816763
103182665	chr14:103182665:T:C	7.78217e-20	-4.44502e-10	-1.42894	2.43582e-10	-4.44502e-10	-1.34948	1.27963e-05	-4.44502e-10	-1.33239
103182924	chr14:103182924:A:C	7.47298e-20	-4.44502e-10	-1.46948	2.17173e-10	-4.44502e-10	-1.46423	1.12482e-05	-4.44502e-10	-1.46134
103182984	chr14:103182984:T:C	2.0851e-19	-4.44502e-10	-0.443374	5.31983e-10	-4.44502e-10	-0.568318	2.61579e-05	-4.44502e-10	-0.617403
103183110	chr14:103183110:T:C	7.50767e-20	-4.44502e-10	-1.46485	2.16435e-10	-4.44502e-10	-1.46764	1.11378e-05	-4.44502e-10	-1.47121
103183604	chr14:103183604:TTAGTTCTTATCTA:T	4.66284e-20	-1.94115	-4.62281e-10	2.70962e-09	1.05964	-4.62281e-10	3.32886e-05	-0.376339	-4.62281e-10
103184172	chr14:103184172:C:T	3.67726e-20	-2.17861	-4.62281e-10	1.5743e-10	-1.78595	-4.62281e-10	7.0551e-06	-1.9278	-4.62281e-10
103184173	chr14:103184173:G:A	3.94962e-18	3.93638	-1.43837	6.91686e-10	1.17838	-1.48418	1.77186e-05	0.477171	-1.48411
103184311	chr14:103184311:C:T	5.78261e-20	-1.72592	-4.62281e-10	1.73096e-10	-1.69108	-4.62281e-10	6.55537e-06	-2.00127	-4.62281e-10
103184582	chr14:103184582:A:G	6.18643e-19	0.644169	-4.62281e-10	3.5115e-10	-0.983717	-4.62281e-10	3.25597e-05	-0.398479	-4.62281e-10
103185044	chr14:103185044:A:G	2.21852e-19	-4.44502e-10	-0.38135	3.7819e-10	-4.44502e-10	-0.909532	1.93372e-05	-4.44502e-10	-0.919523
103185248	chr14:103185248:C:G	5.05457e-20	-1.43669	-0.423788	6.94739e-11	-1.66902	-0.934953	2.99765e-06	-1.84749	-0.936232
103186141	chr14:103186141:C:T	3.6639e-20	-2.18225	-4.62281e-10	1.01029e-10	-2.22952	-4.62281e-10	5.26156e-06	-2.22113	-4.62281e-10
103186374	chr14:103186374:C:T	8.54685e-20	-4.44502e-10	-1.33521	4.08167e-10	-4.44502e-10	-0.833254	2.12136e-05	-4.44502e-10	-0.826913
103186490	chr14:103186490:T:G	3.45052e-20	-2.24225	-4.62281e-10	3.96572e-10	-0.862073	-4.62281e-10	2.09274e-05	-0.840495	-4.62281e-10
103186697	chr14:103186697:G:A	7.40305e-20	-4.44502e-10	-1.47888	2.23379e-10	-4.44502e-10	-1.43606	1.15128e-05	-4.44502e-10	-1.43809
103186706	chr14:103186706:T:A	1.36665e-19	-4.44502e-10	-0.865826	3.64785e-10	-4.44502e-10	-0.945621	1.89086e-05	-4.44502e-10	-0.941936
103186852	chr14:103186852:C:T	1.0212e-19	-4.44502e-10	-1.15721	2.30597e-10	-4.44502e-10	-1.40426	1.1948e-05	-4.44502e-10	-1.40099
103186910	chr14:103186910:T:C	1.50176e-19	-4.44502e-10	-0.771549	2.91488e-10	-4.44502e-10	-1.16993	1.50676e-05	-4.44502e-10	-1.169
103186969	chr14:103186969:C:G	7.46022e-18	-4.44502e-10	3.13398	4.94806e-09	-4.44502e-10	1.66182	0.00031798	-4.44502e-10	1.88043
103187242	chr14:103187242:G:T	4.88756e-20	-1.89408	-4.62281e-10	1.70714e-10	-1.70494	-4.62281e-10	5.99243e-06	-2.09106	-4.62281e-10
103187265	chr14:103187265:G:A	1.00337e-19	-4.44502e-10	-1.17483	5.53528e-10	-4.44502e-10	-0.528617	2.8854e-05	-4.44502e-10	-0.519305
103187337	chr14:103187337:T:C	7.42523e-20	-4.44502e-10	-1.47589	2.21659e-10	-4.44502e-10	-1.44379	1.14262e-05	-4.44502e-10	-1.44564
103187701	chr14:103187701:T:TA	7.36533e-20	-4.44502e-10	-1.48399	2.16243e-10	-4.44502e-10	-1.46853	1.10589e-05	-4.44502e-10	-1.47832
103187940	chr14:103187940:A:G	7.96004e-19	-4.44502e-10	0.896245	2.33699e-09	-4.44502e-10	0.911688	0.000116066	-4.44502e-10	0.872609
103188085	chr14:103188085:G:A	4.88496e-20	-1.89461	-4.62281e-10	1.44203e-10	-1.87371	-4.62281e-10	5.8958e-06	-2.10731	-4.62281e-10
103188097	chr14:103188097:G:A	3.95481e-20	-0.8519	-1.25394	1.34191e-10	-0.566117	-1.37954	1.09027e-05	-0.0956414	-1.3969
103188452	chr14:103188452:A:G	7.78019e-20	-4.44502e-10	-1.42919	2.39851e-10	-4.44502e-10	-1.36491	1.2582e-05	-4.44502e-10	-1.34929
103188602	chr14:103188602:G:T	2.16084e-18	-1.64045	3.53534	1.11684e-09	-1.85738	2.03071	5.95013e-05	-2.0747	2.27915
103188923	chr14:103188923:A:G	1.31726e-19	-0.550002	-0.352632	2.33702e-10	-0.745203	-0.645682	1.62267e-05	-0.417476	-0.677417
103188986	chr14:103188986:T:G	9.53768e-20	-0.933996	-0.291528	1.69857e-10	-1.08209	-0.627884	1.14373e-05	-0.800703	-0.643966
103189186	chr14:103189186:C:T	8.07305e-20	-4.44502e-10	-1.39224	2.51759e-10	-4.44502e-10	-1.31646	1.26803e-05	-4.44502e-10	-1.3415
103189248	chr14:103189248:G:A	4.59461e-20	-1.95589	-4.62281e-10	1.36666e-10	-1.92739	-4.62281e-10	5.71924e-06	-2.13772	-4.62281e-10
103189340	chr14:103189340:T:C	8.42365e-20	-4.44502e-10	-1.34973	2.67513e-10	-4.44502e-10	-1.25576	1.40908e-05	-4.44502e-10	-1.23603
103189378	chr14:103189378:C:T	7.81637e-20	-4.44502e-10	-1.42455	2.29974e-10	-4.44502e-10	-1.40697	1.1926e-05	-4.44502e-10	-1.40283
103189725	chr14:103189725:T:G	1.75079e-20	-2.23496	-0.685742	3.98751e-11	-2.23297	-0.926206	2.24738e-06	-2.24317	-0.828622
103189777	chr14:103189777:G:A	7.82878e-20	-4.44502e-10	-1.42297	2.13284e-10	-4.44502e-10	-1.48231	1.10303e-05	-4.44502e-10	-1.48091
103190114	chr14:103190114:G:A	1.94789e-19	-4.44502e-10	-0.511442	3.9259e-10	-4.44502e-10	-0.872163	2.06303e-05	-4.44502e-10	-0.854791
103190152	chr14:103190152:C:G	7.36565e-20	-4.44502e-10	-1.48395	2.15154e-10	-4.44502e-10	-1.47358	1.10364e-05	-4.44502e-10	-1.48036
103190209	chr14:103190209:C:A	2.37262e-19	-4.44502e-10	-0.314193	4.10764e-10	-4.44502e-10	-0.826912	2.08627e-05	-4.44502e-10	-0.843591
103190326	chr14:103190326:A:G	7.58841e-20	-4.44502e-10	-1.45415	2.30377e-10	-4.44502e-10	-1.40521	1.16982e-05	-4.44502e-10	-1.42212
103190489	chr14:103190489:C:T	7.38189e-20	-4.44502e-10	-1.48174	2.26571e-10	-4.44502e-10	-1.42187	1.16735e-05	-4.44502e-10	-1.42423
103190595	chr14:103190595:C:T	6.30078e-20	-2.24155	0.601447	1.71094e-10	-2.20102	0.498296	7.99509e-06	-2.24327	0.440547
103190600	chr14:103190600:T:G	3.50713e-20	-2.22598	-4.62281e-10	1.08027e-10	-2.16254	-4.62281e-10	5.35e-06	-2.20446	-4.62281e-10
103190937	chr14:103190937:T:C	5.09455e-20	-1.8526	-4.62281e-10	1.50563e-10	-1.83055	-4.62281e-10	6.05029e-06	-2.08145	-4.62281e-10
103191093	chr14:103191093:T:C	5.83579e-19	-0.516065	1.10189	2.38405e-10	-1.75894	0.387986	1.87717e-05	-1.39297	0.443767
103191652	chr14:103191652:A:C	8.51235e-20	-4.44502e-10	-1.33926	2.7113e-10	-4.44502e-10	-1.24233	1.4302e-05	-4.44502e-10	-1.22115
103192069	chr14:103192069:G:A	1.72872e-19	-0.630809	-4.62281e-10	1.53272e-10	-1.81271	-4.62281e-10	1.06094e-05	-1.51981	-4.62281e-10
103192295	chr14:103192295:A:G	1.15195e-19	-4.44502e-10	-1.03673	2.92182e-10	-4.44502e-10	-1.16755	1.53755e-05	-4.44502e-10	-1.14878
103192571	chr14:103192571:G:A	7.13e-20	-1.12401	-0.392452	2.00291e-10	-1.10174	-0.443422	6.34188e-06	-1.58119	-0.453185
103192597	chr14:103192597:C:G	3.85699e-20	-1.64648	-0.484406	1.08462e-10	-1.62434	-0.534196	4.23172e-06	-1.95517	-0.483778
103192643	chr14:103192643:C:T	8.42106e-20	-4.44502e-10	-1.35004	2.76091e-10	-4.44502e-10	-1.2242	1.35942e-05	-4.44502e-10	-1.27191
103192859	chr14:103192859:C:T	1.45166e-19	-4.44502e-10	-0.80548	3.88714e-10	-4.44502e-10	-0.882086	2.01882e-05	-4.44502e-10	-0.876454
103192929	chr14:103192929:A:G	5.26744e-20	-1.81923	-4.62281e-10	1.55826e-10	-1.79619	-4.62281e-10	6.18474e-06	-2.05947	-4.62281e-10
103192996	chr14:103192996:C:T	1.05313e-19	-4.44502e-10	-1.12642	2.34744e-10	-4.44502e-10	-1.38644	1.20541e-05	-4.44502e-10	-1.39215
103193001	chr14:103193001:T:A	1.27336e-19	-0.936531	-4.62281e-10	3.90649e-10	-0.877121	-4.62281e-10	1.15202e-05	-1.43745	-4.62281e-10
103193006	chr14:103193006:C:T	1.02123e-19	-4.44502e-10	-1.15719	3.13602e-10	-4.44502e-10	-1.0968	1.57213e-05	-4.44502e-10	-1.12654
103193010	chr14:103193010:G:A	9.6042e-20	-4.44502e-10	-1.21857	2.24855e-10	-4.44502e-10	-1.42947	1.15889e-05	-4.44502e-10	-1.43151
103193026	chr14:103193026:T:A	4.04228e-18	3.82416	-1.30296	3.78183e-10	0.537061	-1.44661	1.18633e-05	0.0386112	-1.44672
103193267	chr14:103193267:G:T	8.88473e-21	-2.11484	-1.48418	5.23606e-11	-1.40578	-1.481	3.27698e-06	-1.21797	-1.47666
103193601	chr14:103193601:A:G	9.15859e-20	-4.44502e-10	-1.26608	2.20378e-10	-4.44502e-10	-1.44959	1.13627e-05	-4.44502e-10	-1.45122
103193630	chr14:103193630:C:A	1.3722e-19	-4.44502e-10	-0.861771	3.23403e-10	-4.44502e-10	-1.06603	1.76635e-05	-4.44502e-10	-1.01005
103193640	chr14:103193640:G:A	8.81649e-20	-4.44502e-10	-1.30415	2.68427e-10	-4.44502e-10	-1.25235	1.35798e-05	-4.44502e-10	-1.27297
103193659	chr14:103193659:G:A	9.34698e-20	-4.44502e-10	-1.24572	2.96479e-10	-4.44502e-10	-1.15295	1.63363e-05	-4.44502e-10	-1.08816
103193814	chr14:103193814:C:T	4.62777e-20	-1.9487	-4.62281e-10	2.05452e-10	-1.51972	-4.62281e-10	8.80625e-06	-1.70609	-4.62281e-10
103193818	chr14:103193818:T:C	1.25412e-19	-4.44502e-10	-0.951756	3.38994e-10	-4.44502e-10	-1.01895	1.74945e-05	-4.44502e-10	-1.01967
103193821	chr14:103193821:A:G	3.22913e-19	-4.44502e-10	-0.00597589	6.32312e-10	-4.44502e-10	-0.395547	3.59012e-05	-4.44502e-10	-0.300782
103194054	chr14:103194054:G:A	7.39469e-20	-4.44502e-10	-1.48001	2.13188e-10	-4.44502e-10	-1.48276	1.11398e-05	-4.44502e-10	-1.47103
103194171	chr14:103194171:A:C	3.04204e-19	-4.44502e-10	-0.06566	6.01097e-10	-4.44502e-10	-0.446174	3.40449e-05	-4.44502e-10	-0.353874
103194177	chr14:103194177:G:A	1.5218e-19	-4.44502e-10	-0.758295	2.96587e-10	-4.44502e-10	-1.15259	1.54457e-05	-4.44502e-10	-1.14423
103194271	chr14:103194271:A:G	7.39963e-20	-4.44502e-10	-1.47934	2.13269e-10	-4.44502e-10	-1.48238	1.11511e-05	-4.44502e-10	-1.47002
103194715	chr14:103194715:A:G	1.26337e-20	-1.77118	-1.47581	3.65693e-11	-1.76271	-1.48301	1.43154e-06	-2.0386	-1.48421
103194833	chr14:103194833:T:C	8.59367e-20	-4.44502e-10	-1.32975	2.60416e-10	-4.44502e-10	-1.28265	1.31949e-05	-4.44502e-10	-1.30172
103194890	chr14:103194890:T:C	1.93756e-20	-1.53175	-1.2876	5.66433e-11	-1.50458	-1.30357	2.179e-06	-1.86114	-1.24155
103194896	chr14:103194896:C:T	1.05086e-19	-4.44502e-10	-1.12858	2.79641e-10	-4.44502e-10	-1.21142	1.42263e-05	-4.44502e-10	-1.22646
103195020	chr14:103195020:T:A	6.52242e-20	-1.60553	-4.62281e-10	7.42331e-10	-0.235134	-4.62281e-10	2.34796e-05	-0.725421	-4.62281e-10
103195073	chr14:103195073:G:A	1.14279e-19	-4.44502e-10	-1.04472	2.5421e-10	-4.44502e-10	-1.30677	1.29903e-05	-4.44502e-10	-1.31735
103195146	chr14:103195146:C:T	1.08171e-19	-4.44502e-10	-1.09964	3.37909e-10	-4.44502e-10	-1.02215	1.75546e-05	-4.44502e-10	-1.01623
103195285	chr14:103195285:A:G	1.99232e-20	-1.53198	-1.25949	5.8279e-11	-1.50365	-1.27604	2.24851e-06	-1.86134	-1.20995
103195375	chr14:103195375:G:A	6.55609e-20	-1.60038	-4.62281e-10	7.49386e-10	-0.225675	-4.62281e-10	2.36817e-05	-0.716851	-4.62281e-10
103195416	chr14:103195416:C:T	4.73211e-20	-1.9264	-4.62281e-10	1.39914e-10	-1.9039	-4.62281e-10	5.78078e-06	-2.12702	-4.62281e-10
103195769	chr14:103195769:G:A	5.26047e-20	-1.82055	-4.62281e-10	1.55459e-10	-1.79855	-4.62281e-10	6.17403e-06	-2.0612	-4.62281e-10
103195823	chr14:103195823:G:A	4.61745e-20	-1.59118	-0.35975	1.13306e-10	-1.37625	-0.738592	3.53669e-06	-1.91918	-0.699181
103196039	chr14:103196039:C:T	1.01555e-19	-4.44502e-10	-1.16276	3.14417e-10	-4.44502e-10	-1.09421	1.63256e-05	-4.44502e-10	-1.08882
103196041	chr14:103196041:T:C	5.34923e-20	-1.80382	-4.62281e-10	1.59119e-10	-1.77528	-4.62281e-10	6.21484e-06	-2.05461	-4.62281e-10
103196165	chr14:103196165:T:TA	1.36131e-19	-4.44502e-10	-0.869743	2.80842e-10	-4.44502e-10	-1.20714	1.42839e-05	-4.44502e-10	-1.22242
103196168	chr14:103196168:T:TA	8.73549e-20	-4.44502e-10	-1.31338	2.77548e-10	-4.44502e-10	-1.21894	1.38925e-05	-4.44502e-10	-1.25021
103196173	chr14:103196173:T:A	1.03694e-19	-4.44502e-10	-1.14192	2.33909e-10	-4.44502e-10	-1.39	1.20427e-05	-4.44502e-10	-1.39309
103196217	chr14:103196217:C:T	7.61019e-20	-4.44502e-10	-1.45129	2.16593e-10	-4.44502e-10	-1.46691	1.11899e-05	-4.44502e-10	-1.46654
103196225	chr14:103196225:A:G	1.17004e-19	-1.02115	-4.62281e-10	2.71624e-10	-1.24051	-4.62281e-10	9.15695e-06	-1.66704	-4.62281e-10
103196348	chr14:103196348:C:T	1.17198e-19	-4.44502e-10	-1.01949	2.57954e-10	-4.44502e-10	-1.29215	1.31648e-05	-4.44502e-10	-1.30401
103196376	chr14:103196376:C:T	1.07468e-19	-4.44502e-10	-1.10617	2.44748e-10	-4.44502e-10	-1.3447	1.25176e-05	-4.44502e-10	-1.35442
103196407	chr14:103196407:C:T	9.60406e-20	-4.44502e-10	-1.21859	2.95543e-10	-4.44502e-10	-1.15612	1.53366e-05	-4.44502e-10	-1.15131
103196461	chr14:103196461:C:T	7.3639e-20	-4.44502e-10	-1.48418	2.21575e-10	-4.44502e-10	-1.44417	1.11988e-05	-4.44502e-10	-1.46575
103196463	chr14:103196463:T:G	1.53477e-19	-4.44502e-10	-0.749809	3.22707e-10	-4.44502e-10	-1.06819	1.76572e-05	-4.44502e-10	-1.01041
103196477	chr14:103196477:T:C	1.32756e-20	-2.24243	-0.954997	3.84075e-11	-2.19663	-1.00005	2.21192e-06	-2.1394	-0.948292
103196478	chr14:103196478:G:A	5.72348e-19	-4.44502e-10	0.566388	1.38598e-09	-4.44502e-10	0.389232	7.09475e-05	-4.44502e-10	0.380387
103196641	chr14:103196641:T:C	9.37246e-20	-4.44502e-10	-1.243	2.22465e-10	-4.44502e-10	-1.44016	1.14662e-05	-4.44502e-10	-1.44215
103196862	chr14:103196862:C:T	5.70762e-20	-1.73897	-4.62281e-10	1.00781e-10	-2.23198	-4.62281e-10	5.14781e-06	-2.24298	-4.62281e-10
103196876	chr14:103196876:C:G	8.36489e-20	-4.44502e-10	-1.35673	2.59052e-10	-4.44502e-10	-1.2879	1.40822e-05	-4.44502e-10	-1.23664
103196883	chr14:103196883:C:T	8.06712e-20	-4.44502e-10	-1.39298	2.51933e-10	-4.44502e-10	-1.31577	1.32115e-05	-4.44502e-10	-1.30047
103197096	chr14:103197096:G:A	7.40911e-20	-4.44502e-10	-1.47806	2.1349e-10	-4.44502e-10	-1.48134	1.11789e-05	-4.44502e-10	-1.46752
103197162	chr14:103197162:G:A	5.73807e-19	-4.44502e-10	0.568935	8.40151e-10	-4.44502e-10	-0.111349	4.90406e-05	-4.44502e-10	0.011094
103197314	chr14:103197314:G:A	1.25532e-19	-4.44502e-10	-0.950795	3.30789e-10	-4.44502e-10	-1.04345	1.72364e-05	-4.44502e-10	-1.03453
103197504	chr14:103197504:G:T	5.45058e-19	-4.44502e-10	0.517532	1.17169e-09	-4.44502e-10	0.22127	6.42705e-05	-4.44502e-10	0.281547
103197641	chr14:103197641:GA:G	3.52872e-20	-2.21984	-4.62281e-10	1.14027e-10	-2.1085	-4.62281e-10	5.48613e-06	-2.17933	-4.62281e-10
103197967	chr14:103197967:C:T	7.42495e-20	-4.44502e-10	-1.47593	2.15275e-10	-4.44502e-10	-1.47301	1.10121e-05	-4.44502e-10	-1.48256
103198042	chr14:103198042:C:T	7.99841e-20	-4.44502e-10	-1.40153	2.48068e-10	-4.44502e-10	-1.33123	1.30049e-05	-4.44502e-10	-1.31623
103198198	chr14:103198198:C:T	4.68889e-20	-1.93558	-4.62281e-10	1.34743e-10	-1.94156	-4.62281e-10	5.68646e-06	-2.14347	-4.62281e-10
103198622	chr14:103198622:C:T	4.50873e-19	-4.44502e-10	0.327827	6.98177e-10	-4.44502e-10	-0.296457	3.99724e-05	-4.44502e-10	-0.193363
103198688	chr14:103198688:A:G	6.15329e-19	-4.44502e-10	0.638798	1.29146e-09	-4.44502e-10	0.318603	6.86708e-05	-4.44502e-10	0.34777
103198760	chr14:103198760:G:T	7.36693e-20	-4.44502e-10	-1.48377	2.13535e-10	-4.44502e-10	-1.48113	1.10245e-05	-4.44502e-10	-1.48143
103198781	chr14:103198781:C:T	6.77231e-19	-4.44502e-10	0.734654	1.41119e-09	-4.44502e-10	0.407258	7.5187e-05	-4.44502e-10	0.438424
103199283	chr14:103199283:G:T	2.61537e-19	-4.44502e-10	-0.216783	5.41644e-10	-4.44502e-10	-0.55032	2.97235e-05	-4.44502e-10	-0.489616
103199651	chr14:103199651:G:A	1.09814e-19	-1.08457	-4.62281e-10	2.09293e-10	-1.5012	-4.62281e-10	9.07022e-06	-1.67656	-4.62281e-10
103199726	chr14:103199726:T:C	7.39187e-20	-4.44502e-10	-1.48039	2.13006e-10	-4.44502e-10	-1.48361	1.09974e-05	-4.44502e-10	-1.48389
103200390	chr14:103200390:T:C	9.96515e-20	-4.44502e-10	-1.18168	2.43826e-10	-4.44502e-10	-1.34848	1.30061e-05	-4.44502e-10	-1.31614
103200667	chr14:103200667:T:C	7.43981e-20	-4.44502e-10	-1.47393	2.20945e-10	-4.44502e-10	-1.44702	1.12823e-05	-4.44502e-10	-1.45832
103200942	chr14:103200942:T:A	1.46297e-20	-1.8145	-1.28581	3.10725e-11	-2.22078	-1.18782	1.51187e-06	-2.24317	-1.22504
103201196	chr14:103201196:A:G	2.77814e-19	-4.44502e-10	-0.156409	5.64633e-10	-4.44502e-10	-0.508754	3.11397e-05	-4.44502e-10	-0.443071
103201550	chr14:103201550:A:T	9.57017e-20	-4.44502e-10	-1.22212	2.58007e-10	-4.44502e-10	-1.29194	1.33517e-05	-4.44502e-10	-1.28991
103201581	chr14:103201581:T:A	5.11609e-20	-1.84838	-4.62281e-10	1.4929e-10	-1.83904	-4.62281e-10	6.03058e-06	-2.08471	-4.62281e-10
103201605	chr14:103201605:C:T	2.41905e-19	-4.44502e-10	-0.294816	5.05774e-10	-4.44502e-10	-0.61884	2.76917e-05	-4.44502e-10	-0.56042
103201887	chr14:103201887:G:T	7.24218e-20	-1.78665	0.285793	2.1542e-10	-1.77566	0.303316	8.0878e-06	-2.04551	0.254314
103201980	chr14:103201980:A:C	5.3782e-19	-4.44502e-10	0.504164	1.07376e-09	-4.44502e-10	0.133989	5.82795e-05	-4.44502e-10	0.183696
103202048	chr14:103202048:G:A	2.7562e-19	-4.44502e-10	-0.164338	6.74331e-10	-4.44502e-10	-0.331208	3.84533e-05	-4.44502e-10	-0.23211
103202335	chr14:103202335:A:G	5.91634e-19	-4.44502e-10	0.599529	8.79286e-10	-4.44502e-10	-0.0658201	5.09202e-05	-4.44502e-10	0.0487066
103202342	chr14:103202342:T:C	7.43065e-20	-4.44502e-10	-1.47516	2.17946e-10	-4.44502e-10	-1.46068	1.11892e-05	-4.44502e-10	-1.4666
103202393	chr14:103202393:C:T	1.74528e-19	-4.44502e-10	-0.621274	4.80982e-10	-4.44502e-10	-0.6691	2.24436e-05	-4.44502e-10	-0.770548
103202629	chr14:103202629:A:T	9.17981e-20	-4.44502e-10	-1.26377	2.96783e-10	-4.44502e-10	-1.15193	1.57187e-05	-4.44502e-10	-1.1267
103202766	chr14:103202766:G:A	4.62916e-20	-1.9484	-4.62281e-10	1.34387e-10	-1.9442	-4.62281e-10	5.67772e-06	-2.145	-4.62281e-10
103202940	chr14:103202940:G:A	1.87471e-20	-2.24202	-0.610303	6.8824e-11	-2.00735	-0.606023	3.78654e-06	-1.92652	-0.623583
103202955	chr14:103202955:A:G	7.40002e-20	-4.44502e-10	-1.47929	2.16467e-10	-4.44502e-10	-1.46749	1.10351e-05	-4.44502e-10	-1.48047
103202995	chr14:103202995:C:T	2.30986e-20	-1.791	-0.852586	7.6499e-11	-1.77107	-0.736581	2.8254e-06	-2.04436	-0.798547
103203248	chr14:103203248:A:G	4.85758e-19	-4.44502e-10	0.402351	9.78719e-10	-4.44502e-10	0.0413147	5.29604e-05	-4.44502e-10	0.0879911
103203429	chr14:103203429:G:T	9.08853e-20	-4.44502e-10	-1.27376	2.37427e-10	-4.44502e-10	-1.37507	1.2738e-05	-4.44502e-10	-1.33696
103203473	chr14:103203473:T:C	6.10327e-19	-4.44502e-10	0.630635	8.81842e-10	-4.44502e-10	-0.0629169	5.07454e-05	-4.44502e-10	0.0452674
103203582	chr14:103203582:T:C	3.06263e-19	-4.44502e-10	-0.0589145	7.50385e-10	-4.44502e-10	-0.224343	3.39879e-05	-4.44502e-10	-0.355549
103203611	chr14:103203611:T:G	1.752e-19	-4.44502e-10	-0.617432	4.82717e-10	-4.44502e-10	-0.665499	2.25321e-05	-4.44502e-10	-0.766614
103203639	chr14:103203639:G:T	8.78406e-20	-4.44502e-10	-1.30784	2.41835e-10	-4.44502e-10	-1.35667	1.23144e-05	-4.44502e-10	-1.37079
103203742	chr14:103203742:C:T	2.30442e-20	-1.67078	-0.975162	7.36955e-11	-1.64739	-0.897595	2.65265e-06	-1.96368	-0.942317
103203787	chr14:103203787:T:A	8.62574e-21	-2.21526	-1.41334	3.81573e-11	-1.82461	-1.3786	2.32887e-06	-1.68155	-1.35462
103203808	chr14:103203808:C:T	6.99095e-20	-1.80785	0.271695	2.08711e-10	-1.7951	0.291125	7.82248e-06	-2.05899	0.234434
103203838	chr14:103203838:G:A	7.36935e-20	-4.44502e-10	-1.48344	2.13073e-10	-4.44502e-10	-1.4833	1.09948e-05	-4.44502e-10	-1.48413
103203975	chr14:103203975:T:G	7.91875e-20	-4.44502e-10	-1.41154	2.45579e-10	-4.44502e-10	-1.34131	1.23897e-05	-4.44502e-10	-1.36469
103204092	chr14:103204092:C:T	9.4823e-20	-0.299752	-0.931595	3.98373e-10	0.000271372	-0.857812	3.24344e-05	0.461393	-0.863727
103204721	chr14:103204721:C:T	2.05139e-19	-0.459674	-4.62281e-10	7.48255e-10	-0.227186	-4.62281e-10	6.04105e-05	0.219609	-4.62281e-10
103204723	chr14:103204723:C:T	7.18785e-20	-1.78008	0.271695	2.14689e-10	-1.76687	0.291125	7.96784e-06	-2.04057	0.234434
103204771	chr14:103204771:G:A	7.43737e-20	-4.44502e-10	-1.47426	2.18295e-10	-4.44502e-10	-1.45908	1.12042e-05	-4.44502e-10	-1.46527
103204996	chr14:103204996:G:A	8.88248e-20	-4.44502e-10	-1.29669	2.26969e-10	-4.44502e-10	-1.42012	1.19896e-05	-4.44502e-10	-1.39751
103205549	chr14:103205549:A:C	6.29105e-19	-4.44502e-10	0.660938	1.23254e-09	-4.44502e-10	0.271903	6.73572e-05	-4.44502e-10	0.328456
103205584	chr14:103205584:G:A	8.14173e-19	-4.44502e-10	0.918814	1.93157e-09	-4.44502e-10	0.721158	9.88382e-05	-4.44502e-10	0.71193
103205644	chr14:103205644:A:T	1.8946e-19	-4.44502e-10	-0.53918	4.12875e-10	-4.44502e-10	-0.821784	2.24115e-05	-4.44502e-10	-0.771979
103205761	chr14:103205761:C:T	3.55422e-19	-4.44502e-10	0.0899466	8.63009e-10	-4.44502e-10	-0.0845044	3.88579e-05	-4.44502e-10	-0.221642
103205897	chr14:103205897:G:A	2.11776e-20	-2.24085	-0.489563	7.8847e-11	-1.99124	-0.486181	4.33791e-06	-1.90992	-0.504243
103206284	chr14:103206284:T:TGGTC	9.06458e-19	-4.44502e-10	1.02619	2.15203e-09	-4.44502e-10	0.829236	0.000110472	-4.44502e-10	0.823208
103206393	chr14:103206393:C:A	5.08895e-19	-4.44502e-10	0.448882	9.77202e-10	-4.44502e-10	0.0397633	5.37818e-05	-4.44502e-10	0.103382
103206470	chr14:103206470:C:T	2.15298e-20	-2.24322	-0.470698	7.55246e-11	-2.04985	-0.47062	4.11787e-06	-1.97693	-0.489284
103206778	chr14:103206778:A:G	7.7291e-20	-4.44502e-10	-1.43578	2.25069e-10	-4.44502e-10	-1.42852	1.16253e-05	-4.44502e-10	-1.42837
103206786	chr14:103206786:C:A	7.37186e-20	-4.44502e-10	-1.4831	2.1879e-10	-4.44502e-10	-1.45682	1.10985e-05	-4.44502e-10	-1.47474
103206861	chr14:103206861:C:A	4.37432e-19	-4.44502e-10	0.297563	8.58642e-10	-4.44502e-10	-0.0895777	4.69766e-05	-4.44502e-10	-0.0319043
103207056	chr14:103207056:A:G	8.68117e-21	-2.23602	-1.38618	3.06992e-11	-2.04723	-1.37346	1.46966e-06	-2.09953	-1.39699
103207121	chr14:103207121:T:C	3.04168e-20	-2.10369	-0.264679	7.39299e-11	-1.9989	-0.542914	4.04889e-06	-2.04975	-0.433363
103207331	chr14:103207331:C:T	4.92368e-20	-1.88672	-4.62281e-10	1.44184e-10	-1.87384	-4.62281e-10	5.89609e-06	-2.10726	-4.62281e-10
103207484	chr14:103207484:G:C	8.77517e-20	-4.44502e-10	-1.30885	2.39572e-10	-4.44502e-10	-1.36608	1.24154e-05	-4.44502e-10	-1.36261
103207503	chr14:103207503:C:T	4.86751e-20	-1.89819	-4.62281e-10	1.42389e-10	-1.88637	-4.62281e-10	5.85394e-06	-2.11444	-4.62281e-10
103207615	chr14:103207615:G:T	1.23244e-19	-4.44502e-10	-0.969197	3.437e-10	-4.44502e-10	-1.00516	1.74218e-05	-4.44502e-10	-1.02383
103207685	chr14:103207685:C:T	2.23426e-20	-1.72344	-0.953421	6.30308e-11	-1.70988	-0.991422	2.37298e-06	-2.00512	-1.01228
103207713	chr14:103207713:G:C	2.52243e-20	-1.6859	-0.869649	7.07906e-11	-1.67192	-0.913286	2.63163e-06	-1.97916	-0.934791
103207832	chr14:103207832:T:G	2.53354e-20	-1.68893	-0.86223	7.10819e-11	-1.67555	-0.905546	2.64792e-06	-1.98064	-0.927144
103207847	chr14:103207847:C:T	7.4534e-20	-4.44502e-10	-1.4721	2.18515e-10	-4.44502e-10	-1.45807	1.12608e-05	-4.44502e-10	-1.46022
103207935	chr14:103207935:C:T	1.41577e-19	-4.44502e-10	-0.830518	5.01295e-10	-4.44502e-10	-0.627736	2.5716e-05	-4.44502e-10	-0.634441
103208012	chr14:103208012:G:A	8.7641e-20	-4.44502e-10	-1.31011	2.31941e-10	-4.44502e-10	-1.39845	1.2311e-05	-4.44502e-10	-1.37106
103208048	chr14:103208048:T:C	1.81725e-19	-4.44502e-10	-0.580864	4.02574e-10	-4.44502e-10	-0.847052	2.08305e-05	-4.44502e-10	-0.845136
103208116	chr14:103208116:TTTA:T	2.52774e-20	-1.67639	-0.877064	7.05624e-11	-1.66813	-0.920304	2.62069e-06	-1.97619	-0.941923
103208386	chr14:103208386:GCCA:G	5.79053e-19	-4.44502e-10	0.578036	1.40689e-09	-4.44502e-10	0.404207	7.19517e-05	-4.44502e-10	0.394442
103208396	chr14:103208396:C:A	7.36725e-20	-4.44502e-10	-1.48373	2.13848e-10	-4.44502e-10	-1.47966	1.10428e-05	-4.44502e-10	-1.47978
103208518	chr14:103208518:C:T	5.63623e-20	-1.75156	-4.62281e-10	1.63869e-10	-1.74586	-4.62281e-10	6.39686e-06	-2.02575	-4.62281e-10
103208556	chr14:103208556:C:G	8.68204e-20	-4.44502e-10	-1.31952	2.53677e-10	-4.44502e-10	-1.30887	1.36669e-05	-4.44502e-10	-1.26658
103208921	chr14:103208921:T:C	7.37223e-20	-4.44502e-10	-1.48305	2.1688e-10	-4.44502e-10	-1.46559	1.1216e-05	-4.44502e-10	-1.46421
103208977	chr14:103208977:T:C	5.67852e-20	-1.74408	-4.62281e-10	1.65819e-10	-1.73403	-4.62281e-10	6.43728e-06	-2.01945	-4.62281e-10
103209023	chr14:103209023:T:G	1.14045e-19	-4.44502e-10	-1.04676	2.74916e-10	-4.44502e-10	-1.22846	1.43126e-05	-4.44502e-10	-1.22042
103209255	chr14:103209255:T:C	1.10546e-19	-4.44502e-10	-1.07792	2.62647e-10	-4.44502e-10	-1.27412	1.35872e-05	-4.44502e-10	-1.27242
103209457	chr14:103209457:T:C	8.23385e-21	-2.19191	-1.4832	2.46891e-11	-2.16257	-1.47599	1.631e-06	-1.91839	-1.47397
103209566	chr14:103209566:G:A	8.2135e-21	-2.19351	-1.48407	2.45493e-11	-2.16489	-1.47936	1.61873e-06	-1.9221	-1.47781
103209679	chr14:103209679:T:C	9.74247e-20	-4.44502e-10	-1.20428	3.17762e-10	-4.44502e-10	-1.08363	1.6785e-05	-4.44502e-10	-1.06107
103209832	chr14:103209832:C:T	9.09076e-20	-4.44502e-10	-1.27352	2.40882e-10	-4.44502e-10	-1.36062	1.24472e-05	-4.44502e-10	-1.36006
103209844	chr14:103209844:C:T	9.29062e-20	-4.44502e-10	-1.25177	2.45006e-10	-4.44502e-10	-1.34365	1.26592e-05	-4.44502e-10	-1.34317
103209871	chr14:103209871:G:A	7.36558e-20	-4.44502e-10	-1.48396	2.16305e-10	-4.44502e-10	-1.46824	1.10771e-05	-4.44502e-10	-1.47667
103209953	chr14:103209953:G:A	9.36123e-20	-4.44502e-10	-1.2442	2.46387e-10	-4.44502e-10	-1.33803	1.27312e-05	-4.44502e-10	-1.3375
103210216	chr14:103210216:T:TTGC	9.25037e-20	-4.44502e-10	-1.25611	2.44081e-10	-4.44502e-10	-1.34743	1.26129e-05	-4.44502e-10	-1.34684
103210682	chr14:103210682:A:G	1.11555e-20	-2.24329	-1.12814	4.70257e-11	-1.92873	-1.06551	2.49515e-06	-1.9397	-1.0275
103210903	chr14:103210903:C:G	1.83177e-19	-0.572908	-4.62281e-10	3.31369e-10	-1.0417	-4.62281e-10	2.31331e-05	-0.740291	-4.62281e-10
103210946	chr14:103210946:T:C	2.45559e-19	-4.44502e-10	-0.279822	5.43353e-10	-4.44502e-10	-0.54717	2.80126e-05	-4.44502e-10	-0.548899
103210950	chr14:103210950:C:T	1.05579e-19	-0.115825	-1.00808	4.77084e-10	0.215751	-0.892988	3.94298e-05	0.699113	-0.906144
103211016	chr14:103211016:T:C	3.58689e-20	-2.20349	-4.62281e-10	1.0149e-10	-2.22497	-4.62281e-10	5.45036e-06	-2.18587	-4.62281e-10
103211033	chr14:103211033:A:G	1.19445e-19	-4.44502e-10	-1.00051	2.79683e-10	-4.44502e-10	-1.21127	1.42513e-05	-4.44502e-10	-1.2247
103211085	chr14:103211085:C:T	9.48691e-20	-4.44502e-10	-1.23086	2.94069e-10	-4.44502e-10	-1.16112	1.58617e-05	-4.44502e-10	-1.11765
103211126	chr14:103211126:A:G	2.35047e-19	-4.44502e-10	-0.323572	5.25517e-10	-4.44502e-10	-0.580548	2.71076e-05	-4.44502e-10	-0.581741
103211241	chr14:103211241:C:T	1.14414e-20	-2.24261	-1.10351	4.68938e-11	-1.95612	-1.04093	2.48929e-06	-1.96784	-1.00172
103211438	chr14:103211438:A:G	8.39081e-20	-4.44502e-10	-1.35364	2.44452e-10	-4.44502e-10	-1.34591	1.31063e-05	-4.44502e-10	-1.30846
103211456	chr14:103211456:G:A	7.03259e-19	-4.44502e-10	0.772366	1.24702e-09	-4.44502e-10	0.283583	6.78647e-05	-4.44502e-10	0.335963
103211484	chr14:103211484:C:T	6.68173e-19	-4.44502e-10	0.721188	1.19351e-09	-4.44502e-10	0.239727	6.49043e-05	-4.44502e-10	0.29136
103211716	chr14:103211716:T:G	1.09596e-20	-2.24238	-1.14676	4.45573e-11	-1.96112	-1.08703	2.36265e-06	-1.97191	-1.04986
103211846	chr14:103211846:C:T	1.11309e-20	-2.20367	-1.16997	3.73275e-11	-2.11616	-1.10904	1.95864e-06	-2.13659	-1.07272
103211991	chr14:103211991:C:T	6.56699e-19	-4.44502e-10	0.703866	1.17245e-09	-4.44502e-10	0.221922	6.3769e-05	-4.44502e-10	0.273713
103212038	chr14:103212038:G:A	1.14636e-19	-0.0293247	-1.01227	5.21908e-10	0.309777	-0.897216	4.37453e-05	0.80668	-0.909849
103212265	chr14:103212265:C:T	1.77156e-19	-4.44502e-10	-0.606329	4.09565e-10	-4.44502e-10	-0.829834	2.11841e-05	-4.44502e-10	-0.828304
103212816	chr14:103212816:C:T	5.65751e-19	-4.44502e-10	0.554795	1.05188e-09	-4.44502e-10	0.113402	5.71129e-05	-4.44502e-10	0.163476
103213089	chr14:103213089:A:G	1.77516e-19	-4.44502e-10	-0.6043	3.33668e-10	-4.44502e-10	-1.03478	1.78719e-05	-4.44502e-10	-0.998324
103213185	chr14:103213185:T:C	2.76738e-19	-4.44502e-10	-0.160289	5.31793e-10	-4.44502e-10	-0.568676	2.7643e-05	-4.44502e-10	-0.56218
103213263	chr14:103213263:G:C	9.0491e-20	-4.44502e-10	-1.27811	2.47596e-10	-4.44502e-10	-1.33313	1.27489e-05	-4.44502e-10	-1.33611
103213334	chr14:103213334:G:A	1.15482e-20	-2.22398	-1.11284	4.22092e-11	-2.11829	-0.983999	2.36394e-06	-1.9899	-1.03132
103213411	chr14:103213411:G:A	9.08883e-20	-4.44502e-10	-1.27373	2.92028e-10	-4.44502e-10	-1.16808	1.54583e-05	-4.44502e-10	-1.14341
103213466	chr14:103213466:T:C	1.03496e-19	-4.44502e-10	-1.14382	2.9329e-10	-4.44502e-10	-1.16377	1.43021e-05	-4.44502e-10	-1.22115
103213513	chr14:103213513:G:A	1.18929e-19	-0.0676495	-0.93718	1.39913e-10	-1.0602	-0.843714	1.32498e-05	-0.44786	-0.849713
103213648	chr14:103213648:A:G	2.25156e-19	-4.44502e-10	-0.366566	4.47055e-10	-4.44502e-10	-0.742247	2.31766e-05	-4.44502e-10	-0.73841
103213699	chr14:103213699:G:T	2.24575e-19	-4.44502e-10	-0.369148	4.4623e-10	-4.44502e-10	-0.744096	2.31305e-05	-4.44502e-10	-0.740402
103213856	chr14:103213856:C:T	5.14332e-20	-1.84307	-4.62281e-10	1.39206e-10	-1.90898	-4.62281e-10	7.1466e-06	-1.91492	-4.62281e-10
103214378	chr14:103214378:G:A	2.86905e-19	-4.44502e-10	-0.124209	7.02834e-10	-4.44502e-10	-0.289809	3.63279e-05	-4.44502e-10	-0.288968
103214479	chr14:103214479:C:G	3.6891e-19	-4.44502e-10	0.127193	7.30726e-10	-4.44502e-10	-0.250891	3.91444e-05	-4.44502e-10	-0.214297
103214598	chr14:103214598:C:T	5.38752e-20	-1.79669	-4.62281e-10	1.56972e-10	-1.78886	-4.62281e-10	6.21738e-06	-2.0542	-4.62281e-10
103214735	chr14:103214735:T:C	1.84301e-19	-4.44502e-10	-0.566789	3.86127e-10	-4.44502e-10	-0.888764	1.99285e-05	-4.44502e-10	-0.889403
103214792	chr14:103214792:A:G	1.91491e-19	-4.44502e-10	-0.528519	3.98927e-10	-4.44502e-10	-0.85615	2.05827e-05	-4.44502e-10	-0.857102
103214837	chr14:103214837:A:G	3.69876e-20	-2.17278	-4.62281e-10	1.24079e-10	-2.02401	-4.62281e-10	6.49084e-06	-2.01116	-4.62281e-10
103214951	chr14:103214951:C:A	7.36407e-20	-4.44502e-10	-1.48416	2.22287e-10	-4.44502e-10	-1.44096	1.12133e-05	-4.44502e-10	-1.46445
103215244	chr14:103215244:G:T	7.37221e-20	-4.44502e-10	-1.48306	3.11292e-10	-4.44502e-10	-1.1042	1.60702e-05	-4.44502e-10	-1.10459
103215305	chr14:103215305:C:T	1.1177e-19	-4.44502e-10	-1.06691	2.47587e-10	-4.44502e-10	-1.33317	1.29848e-05	-4.44502e-10	-1.31778
103215414	chr14:103215414:G:A	9.47793e-20	-4.44502e-10	-1.23181	3.07907e-10	-4.44502e-10	-1.11513	1.62525e-05	-4.44502e-10	-1.09331
103215452	chr14:103215452:T:C	5.45431e-20	-1.78437	-4.62281e-10	1.59532e-10	-1.77269	-4.62281e-10	6.28452e-06	-2.04346	-4.62281e-10
103215566	chr14:103215566:A:G	7.40973e-20	-4.44502e-10	-1.47798	2.25818e-10	-4.44502e-10	-1.4252	1.13402e-05	-4.44502e-10	-1.4532
103215804	chr14:103215804:A:G	2.44591e-19	-4.44502e-10	-0.283772	3.91307e-10	-4.44502e-10	-0.875439	2.17222e-05	-4.44502e-10	-0.803219
103215897	chr14:103215897:A:G	2.22923e-19	-4.44502e-10	-0.376534	4.51759e-10	-4.44502e-10	-0.731782	2.31978e-05	-4.44502e-10	-0.737497
103216136	chr14:103216136:A:G	1.08811e-19	-4.44502e-10	-1.09375	3.39028e-10	-4.44502e-10	-1.01885	1.85115e-05	-4.44502e-10	-0.96316
103216241	chr14:103216241:C:T	4.25075e-19	-1.68539	1.95429	4.38338e-10	-1.78931	1.02737	1.97045e-05	-2.03139	1.13068
103216305	chr14:103216305:A:G	8.822e-20	-4.44502e-10	-1.30353	2.8479e-10	-4.44502e-10	-1.19318	1.4947e-05	-4.44502e-10	-1.17705
103216620	chr14:103216620:C:T	3.77485e-19	-4.44502e-10	0.150171	9.44207e-10	-4.44502e-10	0.00541576	4.84511e-05	-4.44502e-10	-0.000997595
103216802	chr14:103216802:T:C	7.6417e-20	-4.44502e-10	-1.44715	2.24578e-10	-4.44502e-10	-1.43071	1.14275e-05	-4.44502e-10	-1.44553
103216921	chr14:103216921:T:C	8.84389e-20	-4.44502e-10	-1.30105	2.43954e-10	-4.44502e-10	-1.34795	1.28198e-05	-4.44502e-10	-1.33056
103217070	chr14:103217070:G:A	3.58641e-19	1.54012	-1.44115	1.81322e-09	2.11843	-1.4605	2.1668e-05	0.660489	-1.46621
103217344	chr14:103217344:G:T	7.43559e-20	-4.44502e-10	-1.4745	2.13914e-10	-4.44502e-10	-1.47935	1.10044e-05	-4.44502e-10	-1.48326
103217421	chr14:103217421:G:A	3.02931e-19	-4.44502e-10	-0.0698539	5.94241e-10	-4.44502e-10	-0.457645	3.44075e-05	-4.44502e-10	-0.343279
103217532	chr14:103217532:T:C	1.30238e-19	-4.44502e-10	-0.913996	4.12851e-10	-4.44502e-10	-0.821842	1.98754e-05	-4.44502e-10	-0.892072
103217547	chr14:103217547:C:A	9.36934e-20	-4.44502e-10	-1.24333	2.22257e-10	-4.44502e-10	-1.4411	1.13223e-05	-4.44502e-10	-1.45478
103217600	chr14:103217600:GAA:G	1.58743e-20	-2.24266	-0.776	4.1714e-11	-2.23645	-0.877647	2.43556e-06	-2.2387	-0.752673
103217700	chr14:103217700:T:C	7.60656e-20	-4.44502e-10	-1.45176	2.20482e-10	-4.44502e-10	-1.44911	1.1366e-05	-4.44502e-10	-1.45093
103217886	chr14:103217886:G:A	7.94215e-20	-4.44502e-10	-1.40859	2.20921e-10	-4.44502e-10	-1.44712	1.1342e-05	-4.44502e-10	-1.45304
103218577	chr14:103218577:G:C	1.11022e-19	-1.07363	-4.62281e-10	4.08762e-10	-0.831797	-4.62281e-10	1.06635e-05	-1.51472	-4.62281e-10
103218593	chr14:103218593:G:A	1.33898e-19	-4.44502e-10	-0.886283	3.50406e-10	-4.44502e-10	-0.985837	1.76775e-05	-4.44502e-10	-1.00926
103218614	chr14:103218614:T:G	3.6762e-20	-2.17889	-4.62281e-10	1.00176e-10	-2.238	-4.62281e-10	5.40413e-06	-2.19439	-4.62281e-10
103218710	chr14:103218710:C:T	1.15766e-19	-4.44502e-10	-1.03179	3.98486e-10	-4.44502e-10	-0.857258	1.95194e-05	-4.44502e-10	-0.910143
103218857	chr14:103218857:C:T	7.79469e-20	-4.44502e-10	-1.42733	2.13979e-10	-4.44502e-10	-1.47905	1.101e-05	-4.44502e-10	-1.48275
103219134	chr14:103219134:T:C	7.37276e-20	-4.44502e-10	-1.48298	2.13612e-10	-4.44502e-10	-1.48077	1.10549e-05	-4.44502e-10	-1.47868
103219206	chr14:103219206:G:A	7.38773e-20	-4.44502e-10	-1.48095	2.13454e-10	-4.44502e-10	-1.48151	1.10318e-05	-4.44502e-10	-1.48078
103219209	chr14:103219209:G:A	7.68011e-20	-4.44502e-10	-1.44214	2.20288e-10	-4.44502e-10	-1.44999	1.12577e-05	-4.44502e-10	-1.4605
103219292	chr14:103219292:G:T	7.38087e-20	-4.44502e-10	-1.48188	2.13189e-10	-4.44502e-10	-1.48275	1.0995e-05	-4.44502e-10	-1.48412
103219450	chr14:103219450:T:C	8.93308e-20	-4.44502e-10	-1.29101	2.72686e-10	-4.44502e-10	-1.23661	1.3875e-05	-4.44502e-10	-1.25147
103219705	chr14:103219705:G:C	9.08751e-20	-4.44502e-10	-1.27387	2.59865e-10	-4.44502e-10	-1.28477	1.30826e-05	-4.44502e-10	-1.31027
103220025	chr14:103220025:G:A	9.14832e-20	-4.44502e-10	-1.2672	2.5384e-10	-4.44502e-10	-1.30822	1.30395e-05	-4.44502e-10	-1.31357
103220411	chr14:103220411:C:T	7.60218e-20	-4.44502e-10	-1.45234	2.40548e-10	-4.44502e-10	-1.36201	1.18509e-05	-4.44502e-10	-1.40915
103220538	chr14:103220538:G:A	1.32703e-19	-4.44502e-10	-0.895247	3.63098e-10	-4.44502e-10	-0.950257	1.84589e-05	-4.44502e-10	-0.966007
103220593	chr14:103220593:G:A	3.46095e-20	-2.23923	-4.62281e-10	1.40553e-10	-1.89934	-4.62281e-10	5.7685e-06	-2.12914	-4.62281e-10
103220692	chr14:103220692:G:C	1.62494e-20	-1.94635	-1.04895	4.03422e-11	-2.02016	-1.12738	2.02248e-06	-2.07278	-1.10445
103220735	chr14:103220735:G:C	1.13765e-20	-1.99511	-1.35669	3.04735e-11	-2.0119	-1.41617	1.2806e-06	-2.21053	-1.4237
103220826	chr14:103220826:G:A	1.32326e-19	-4.44502e-10	-0.898088	4.62452e-10	-4.44502e-10	-0.708386	2.25987e-05	-4.44502e-10	-0.763663
103220895	chr14:103220895:T:C	7.34908e-20	-0.514254	-0.971945	1.22649e-10	-0.950232	-1.08538	3.55791e-06	-1.51595	-1.09643
103221182	chr14:103221182:A:C	1.74613e-20	-2.10972	-0.813656	4.35258e-11	-2.19689	-0.874688	2.1905e-06	-2.21327	-0.884155
103221243	chr14:103221243:C:T	1.18101e-20	-2.00107	-1.31333	2.76997e-11	-2.14159	-1.38192	1.40179e-06	-2.16671	-1.3771
103221496	chr14:103221496:G:A	7.48232e-20	-4.44502e-10	-1.46823	2.12917e-10	-4.44502e-10	-1.48403	1.0994e-05	-4.44502e-10	-1.4842
103221560	chr14:103221560:G:A	2.08789e-20	-1.63288	-1.11174	5.79068e-11	-1.65223	-1.13386	2.0837e-06	-2.00152	-1.14589
103221589	chr14:103221589:G:A	2.85135e-20	-0.95656	-1.47642	6.58795e-11	-1.18648	-1.47062	2.00403e-06	-1.71714	-1.46926
103221805	chr14:103221805:C:A	3.34276e-20	-1.63886	-0.635118	1.09471e-10	-1.65071	-0.498557	3.69936e-06	-2.01082	-0.562577
103221915	chr14:103221915:C:G	1.14722e-20	-1.8698	-1.47363	2.97248e-11	-1.98277	-1.47018	1.33694e-06	-2.12264	-1.46853
103221989	chr14:103221989:G:A	2.49519e-20	-1.08918	-1.47723	9.77943e-11	-0.778132	-1.48393	2.5985e-06	-1.44241	-1.48421
103222088	chr14:103222088:G:A	3.40928e-20	-0.770255	-1.48402	7.53021e-11	-1.04101	-1.48241	2.20591e-06	-1.60855	-1.48187
103222099	chr14:103222099:C:T	1.24678e-19	-0.957626	-4.62281e-10	5.41444e-10	-0.55069	-4.62281e-10	1.36544e-05	-1.2675	-4.62281e-10
103222148	chr14:103222148:C:T	5.65364e-19	0.554111	-4.62281e-10	4.95215e-10	-0.639937	-4.62281e-10	3.39897e-05	-0.355497	-4.62281e-10
103222177	chr14:103222177:A:G	1.91013e-20	-1.35096	-1.48264	5.6819e-11	-1.34469	-1.46037	1.85132e-06	-1.81324	-1.45241
103222189	chr14:103222189:C:T	4.13461e-20	-2.06138	-4.62281e-10	2.18804e-10	-1.45675	-4.62281e-10	9.53486e-06	-1.6266	-4.62281e-10
103222232	chr14:103222232:T:C	1.74242e-20	-1.45817	-1.46733	4.29189e-11	-1.60212	-1.4835	1.80961e-06	-1.80718	-1.48127
103222276	chr14:103222276:G:A	6.44075e-20	-1.61813	-4.62281e-10	3.4043e-10	-1.01472	-4.62281e-10	1.40727e-05	-1.23732	-4.62281e-10
103222347	chr14:103222347:T:A	1.40392e-20	-1.68185	-1.45965	3.37458e-11	-1.84188	-1.48419	1.46421e-06	-2.01698	-1.48326
103222367	chr14:103222367:G:A	1.92319e-20	-1.3426	-1.48419	5.85638e-11	-1.33004	-1.44477	1.90186e-06	-1.8041	-1.43462
103222469	chr14:103222469:A:G	3.64062e-20	-0.750816	-1.4378	8.02431e-11	-1.01819	-1.44168	2.31996e-06	-1.59452	-1.44548
103222498	chr14:103222498:TAG:T	7.38091e-20	-4.44502e-10	-1.48188	2.13139e-10	-4.44502e-10	-1.48298	1.09941e-05	-4.44502e-10	-1.48419
103222587	chr14:103222587:A:G	1.40977e-20	-1.67752	-1.45983	3.39176e-11	-1.83681	-1.48419	1.469e-06	-2.01375	-1.48322
103222737	chr14:103222737:A:G	7.36416e-20	-4.44502e-10	-1.48415	2.138e-10	-4.44502e-10	-1.47989	1.10823e-05	-4.44502e-10	-1.4762
103222941	chr14:103222941:T:G	1.00739e-19	-4.44502e-10	-1.17083	2.30297e-10	-4.44502e-10	-1.40556	1.16849e-05	-4.44502e-10	-1.42326
103222995	chr14:103222995:A:T	2.13076e-20	-1.31595	-1.40834	6.69668e-11	-1.31323	-1.32751	2.15782e-06	-1.80209	-1.31037
103223114	chr14:103223114:G:A	8.62254e-20	-4.44502e-10	-1.32639	2.33753e-10	-4.44502e-10	-1.39066	1.22711e-05	-4.44502e-10	-1.37431
103223116	chr14:103223116:A:G	3.86066e-20	-0.782798	-1.34714	2.01425e-10	-0.326495	-1.21302	4.4942e-06	-1.11577	-1.26299
103223135	chr14:103223135:T:G	2.06805e-20	-1.62621	-1.12796	5.74005e-11	-1.64628	-1.1486	2.06371e-06	-1.99627	-1.16078
103223222	chr14:103223222:A:G	5.55868e-20	-0.687744	-1.07767	1.11015e-10	-0.966246	-1.16902	3.0978e-06	-1.56863	-1.18224
103223546	chr14:103223546:G:A	7.81144e-20	-4.44502e-10	-1.42519	2.17241e-10	-4.44502e-10	-1.46392	1.11736e-05	-4.44502e-10	-1.468
103223877	chr14:103223877:A:AG	1.01743e-19	-4.44502e-10	-1.16091	2.31453e-10	-4.44502e-10	-1.40055	1.17366e-05	-4.44502e-10	-1.41884
103224023	chr14:103224023:G:A	1.56063e-19	-4.44502e-10	-0.733099	5.29302e-10	-4.44502e-10	-0.573371	2.51977e-05	-4.44502e-10	-0.654803
103224052	chr14:103224052:C:G	1.34486e-19	-4.44502e-10	-0.881901	3.69173e-10	-4.44502e-10	-0.933663	1.95767e-05	-4.44502e-10	-0.907216
103224061	chr14:103224061:G:A	4.43169e-20	-0.558179	-1.43381	1.97993e-10	-0.0786597	-1.47804	4.50275e-06	-0.902542	-1.47432
103224071	chr14:103224071:T:C	1.82111e-19	-0.369468	-0.209277	1.2954e-09	-0.0394341	0.361075	2.0975e-05	-1.13248	0.29426
103224358	chr14:103224358:G:A	1.13181e-20	-1.8783	-1.47866	3.05292e-11	-1.9825	-1.44374	1.4829e-06	-2.05608	-1.43147
103224509	chr14:103224509:C:T	1.95575e-20	-1.52364	-1.28636	6.79835e-11	-1.50961	-1.11606	2.37721e-06	-1.93011	-1.08551
103224611	chr14:103224611:T:C	4.62625e-20	-1.37881	-0.57022	1.4884e-10	-1.39388	-0.448181	4.44309e-06	-1.84757	-0.542633
103224615	chr14:103224615:G:A	1.19375e-19	-4.44502e-10	-1.00109	3.28873e-10	-4.44502e-10	-1.04926	1.74346e-05	-4.44502e-10	-1.0231
103225157	chr14:103225157:A:G	6.53524e-20	-1.41683	-0.186737	2.15532e-10	-1.42864	-0.0431802	6.38403e-06	-1.87277	-0.154989
103225195	chr14:103225195:T:G	8.18718e-20	-4.44502e-10	-1.3782	2.20823e-10	-4.44502e-10	-1.44757	1.11889e-05	-4.44502e-10	-1.46663
103225313	chr14:103225313:C:T	8.61587e-20	-4.44502e-10	-1.32717	2.8329e-10	-4.44502e-10	-1.19846	1.47253e-05	-4.44502e-10	-1.19199
103225361	chr14:103225361:G:A	7.64976e-20	-4.44502e-10	-1.4461	2.13463e-10	-4.44502e-10	-1.48147	1.10841e-05	-4.44502e-10	-1.47604
103225478	chr14:103225478:A:G	8.09528e-20	-1.38949	-4.62281e-10	2.69694e-10	-1.24764	-4.62281e-10	1.37552e-05	-1.26014	-4.62281e-10
103225777	chr14:103225777:G:A	1.2621e-19	-4.44502e-10	-0.945412	2.89274e-10	-4.44502e-10	-1.17755	1.40816e-05	-4.44502e-10	-1.23669
103226259	chr14:103226259:C:T	1.02988e-20	-1.97949	-1.47184	2.84071e-11	-2.06515	-1.43314	1.40167e-06	-2.12545	-1.41843
103226261	chr14:103226261:G:A	7.5748e-20	-4.44502e-10	-1.45595	2.13983e-10	-4.44502e-10	-1.47903	1.10582e-05	-4.44502e-10	-1.47838
103226394	chr14:103226394:GTTAA:G	1.02137e-20	-1.99287	-1.46676	2.83505e-11	-2.07621	-1.42408	1.40386e-06	-2.13438	-1.40795
103226590	chr14:103226590:T:C	5.53225e-20	-0.714005	-1.05618	2.80346e-10	-0.265312	-0.943593	6.2345e-06	-1.07614	-0.975313
103226624	chr14:103226624:A:G	9.97231e-20	-4.44502e-10	-1.18096	2.79117e-10	-4.44502e-10	-1.2133	1.47007e-05	-4.44502e-10	-1.19366
103226768	chr14:103226768:A:C	1.05134e-19	-4.44502e-10	-1.12813	3.19597e-10	-4.44502e-10	-1.07787	1.56018e-05	-4.44502e-10	-1.13416
103226825	chr14:103226825:G:A	7.43817e-20	-4.44502e-10	-1.47415	2.13255e-10	-4.44502e-10	-1.48244	1.09942e-05	-4.44502e-10	-1.48419
103226865	chr14:103226865:T:A	4.98303e-20	-1.23555	-0.639188	1.97296e-10	-0.891198	-0.669024	5.4317e-06	-1.52608	-0.663223
103227066	chr14:103227066:A:T	1.07201e-20	-1.94271	-1.46853	2.96483e-11	-2.03635	-1.41917	1.45684e-06	-2.10264	-1.40265
103227098	chr14:103227098:T:C	8.87801e-20	-0.141304	-1.15589	2.52089e-10	-0.254925	-1.06022	5.45045e-06	-1.06958	-1.11627
103227261	chr14:103227261:A:T	1.03677e-20	-1.97445	-1.47021	2.87501e-11	-2.06351	-1.42278	1.41914e-06	-2.12493	-1.40657
103227263	chr14:103227263:AG:A	1.04942e-20	-1.96134	-1.47119	2.90061e-11	-2.05255	-1.42487	1.42841e-06	-2.11614	-1.40885
103227326	chr14:103227326:G:GGCCTCCGGCTGCACCCTGGT	1.37892e-19	-4.44502e-10	-0.856887	3.08708e-10	-4.44502e-10	-1.11253	1.49438e-05	-4.44502e-10	-1.17725
103227381	chr14:103227381:T:C	9.64955e-20	-4.44502e-10	-1.21386	2.25253e-10	-4.44502e-10	-1.42771	1.14634e-05	-4.44502e-10	-1.4424
103227398	chr14:103227398:C:G	2.05874e-19	-0.456093	-4.62281e-10	5.77844e-10	-0.485625	-4.62281e-10	1.66686e-05	-1.06803	-4.62281e-10
103227516	chr14:103227516:C:T	7.65226e-20	-4.44502e-10	-1.44577	2.13553e-10	-4.44502e-10	-1.48105	1.10896e-05	-4.44502e-10	-1.47555
103227554	chr14:103227554:T:C	1.36209e-19	-4.44502e-10	-0.869169	3.05858e-10	-4.44502e-10	-1.12181	1.48187e-05	-4.44502e-10	-1.18566
103227573	chr14:103227573:C:T	8.2831e-20	-4.44502e-10	-1.36656	3.15693e-10	-4.44502e-10	-1.09016	1.71789e-05	-4.44502e-10	-1.03787
103227721	chr14:103227721:G:A	1.30915e-19	-4.44502e-10	-0.908813	2.96831e-10	-4.44502e-10	-1.15177	1.44195e-05	-4.44502e-10	-1.21297
103227837	chr14:103227837:G:C	1.86301e-19	-4.44502e-10	-0.555997	3.96146e-10	-4.44502e-10	-0.863147	1.8889e-05	-4.44502e-10	-0.942973
103227918	chr14:103227918:A:G	1.35515e-19	-4.44502e-10	-0.874279	3.04681e-10	-4.44502e-10	-1.12567	1.47662e-05	-4.44502e-10	-1.18921
103227994	chr14:103227994:C:T	4.81701e-20	-1.53382	-0.374797	1.63745e-10	-1.55133	-0.195289	5.29735e-06	-1.94445	-0.269897
103228004	chr14:103228004:A:G	1.36858e-19	-4.44502e-10	-0.864415	3.06977e-10	-4.44502e-10	-1.11816	1.48679e-05	-4.44502e-10	-1.18235
103228015	chr14:103228015:A:G	1.36905e-19	-4.44502e-10	-0.864072	3.07061e-10	-4.44502e-10	-1.11788	1.4872e-05	-4.44502e-10	-1.18207
103228045	chr14:103228045:G:A	1.27972e-19	-4.44502e-10	-0.931546	3.7229e-10	-4.44502e-10	-0.925256	1.9111e-05	-4.44502e-10	-0.931287
103228050	chr14:103228050:A:G	4.39459e-20	-1.56596	-0.434436	1.46385e-10	-1.58345	-0.27524	4.79727e-06	-1.96529	-0.348213
103228175	chr14:103228175:A:G	2.81889e-20	-0.992607	-1.45182	7.17021e-11	-1.15954	-1.41287	2.37288e-06	-1.58357	-1.43388
103228256	chr14:103228256:C:T	1.53142e-19	-4.44502e-10	-0.751992	3.34546e-10	-4.44502e-10	-1.03216	1.61119e-05	-4.44502e-10	-1.102
103228301	chr14:103228301:T:C	1.51033e-20	-1.82201	-1.24643	4.034e-11	-1.92084	-1.22675	1.90806e-06	-2.01591	-1.21956
103228417	chr14:103228417:G:A	1.43564e-19	-4.44502e-10	-0.816581	3.18758e-10	-4.44502e-10	-1.0805	1.54059e-05	-4.44502e-10	-1.1468
103228434	chr14:103228434:T:C	1.43564e-19	-4.44502e-10	-0.816581	3.18758e-10	-4.44502e-10	-1.0805	1.54059e-05	-4.44502e-10	-1.1468
103228606	chr14:103228606:G:A	6.27445e-20	-1.50433	-0.139959	2.12104e-10	-1.52422	0.0363659	6.76149e-06	-1.92752	-0.0427934
103228982	chr14:103228982:C:T	1.4403e-19	-4.44502e-10	-0.813337	4.20512e-10	-4.44502e-10	-0.803457	2.15321e-05	-4.44502e-10	-0.81201
103229113	chr14:103229113:G:A	1.04615e-19	-4.44502e-10	-1.13307	3.36197e-10	-4.44502e-10	-1.02723	1.64576e-05	-4.44502e-10	-1.08076
103229149	chr14:103229149:A:G	1.26626e-19	-0.206503	-0.735618	2.78836e-10	-0.33704	-0.877266	6.34855e-06	-1.14137	-0.891955
103229341	chr14:103229341:A:C	2.21152e-20	-1.21574	-1.47135	7.00652e-11	-1.20672	-1.38879	2.2046e-06	-1.71492	-1.37609
103229490	chr14:103229490:C:T	9.69222e-20	-4.44502e-10	-1.20945	2.70724e-10	-4.44502e-10	-1.24383	1.4245e-05	-4.44502e-10	-1.22515
103229541	chr14:103229541:C:T	1.11215e-19	-4.44502e-10	-1.07189	3.39214e-10	-4.44502e-10	-1.0183	1.65267e-05	-4.44502e-10	-1.07658
103229699	chr14:103229699:C:T	1.4587e-19	-4.44502e-10	-0.800644	3.22461e-10	-4.44502e-10	-1.06895	1.55679e-05	-4.44502e-10	-1.13634
103229754	chr14:103229754:T:C	2.08824e-20	-1.26895	-1.47551	6.56137e-11	-1.2606	-1.40055	2.09387e-06	-1.75404	-1.3885
103229784	chr14:103229784:T:C	1.82318e-20	-1.4081	-1.47209	5.72449e-11	-1.40795	-1.38964	1.91595e-06	-1.85432	-1.37702
103229812	chr14:103229812:G:T	1.07655e-19	-4.44502e-10	-1.10443	3.27482e-10	-4.44502e-10	-1.0535	1.59928e-05	-4.44502e-10	-1.10942
103230167	chr14:103230167:A:G	1.9674e-20	-1.33756	-1.4665	6.30894e-11	-1.32584	-1.37454	2.05751e-06	-1.79905	-1.361
103230281	chr14:103230281:C:T	1.73408e-20	-1.45802	-1.47228	5.53963e-11	-1.43986	-1.39056	1.85721e-06	-1.88491	-1.37757
103230389	chr14:103230389:G:A	7.53843e-20	-4.44502e-10	-1.46076	2.15133e-10	-4.44502e-10	-1.47367	1.11264e-05	-4.44502e-10	-1.47223
103230478	chr14:103230478:C:T	7.4538e-20	-4.44502e-10	-1.47205	2.12949e-10	-4.44502e-10	-1.48388	1.0997e-05	-4.44502e-10	-1.48393
103230494	chr14:103230494:T:G	2.01822e-20	-1.30614	-1.47242	6.38636e-11	-1.29824	-1.38994	2.0663e-06	-1.77867	-1.37712
103230556	chr14:103230556:T:G	1.07821e-20	-1.9649	-1.44057	3.07763e-11	-2.04643	-1.37176	1.51979e-06	-2.11173	-1.35125
103230708	chr14:103230708:G:A	1.7958e-20	-1.41303	-1.48229	5.51249e-11	-1.40875	-1.42658	1.84427e-06	-1.85298	-1.41649
103230863	chr14:103230863:G:A	1.81727e-20	-1.40212	-1.48132	5.61333e-11	-1.39545	-1.42175	1.86513e-06	-1.84669	-1.41153
103231040	chr14:103231040:G:A	7.62305e-20	-4.44502e-10	-1.4496	2.13305e-10	-4.44502e-10	-1.48221	1.10686e-05	-4.44502e-10	-1.47744
103231072	chr14:103231072:C:T	1.86047e-20	-1.38111	-1.47883	5.79437e-11	-1.37367	-1.41179	1.91357e-06	-1.8321	-1.40048
103231195	chr14:103231195:C:T	1.94306e-20	-1.33667	-1.47984	6.01489e-11	-1.33471	-1.41339	1.96759e-06	-1.80317	-1.40157
103231196	chr14:103231196:G:A	7.45926e-20	-4.44502e-10	-1.47132	2.306e-10	-4.44502e-10	-1.40425	1.15164e-05	-4.44502e-10	-1.43778
103231296	chr14:103231296:A:G	2.11396e-20	-1.25458	-1.47764	6.62803e-11	-1.24527	-1.40577	2.10571e-06	-1.74284	-1.39406
103231343	chr14:103231343:A:G	1.87364e-20	-1.37917	-1.47372	5.92754e-11	-1.36816	-1.39458	1.95241e-06	-1.83073	-1.38175
103231567	chr14:103231567:G:A	5.45333e-20	-1.41092	-0.373631	1.92115e-10	-1.42476	-0.162082	5.81474e-06	-1.86354	-0.257622
103231767	chr14:103231767:G:A	1.48476e-20	-1.67953	-1.40599	3.72011e-11	-1.7891	-1.43949	1.43108e-06	-2.07557	-1.44756
103231821	chr14:103231821:C:T	4.89949e-20	-1.34276	-0.548884	1.26618e-10	-1.34608	-0.657675	3.97375e-06	-1.80484	-0.697001
103232058	chr14:103232058:G:A	1.28193e-19	-0.929822	-4.62281e-10	5.37085e-10	-0.558773	-4.62281e-10	1.37888e-05	-1.2577	-4.62281e-10
103232063	chr14:103232063:T:C	8.25459e-20	-4.44502e-10	-1.37	2.30781e-10	-4.44502e-10	-1.40346	1.18607e-05	-4.44502e-10	-1.40832
103232332	chr14:103232332:G:T	7.3759e-20	-4.44502e-10	-1.48256	2.1718e-10	-4.44502e-10	-1.4642	1.12366e-05	-4.44502e-10	-1.46238
103232415	chr14:103232415:T:C	8.02869e-20	-4.44502e-10	-1.39775	2.44316e-10	-4.44502e-10	-1.34647	1.27097e-05	-4.44502e-10	-1.33919
103232458	chr14:103232458:A:G	7.77064e-20	-4.44502e-10	-1.43042	2.37003e-10	-4.44502e-10	-1.37686	1.2307e-05	-4.44502e-10	-1.37138
103232475	chr14:103232475:T:A	3.98558e-19	-4.44502e-10	0.204494	8.92888e-10	-4.44502e-10	-0.050469	4.62957e-05	-4.44502e-10	-0.0465047
103232575	chr14:103232575:G:A	9.94313e-20	-4.44502e-10	-1.18389	2.72436e-10	-4.44502e-10	-1.23752	1.39381e-05	-4.44502e-10	-1.24693
103232610	chr14:103232610:G:C	7.62412e-20	-4.44502e-10	-1.44946	2.28903e-10	-4.44502e-10	-1.41163	1.19864e-05	-4.44502e-10	-1.39778
103232824	chr14:103232824:C:T	9.31796e-21	-2.14122	-1.41019	2.57223e-11	-2.19187	-1.4057	1.26952e-06	-2.22336	-1.41956
103232830	chr14:103232830:C:T	1.46853e-20	-1.61485	-1.48166	4.19205e-11	-1.62733	-1.48182	1.51062e-06	-1.98547	-1.48356
103232907	chr14:103232907:C:T	1.38913e-19	-0.849513	-4.62281e-10	2.56619e-10	-1.29734	-4.62281e-10	9.98707e-06	-1.58026	-4.62281e-10
103232984	chr14:103232984:G:A	7.59695e-20	-4.44502e-10	-1.45303	2.25738e-10	-4.44502e-10	-1.42555	1.17975e-05	-4.44502e-10	-1.41367
103233246	chr14:103233246:C:T	1.06304e-19	-1.11705	-4.62281e-10	5.42532e-10	-0.548683	-4.62281e-10	2.77405e-05	-0.558662	-4.62281e-10
103233306	chr14:103233306:T:C	7.5783e-20	-4.44502e-10	-1.45548	2.2493e-10	-4.44502e-10	-1.42914	1.17514e-05	-4.44502e-10	-1.41758
103233803	chr14:103233803:A:G	7.75008e-20	-0.301542	-1.13153	1.8097e-10	-0.404781	-1.24182	4.24288e-06	-1.1873	-1.24901
103233949	chr14:103233949:T:C	9.22584e-20	-4.44502e-10	-1.25877	2.54499e-10	-4.44502e-10	-1.30563	1.30423e-05	-4.44502e-10	-1.31335
103233984	chr14:103233984:T:C	5.98311e-19	0.610751	-4.62281e-10	9.59117e-10	0.0210828	-4.62281e-10	4.22519e-05	-0.137905	-4.62281e-10
103234047	chr14:103234047:C:T	9.53566e-21	-2.14772	-1.3806	2.44801e-11	-2.2011	-1.44597	1.23012e-06	-2.2225	-1.45195
103234243	chr14:103234243:A:G	7.57036e-20	-4.44502e-10	-1.45653	2.24609e-10	-4.44502e-10	-1.43057	1.17346e-05	-4.44502e-10	-1.41901
103234274	chr14:103234274:C:T	2.12135e-19	-4.44502e-10	-0.426138	5.23984e-10	-4.44502e-10	-0.583468	2.54584e-05	-4.44502e-10	-0.644507
103234284	chr14:103234284:C:G	5.70006e-20	-1.7403	-4.62281e-10	1.63518e-10	-1.748	-4.62281e-10	6.17218e-06	-2.0615	-4.62281e-10
103234323	chr14:103234323:G:A	7.51311e-20	-4.44502e-10	-1.46412	2.22176e-10	-4.44502e-10	-1.44146	1.15946e-05	-4.44502e-10	-1.43102
103234381	chr14:103234381:C:T	1.04507e-19	-4.44502e-10	-1.13411	2.60888e-10	-4.44502e-10	-1.28084	1.28652e-05	-4.44502e-10	-1.32703
103234557	chr14:103234557:G:A	1.3757e-19	-0.859228	-4.62281e-10	5.87651e-10	-0.468796	-4.62281e-10	1.47957e-05	-1.18721	-4.62281e-10
103234662	chr14:103234662:A:G	1.25845e-19	-0.948312	-4.62281e-10	5.36896e-10	-0.559125	-4.62281e-10	1.38761e-05	-1.25138	-4.62281e-10
103234775	chr14:103234775:G:A	8.76138e-20	-4.44502e-10	-1.31042	2.78451e-10	-4.44502e-10	-1.21569	1.42073e-05	-4.44502e-10	-1.22779
103234998	chr14:103234998:G:T	8.22577e-21	-2.19586	-1.48023	2.25921e-11	-2.24329	-1.48404	1.21704e-06	-2.20135	-1.48379
103235116	chr14:103235116:C:T	7.54526e-20	-4.44502e-10	-1.45985	2.26564e-10	-4.44502e-10	-1.4219	1.15078e-05	-4.44502e-10	-1.43853
103235199	chr14:103235199:C:T	9.06921e-20	-4.44502e-10	-1.27589	2.23332e-10	-4.44502e-10	-1.43627	1.13666e-05	-4.44502e-10	-1.45088
103235408	chr14:103235408:A:G	9.33349e-20	-4.44502e-10	-1.24716	2.26534e-10	-4.44502e-10	-1.42204	1.15032e-05	-4.44502e-10	-1.43892
103235621	chr14:103235621:G:T	8.76861e-20	-4.44502e-10	-1.3096	2.78733e-10	-4.44502e-10	-1.21468	1.42216e-05	-4.44502e-10	-1.22679
103235838	chr14:103235838:G:A	9.60953e-20	-4.44502e-10	-1.21802	2.63593e-10	-4.44502e-10	-1.27053	1.34954e-05	-4.44502e-10	-1.27921
103235939	chr14:103235939:C:T	1.52696e-19	-4.44502e-10	-0.754909	3.99483e-10	-4.44502e-10	-0.854758	2.05082e-05	-4.44502e-10	-0.860731
103236252	chr14:103236252:C:T	3.89723e-20	-0.975883	-1.14463	8.85383e-11	-1.10559	-1.25591	2.55754e-06	-1.67916	-1.26334
103236968	chr14:103236968:G:A	8.18772e-20	-4.44502e-10	-1.37814	2.48322e-10	-4.44502e-10	-1.3302	1.30577e-05	-4.44502e-10	-1.31218
103237254	chr14:103237254:C:T	1.06233e-19	-4.44502e-10	-1.11772	2.63467e-10	-4.44502e-10	-1.271	1.29752e-05	-4.44502e-10	-1.31851
103237632	chr14:103237632:G:T	7.74437e-20	-4.44502e-10	-1.43381	2.35825e-10	-4.44502e-10	-1.38184	1.19934e-05	-4.44502e-10	-1.3972
103237664	chr14:103237664:A:G	1.64643e-20	-1.63309	-1.34907	4.78893e-11	-1.63707	-1.33897	2.32847e-06	-1.68904	-1.34731
103237790	chr14:103237790:G:A	3.20065e-19	-4.44502e-10	-0.0148341	7.70393e-10	-4.44502e-10	-0.198028	3.93784e-05	-4.44502e-10	-0.208335
103237797	chr14:103237797:C:A	1.0368e-19	-1.14205	-4.62281e-10	4.29625e-10	-0.782017	-4.62281e-10	1.20801e-05	-1.39	-4.62281e-10
103237840	chr14:103237840:A:G	1.02335e-19	-1.15511	-4.62281e-10	3.21193e-10	-1.07289	-4.62281e-10	9.43533e-06	-1.63709	-4.62281e-10
103237910	chr14:103237910:C:T	7.36619e-20	-4.44502e-10	-1.48387	2.13108e-10	-4.44502e-10	-1.48313	1.10218e-05	-4.44502e-10	-1.48168
103237979	chr14:103237979:A:G	2.07474e-19	-4.44502e-10	-0.448351	4.44827e-10	-4.44502e-10	-0.747243	2.21097e-05	-4.44502e-10	-0.785539
103238064	chr14:103238064:G:A	9.32788e-20	-4.44502e-10	-1.24777	2.56955e-10	-4.44502e-10	-1.29603	1.3153e-05	-4.44502e-10	-1.3049
103238395	chr14:103238395:C:G	1.64641e-20	-1.70376	-1.27842	3.90691e-11	-1.85708	-1.32252	1.84409e-06	-1.96362	-1.30594
103238485	chr14:103238485:G:A	2.00852e-20	-2.23234	-0.551031	5.74982e-11	-2.24294	-0.550234	3.31566e-06	-2.17637	-0.506526
103238801	chr14:103238801:A:AT	2.24289e-19	-4.44502e-10	-0.370425	5.58821e-10	-4.44502e-10	-0.5191	2.69833e-05	-4.44502e-10	-0.586336
103238898	chr14:103238898:C:T	9.53212e-19	-4.44502e-10	1.07648	2.26254e-09	-4.44502e-10	0.879313	0.000115901	-4.44502e-10	0.871179
103238910	chr14:103238910:C:A	1.18733e-19	-1.00648	-4.62281e-10	4.834e-10	-0.664084	-4.62281e-10	1.33024e-05	-1.29361	-4.62281e-10
103239040	chr14:103239040:T:C	1.19423e-19	-1.00068	-4.62281e-10	4.90267e-10	-0.649979	-4.62281e-10	1.34304e-05	-1.28403	-4.62281e-10
103239055	chr14:103239055:T:G	1.33337e-19	-0.890477	-4.62281e-10	5.50781e-10	-0.533592	-4.62281e-10	1.47424e-05	-1.19083	-4.62281e-10
103239125	chr14:103239125:G:A	7.78969e-20	-4.44502e-10	-1.42797	2.132e-10	-4.44502e-10	-1.4827	1.11045e-05	-4.44502e-10	-1.4742
103239482	chr14:103239482:G:A	8.59445e-20	-4.44502e-10	-1.32966	2.71729e-10	-4.44502e-10	-1.24012	1.38769e-05	-4.44502e-10	-1.25133
103239505	chr14:103239505:G:A	7.94921e-21	-2.23877	-1.47151	2.28521e-11	-2.23835	-1.47753	1.28356e-06	-2.14909	-1.48282
103239540	chr14:103239540:G:A	2.02263e-19	-4.44502e-10	-0.47379	5.08783e-10	-4.44502e-10	-0.612907	2.4632e-05	-4.44502e-10	-0.677505
103239632	chr14:103239632:G:A	9.80997e-19	-4.44502e-10	1.10521	2.30597e-09	-4.44502e-10	0.898328	0.000117963	-4.44502e-10	0.888816
103239846	chr14:103239846:T:C	7.42143e-20	-4.44502e-10	-1.4764	2.17223e-10	-4.44502e-10	-1.46401	1.11781e-05	-4.44502e-10	-1.46759
103240041	chr14:103240041:C:T	1.15368e-19	-1.03524	-4.62281e-10	4.41124e-10	-0.755604	-4.62281e-10	1.2522e-05	-1.35407	-4.62281e-10
103240375	chr14:103240375:C:T	7.98353e-20	-4.44502e-10	-1.40339	2.40802e-10	-4.44502e-10	-1.36095	1.26386e-05	-4.44502e-10	-1.3448
103240636	chr14:103240636:A:G	7.38781e-20	-4.44502e-10	-1.48094	2.14618e-10	-4.44502e-10	-1.47607	1.11405e-05	-4.44502e-10	-1.47096
103240779	chr14:103240779:G:A	1.93539e-19	-4.44502e-10	-0.517881	4.86392e-10	-4.44502e-10	-0.657916	2.35702e-05	-4.44502e-10	-0.72157
103240947	chr14:103240947:T:G	1.03632e-19	-4.44502e-10	-1.14252	3.08066e-10	-4.44502e-10	-1.11462	1.55298e-05	-4.44502e-10	-1.13879
103241080	chr14:103241080:C:T	2.44245e-20	-1.10359	-1.48419	4.9542e-11	-1.46784	-1.47427	1.76946e-06	-1.83581	-1.47506
103241175	chr14:103241175:G:A	8.20283e-20	-4.44502e-10	-1.37629	2.16103e-10	-4.44502e-10	-1.46917	1.12133e-05	-4.44502e-10	-1.46445
103241315	chr14:103241315:A:G	1.41812e-19	-4.44502e-10	-0.828855	3.77382e-10	-4.44502e-10	-0.911672	1.88114e-05	-4.44502e-10	-0.947091
103241341	chr14:103241341:G:T	2.23473e-19	-4.44502e-10	-0.374066	5.56827e-10	-4.44502e-10	-0.522675	2.68738e-05	-4.44502e-10	-0.590401
103241443	chr14:103241443:G:A	8.03108e-21	-2.24315	-1.45689	2.29477e-11	-2.22771	-1.484	1.32807e-06	-2.11444	-1.48338
103241485	chr14:103241485:C:T	1.16516e-19	-1.02533	-4.62281e-10	4.73819e-10	-0.684105	-4.62281e-10	1.3148e-05	-1.30528	-4.62281e-10
103241942	chr14:103241942:G:A	1.55703e-20	-2.22064	-0.817357	4.35761e-11	-2.24242	-0.827999	2.44136e-06	-2.19858	-0.790414
103242132	chr14:103242132:C:T	8.19752e-19	-4.44502e-10	0.925643	1.93406e-09	-4.44502e-10	0.722446	9.88346e-05	-4.44502e-10	0.711894
103242141	chr14:103242141:G:A	1.4503e-19	-4.44502e-10	-0.806421	4.84985e-10	-4.44502e-10	-0.660813	2.41279e-05	-4.44502e-10	-0.698183
103242190	chr14:103242190:C:T	8.77587e-20	-4.44502e-10	-1.30877	2.17867e-10	-4.44502e-10	-1.46104	1.11209e-05	-4.44502e-10	-1.47273
103242410	chr14:103242410:G:A	1.26376e-19	-4.44502e-10	-0.944094	4.60913e-10	-4.44502e-10	-0.71172	1.94198e-05	-4.44502e-10	-0.915259
103242674	chr14:103242674:G:C	7.95199e-20	-4.44502e-10	-1.40735	2.39683e-10	-4.44502e-10	-1.36561	1.25751e-05	-4.44502e-10	-1.34983
103242814	chr14:103242814:A:T	7.66179e-20	-4.44502e-10	-1.44453	2.19735e-10	-4.44502e-10	-1.45251	1.12625e-05	-4.44502e-10	-1.46007
103242872	chr14:103242872:G:A	2.18784e-19	-4.44502e-10	-0.395274	5.45797e-10	-4.44502e-10	-0.542682	2.63096e-05	-4.44502e-10	-0.611618
103242887	chr14:103242887:C:T	1.10268e-19	-4.44502e-10	-1.08045	2.71196e-10	-4.44502e-10	-1.24209	1.33133e-05	-4.44502e-10	-1.29279
103243129	chr14:103243129:C:T	8.38142e-20	-4.44502e-10	-1.35476	2.58931e-10	-4.44502e-10	-1.28837	1.31188e-05	-4.44502e-10	-1.30751
103243157	chr14:103243157:C:T	1.90038e-20	-1.35475	-1.48397	4.0275e-11	-1.67306	-1.47614	1.56617e-06	-1.95577	-1.47715
103243252	chr14:103243252:C:T	9.93711e-21	-2.20371	-1.28337	2.5762e-11	-2.22087	-1.37516	1.38278e-06	-2.18524	-1.37221
103243637	chr14:103243637:A:G	8.86328e-21	-2.17424	-1.4272	2.29987e-11	-2.23377	-1.47572	1.19361e-06	-2.22685	-1.47772
103243822	chr14:103243822:G:A	3.17562e-19	-4.44502e-10	-0.0226862	7.73809e-10	-4.44502e-10	-0.193605	3.68546e-05	-4.44502e-10	-0.274573
103243825	chr14:103243825:C:T	1.67029e-19	-4.44502e-10	-0.665192	4.28895e-10	-4.44502e-10	-0.783718	2.36943e-05	-4.44502e-10	-0.716319
103243884	chr14:103243884:A:G	1.11922e-19	-1.06555	-4.62281e-10	4.55722e-10	-0.723046	-4.62281e-10	1.27021e-05	-1.33978	-4.62281e-10
103244137	chr14:103244137:A:G	2.16481e-20	-2.17368	-0.534757	6.05075e-11	-2.22475	-0.517415	3.22361e-06	-2.23314	-0.477912
103244928	chr14:103244928:A:G	2.84049e-19	-4.44502e-10	-0.134213	6.54193e-10	-4.44502e-10	-0.361528	3.45482e-05	-4.44502e-10	-0.339198
103245000	chr14:103245000:A:G	1.18795e-20	-1.90308	-1.40547	2.74968e-11	-2.07191	-1.45895	1.24881e-06	-2.20596	-1.4534
103245223	chr14:103245223:A:T	7.36416e-20	-4.44502e-10	-1.48415	2.13069e-10	-4.44502e-10	-1.48332	1.10035e-05	-4.44502e-10	-1.48334
103245838	chr14:103245838:C:G	8.60312e-20	-4.44502e-10	-1.32865	2.20715e-10	-4.44502e-10	-1.44806	1.12533e-05	-4.44502e-10	-1.46089
103245973	chr14:103245973:T:C	1.36776e-20	-1.71607	-1.45153	3.01056e-11	-1.96143	-1.47878	1.29088e-06	-2.14687	-1.47936
103246145	chr14:103246145:C:CT	1.33736e-20	-1.73763	-1.45245	2.97521e-11	-1.97282	-1.47921	1.28173e-06	-2.15371	-1.47963
103246180	chr14:103246180:T:C	1.2933e-18	-4.44502e-10	1.3816	3.05096e-09	-4.44502e-10	1.17828	0.000156322	-4.44502e-10	1.17037
103246397	chr14:103246397:G:A	1.15144e-18	-4.44502e-10	1.26541	2.72837e-09	-4.44502e-10	1.06653	0.000139817	-4.44502e-10	1.05878
103246633	chr14:103246633:G:A	1.3899e-20	-1.71369	-1.43785	3.04232e-11	-1.95711	-1.47261	1.30219e-06	-2.14424	-1.47327
103246793	chr14:103246793:C:T	1.35557e-20	-1.71862	-1.45793	3.01242e-11	-1.95833	-1.48127	1.28927e-06	-2.1459	-1.48158
103246853	chr14:103246853:T:A	1.36509e-20	-1.72403	-1.44553	3.01039e-11	-1.96395	-1.47633	1.29237e-06	-2.14823	-1.47685
103246873	chr14:103246873:C:G	1.56927e-19	-0.727575	-4.62281e-10	4.55476e-10	-0.723587	-4.62281e-10	1.33576e-05	-1.28947	-4.62281e-10
103246879	chr14:103246879:C:T	8.95858e-21	-2.12077	-1.46998	2.43924e-11	-2.18047	-1.47018	1.19832e-06	-2.21961	-1.48102
103246971	chr14:103246971:G:A	5.097e-20	-1.85212	-4.62281e-10	1.05368e-10	-2.18747	-4.62281e-10	5.776e-06	-2.12784	-4.62281e-10
103247247	chr14:103247247:GA:G	4.31468e-20	-2.01875	-4.62281e-10	1.53925e-10	-1.80846	-4.62281e-10	5.72488e-06	-2.13673	-4.62281e-10
103247388	chr14:103247388:T:C	1.39276e-20	-1.72195	-1.42754	3.04522e-11	-1.9619	-1.46688	1.30562e-06	-2.14715	-1.46773
103247670	chr14:103247670:G:A	1.59969e-20	-2.18072	-0.830246	3.7185e-11	-2.22384	-1.00519	1.76575e-06	-2.23799	-1.07498
103247778	chr14:103247778:G:A	7.88932e-21	-2.24232	-1.47553	2.37106e-11	-2.22783	-1.45118	1.23359e-06	-2.23332	-1.43831
103248330	chr14:103248330:C:T	1.55991e-20	-1.61598	-1.42016	3.20996e-11	-1.91188	-1.4642	1.36201e-06	-2.10805	-1.46454
103248464	chr14:103248464:G:A	1.57173e-20	-1.58888	-1.43972	3.28312e-11	-1.87973	-1.47382	1.3722e-06	-2.09092	-1.47422
103248706	chr14:103248706:G:A	8.29791e-21	-2.24145	-1.42591	2.55252e-11	-2.23122	-1.37404	1.33959e-06	-2.2362	-1.35299
103249076	chr14:103249076:T:C	1.66327e-20	-1.55225	-1.41974	3.40376e-11	-1.85407	-1.46339	1.41034e-06	-2.0738	-1.46393
103249116	chr14:103249116:G:A	1.32372e-20	-2.06054	-1.13979	2.79702e-11	-2.15527	-1.35853	1.37774e-06	-2.18784	-1.37327
103249128	chr14:103249128:G:A	1.20322e-20	-1.96984	-1.32593	2.82811e-11	-2.08346	-1.41928	1.3497e-06	-2.14749	-1.43418
103249200	chr14:103249200:T:C	7.45916e-20	-4.44502e-10	-1.47133	2.15155e-10	-4.44502e-10	-1.47357	1.12202e-05	-4.44502e-10	-1.46384
103249296	chr14:103249296:C:T	1.15849e-20	-1.97725	-1.35641	2.75695e-11	-2.09011	-1.43811	1.32071e-06	-2.15278	-1.4506
103249336	chr14:103249336:A:G	1.16128e-20	-1.99162	-1.33964	2.75373e-11	-2.1012	-1.42819	1.32104e-06	-2.16113	-1.44201
103249378	chr14:103249378:G:A	1.18848e-20	-1.97573	-1.33237	2.80071e-11	-2.08906	-1.42342	1.33875e-06	-2.15196	-1.43786
103249407	chr14:103249407:T:C	1.04305e-20	-2.01728	-1.42134	2.53316e-11	-2.14712	-1.46575	1.20419e-06	-2.23549	-1.46026
103249439	chr14:103249439:C:A	3.16306e-19	-4.44502e-10	-0.0266482	8.71236e-10	-4.44502e-10	-0.0750166	4.02536e-05	-4.44502e-10	-0.186355
103249647	chr14:103249647:G:A	1.13519e-20	-1.9957	-1.35827	2.7108e-11	-2.10521	-1.43989	1.30596e-06	-2.16254	-1.45207
103250002	chr14:103250002:T:C	7.45564e-20	-4.44502e-10	-1.4718	2.144e-10	-4.44502e-10	-1.47709	1.10034e-05	-4.44502e-10	-1.48335
103250013	chr14:103250013:C:T	1.02996e-19	-4.44502e-10	-1.14866	3.05185e-10	-4.44502e-10	-1.12401	1.55568e-05	-4.44502e-10	-1.13706
103250057	chr14:103250057:G:A	1.78183e-20	-1.45323	-1.4499	3.73333e-11	-1.7479	-1.47715	1.49515e-06	-2.00163	-1.4777
103250140	chr14:103250140:T:C	7.55439e-20	-4.44502e-10	-1.45865	2.23146e-10	-4.44502e-10	-1.4371	1.14298e-05	-4.44502e-10	-1.44533
103250203	chr14:103250203:A:G	5.00629e-19	-4.44502e-10	0.432507	1.23239e-09	-4.44502e-10	0.271779	6.40149e-05	-4.44502e-10	0.277563
103250371	chr14:103250371:G:C	1.67677e-20	-1.85704	-1.10686	3.92183e-11	-2.01043	-1.16536	1.67552e-06	-2.19766	-1.16777
103250438	chr14:103250438:A:G	1.13129e-20	-1.99929	-1.35813	3.07113e-11	-2.1316	-1.2887	1.41787e-06	-2.23139	-1.30101
103250548	chr14:103250548:A:G	1.16845e-20	-1.90723	-1.41787	3.04078e-11	-2.06601	-1.36422	1.36157e-06	-2.20629	-1.36662
103250633	chr14:103250633:G:A	1.54868e-19	-0.740783	-4.62281e-10	5.09553e-10	-0.611397	-4.62281e-10	1.42476e-05	-1.22497	-4.62281e-10
103250687	chr14:103250687:G:T	1.4249e-20	-1.64267	-1.484	3.47758e-11	-1.81723	-1.47878	1.38231e-06	-2.0799	-1.47789
103250905	chr14:103250905:T:C	3.37867e-20	-2.09057	-0.172726	6.84784e-11	-2.04817	-0.570244	2.94566e-06	-2.22274	-0.57848
103251588	chr14:103251588:G:C	3.4711e-20	-2.2363	-4.62281e-10	1.0379e-10	-2.20256	-4.62281e-10	5.95452e-06	-2.0974	-4.62281e-10
103251660	chr14:103251660:T:C	1.46479e-20	-2.1124	-0.986657	8.02224e-11	-1.64159	-0.818536	2.79718e-06	-2.08298	-0.769961
103251661	chr14:103251661:A:G	1.67483e-20	-1.8015	-1.16356	1.1416e-10	-1.08394	-1.02338	3.10556e-06	-1.76398	-0.984382
103251701	chr14:103251701:T:C	1.65177e-19	-4.44502e-10	-0.676343	4.76864e-10	-4.44502e-10	-0.677699	2.48367e-05	-4.44502e-10	-0.669232
103251726	chr14:103251726:T:C	1.33139e-19	-4.44502e-10	-0.891967	3.83159e-10	-4.44502e-10	-0.89648	1.9921e-05	-4.44502e-10	-0.889781
103251779	chr14:103251779:C:A	9.45083e-21	-2.05537	-1.48189	2.60521e-11	-2.10234	-1.48249	1.31419e-06	-2.12751	-1.48082
103251980	chr14:103251980:A:C	1.03975e-19	-4.44502e-10	-1.13921	3.21849e-10	-4.44502e-10	-1.07085	1.65012e-05	-4.44502e-10	-1.07812
103251987	chr14:103251987:T:C	1.5339e-19	-4.44502e-10	-0.750375	4.41654e-10	-4.44502e-10	-0.754404	2.29294e-05	-4.44502e-10	-0.749133
103252255	chr14:103252255:A:G	1.17169e-19	-4.44502e-10	-1.01974	3.67421e-10	-4.44502e-10	-0.938421	1.88287e-05	-4.44502e-10	-0.946171
103252460	chr14:103252460:G:A	1.38828e-20	-2.23747	-0.915233	4.75262e-11	-2.04574	-0.937912	2.17371e-06	-2.13586	-0.969258
103252604	chr14:103252604:A:G	1.02698e-20	-1.97527	-1.47888	2.79964e-11	-2.03281	-1.48005	1.40788e-06	-2.06115	-1.47832
103252718	chr14:103252718:T:C	1.70171e-20	-1.47052	-1.47862	1.10085e-10	-0.667483	-1.4762	2.23719e-06	-1.59456	-1.48178
103252754	chr14:103252754:A:T	1.33142e-19	-4.44502e-10	-0.891944	3.82894e-10	-4.44502e-10	-0.897173	1.99038e-05	-4.44502e-10	-0.890642
103253018	chr14:103253018:G:A	1.33005e-19	-4.44502e-10	-0.892971	3.8253e-10	-4.44502e-10	-0.898121	1.98846e-05	-4.44502e-10	-0.891607
103253184	chr14:103253184:C:T	7.81662e-20	-0.309507	-1.11502	9.10577e-10	0.942247	-0.973098	2.02099e-05	0.0546838	-0.930063
103253199	chr14:103253199:G:A	8.97424e-20	-4.44502e-10	-1.28642	2.93936e-10	-4.44502e-10	-1.16157	1.34609e-05	-4.44502e-10	-1.28176
103253224	chr14:103253224:G:A	7.81216e-20	-4.44502e-10	-1.42509	2.12881e-10	-4.44502e-10	-1.48419	1.09982e-05	-4.44502e-10	-1.48382
103253274	chr14:103253274:AAAG:A	7.85165e-20	-4.44502e-10	-1.42005	2.32649e-10	-4.44502e-10	-1.3954	1.20375e-05	-4.44502e-10	-1.39353
103253598	chr14:103253598:G:A	7.46991e-20	-4.44502e-10	-1.46989	2.15895e-10	-4.44502e-10	-1.47014	1.11983e-05	-4.44502e-10	-1.46579
103253651	chr14:103253651:A:C	1.72373e-19	0.658932	-1.29263	2.83374e-09	2.28522	-1.1808	4.84448e-05	1.16372	-1.16485
103253661	chr14:103253661:T:TGGAACTCCTG	1.31388e-19	-4.44502e-10	-0.905206	3.84225e-10	-4.44502e-10	-0.893702	2.00353e-05	-4.44502e-10	-0.884059
103253840	chr14:103253840:A:G	2.22707e-19	-4.44502e-10	-0.377502	5.33859e-10	-4.44502e-10	-0.564798	2.78266e-05	-4.44502e-10	-0.555561
103254000	chr14:103254000:C:A	1.12537e-19	-4.44502e-10	-1.06007	3.67273e-10	-4.44502e-10	-0.938824	1.87044e-05	-4.44502e-10	-0.952792
103254130	chr14:103254130:A:G	6.15894e-20	-1.08912	-0.573746	1.2577e-10	-1.23554	-0.774934	6.72243e-06	-1.24478	-0.731324
103254466	chr14:103254466:G:A	7.98744e-21	-2.23818	-1.46731	2.2776e-11	-2.24323	-1.476	1.23774e-06	-2.19116	-1.4771
103254544	chr14:103254544:G:A	8.95121e-20	0.0905352	-1.37952	8.96524e-11	-0.930132	-1.41886	4.89406e-06	-0.907347	-1.38618
103254664	chr14:103254664:C:T	3.26843e-19	1.43675	-1.43063	3.40289e-09	2.74949	-1.46204	5.48612e-05	1.59008	-1.46682
103254675	chr14:103254675:T:C	2.3487e-19	1.15034	-1.47466	2.38912e-09	2.36957	-1.43582	4.06051e-05	1.25494	-1.4326
103254743	chr14:103254743:G:C	2.0652e-19	1.01115	-1.46411	2.08833e-09	2.21288	-1.41369	3.62241e-05	1.11887	-1.4107
103254822	chr14:103254822:C:A	2.42826e-19	1.14722	-1.43824	2.37659e-09	2.40108	-1.47259	4.03353e-05	1.29101	-1.47533
103254908	chr14:103254908:T:A	2.83114e-19	1.32777	-1.46528	2.79679e-09	2.57521	-1.48392	4.66037e-05	1.44416	-1.48403
103255022	chr14:103255022:AT:A	1.79377e-19	0.500474	-1.09434	1.48055e-10	-0.653735	-1.19361	8.32039e-06	-0.615163	-1.14768
103255107	chr14:103255107:C:T	8.36667e-20	-4.44502e-10	-1.35652	2.42091e-10	-4.44502e-10	-1.35562	1.23242e-05	-4.44502e-10	-1.36999
103255208	chr14:103255208:C:A	5.10514e-19	1.92365	-1.47159	5.66619e-09	3.28148	-1.48414	8.71098e-05	2.06966	-1.48405
103255251	chr14:103255251:T:C	3.25996e-19	1.44956	-1.44604	3.43031e-09	2.77131	-1.47583	5.59231e-05	1.62056	-1.47813
103255259	chr14:103255259:T:C	3.48821e-19	1.5429	-1.4717	3.62427e-09	2.8346	-1.48412	5.91656e-05	1.68281	-1.48402
103255331	chr14:103255331:T:C	3.73754e-19	1.608	-1.46776	3.94488e-09	2.91938	-1.48414	6.34152e-05	1.75233	-1.48418
103255369	chr14:103255369:T:C	4.14907e-19	1.71244	-1.46774	4.40743e-09	3.03026	-1.48414	7.01476e-05	1.85324	-1.48419
103255422	chr14:103255422:G:A	3.8157e-19	1.62816	-1.46723	4.01602e-09	2.93725	-1.48413	6.43687e-05	1.76725	-1.48418
103255505	chr14:103255505:T:C	4.39508e-19	1.75647	-1.45417	4.66785e-09	3.08494	-1.48141	7.34333e-05	1.89664	-1.48182
103255585	chr14:103255585:A:AGCC	8.51198e-20	-4.44502e-10	-1.3393	2.54098e-10	-4.44502e-10	-1.30721	1.30109e-05	-4.44502e-10	-1.31576
103255588	chr14:103255588:TCG:T	8.50619e-20	-4.44502e-10	-1.33998	2.53903e-10	-4.44502e-10	-1.30798	1.30013e-05	-4.44502e-10	-1.31651
103255649	chr14:103255649:C:T	9.14526e-20	-4.44502e-10	-1.26754	2.79477e-10	-4.44502e-10	-1.21201	1.43668e-05	-4.44502e-10	-1.21664
103256000	chr14:103256000:G:C	8.76941e-20	-4.44502e-10	-1.3095	2.3838e-10	-4.44502e-10	-1.37106	1.24618e-05	-4.44502e-10	-1.35888
103256178	chr14:103256178:T:A	1.03132e-19	-4.44502e-10	-1.14735	3.70957e-10	-4.44502e-10	-0.928844	1.99561e-05	-4.44502e-10	-0.888019
103256191	chr14:103256191:G:A	3.69904e-19	1.6119	-1.48201	3.96972e-09	2.9202	-1.47868	6.36674e-05	1.75027	-1.47815
103256255	chr14:103256255:C:T	3.8656e-19	1.65462	-1.48069	4.14863e-09	2.966	-1.4804	6.62837e-05	1.79226	-1.47987
103256393	chr14:103256393:C:T	3.12644e-19	1.44088	-1.47917	3.24636e-09	2.72211	-1.48175	5.33462e-05	1.57659	-1.48134
103256457	chr14:103256457:C:T	7.43817e-20	-4.44502e-10	-1.47415	2.20116e-10	-4.44502e-10	-1.45078	1.13304e-05	-4.44502e-10	-1.45406
103256588	chr14:103256588:C:T	8.15044e-20	-4.44502e-10	-1.3827	2.48116e-10	-4.44502e-10	-1.33103	1.2875e-05	-4.44502e-10	-1.32627
103256652	chr14:103256652:G:T	3.87046e-19	1.65551	-1.48033	4.15631e-09	2.96814	-1.48069	6.6342e-05	1.79342	-1.48015
103256896	chr14:103256896:C:A	7.79291e-20	-4.44502e-10	-1.42756	2.45457e-10	-4.44502e-10	-1.34181	1.17727e-05	-4.44502e-10	-1.41577
103256942	chr14:103256942:C:T	3.39681e-19	1.4787	-1.43405	3.35964e-09	2.74989	-1.47523	5.5049e-05	1.60309	-1.47642
103257150	chr14:103257150:A:AT	2.98661e-19	1.38613	-1.47018	3.15168e-09	2.69482	-1.48405	5.1877e-05	1.55153	-1.48421
103257184	chr14:103257184:T:A	3.84727e-19	1.60086	-1.43169	3.88041e-09	2.89299	-1.47422	6.24623e-05	1.72846	-1.47545
103257419	chr14:103257419:T:C	1.36321e-20	-2.00862	-1.16232	3.14813e-11	-2.23663	-1.15891	1.7288e-06	-2.21986	-1.11426
103257428	chr14:103257428:G:A	7.36724e-20	-4.44502e-10	-1.48373	2.13085e-10	-4.44502e-10	-1.48324	1.1014e-05	-4.44502e-10	-1.48239
103257504	chr14:103257504:C:T	3.39604e-19	1.50736	-1.46293	3.46254e-09	2.7886	-1.48377	5.63685e-05	1.63441	-1.48405
103257741	chr14:103257741:C:G	3.0856e-19	1.40602	-1.45746	3.08219e-09	2.67117	-1.4827	5.08157e-05	1.52992	-1.48326
103257835	chr14:103257835:C:A	1.03189e-19	-4.44502e-10	-1.14679	3.16936e-10	-4.44502e-10	-1.08623	1.60524e-05	-4.44502e-10	-1.10569
103257915	chr14:103257915:AC:A	3.44768e-20	-2.24307	-4.62281e-10	1.13456e-10	-2.11352	-4.62281e-10	5.45224e-06	-2.18553	-4.62281e-10
103257965	chr14:103257965:C:T	7.50878e-20	-4.44502e-10	-1.4647	2.1937e-10	-4.44502e-10	-1.45417	1.14059e-05	-4.44502e-10	-1.44742
103258075	chr14:103258075:T:A	3.33064e-19	1.49339	-1.46841	3.15787e-09	2.69692	-1.4842	5.05023e-05	1.52453	-1.48406
103258080	chr14:103258080:A:G	7.91688e-20	-4.44502e-10	-1.41178	2.23129e-10	-4.44502e-10	-1.43718	1.14897e-05	-4.44502e-10	-1.4401
103258199	chr14:103258199:C:T	1.64028e-19	0.780198	-1.46352	1.18204e-09	1.71411	-1.48405	2.30977e-05	0.74195	-1.48377
103258224	chr14:103258224:G:A	2.84619e-19	1.33517	-1.46738	2.6367e-09	2.51656	-1.48421	4.31463e-05	1.3672	-1.48415
103258229	chr14:103258229:C:T	7.51381e-20	-4.44502e-10	-1.46403	2.19644e-10	-4.44502e-10	-1.45292	1.14232e-05	-4.44502e-10	-1.4459
103258235	chr14:103258235:T:G	2.54877e-19	1.2359	-1.47848	2.45762e-09	2.44504	-1.48302	4.0651e-05	1.30535	-1.48188
103258436	chr14:103258436:C:T	3.04415e-19	1.37008	-1.43504	2.98723e-09	2.60252	-1.44535	4.69883e-05	1.41557	-1.44723
103258661	chr14:103258661:G:A	1.03189e-19	-4.44502e-10	-1.14679	3.16936e-10	-4.44502e-10	-1.08623	1.60524e-05	-4.44502e-10	-1.10569
103258812	chr14:103258812:G:T	3.68902e-19	1.57824	-1.45107	3.5261e-09	2.80443	-1.48141	5.51128e-05	1.61011	-1.48228
103258850	chr14:103258850:G:A	1.97136e-19	0.943933	-1.4434	1.4221e-09	1.89714	-1.48218	2.75551e-05	0.91749	-1.48286
103259083	chr14:103259083:A:G	3.28035e-19	1.47264	-1.46288	3.12044e-09	2.68475	-1.48395	4.98786e-05	1.51219	-1.48415
103259633	chr14:103259633:A:G	2.32389e-19	1.14287	-1.47782	2.2685e-09	2.32302	-1.44108	3.79932e-05	1.1912	-1.43535
103259711	chr14:103259711:A:T	3.48807e-19	1.55101	-1.47985	3.42336e-09	2.77292	-1.47947	5.39768e-05	1.58521	-1.47821
103259797	chr14:103259797:G:A	7.40895e-19	2.29514	-1.47064	9.01369e-09	3.67681	-1.41523	0.00012397	2.35193	-1.41345
103259965	chr14:103259965:C:T	1.00391e-19	-1.17428	-4.62281e-10	1.30463e-10	-1.97384	-4.62281e-10	8.09796e-06	-1.78994	-4.62281e-10
103260020	chr14:103260020:T:C	2.92301e-19	1.36828	-1.47385	2.7642e-09	2.56334	-1.48376	4.47798e-05	1.40355	-1.48335
103260175	chr14:103260175:C:T	1.13456e-19	-4.44502e-10	-1.05195	2.61847e-10	-4.44502e-10	-1.27717	1.3177e-05	-4.44502e-10	-1.30308
103260839	chr14:103260839:G:T	2.46041e-20	-1.5185	-1.06194	3.83732e-11	-2.09355	-1.10402	2.44033e-06	-1.88926	-1.10016
103261017	chr14:103261017:A:G	5.79e-19	0.577943	-4.62281e-10	1.22331e-09	0.264388	-4.62281e-10	0.000213638	1.48273	-4.62281e-10
103261124	chr14:103261124:C:T	3.72006e-19	-4.44502e-10	0.13555	1.03638e-09	-4.44502e-10	0.0985585	4.86763e-05	-4.44502e-10	0.0036393
103261439	chr14:103261439:T:G	3.0357e-19	-0.0677479	-4.62281e-10	1.57669e-09	0.518156	-4.62281e-10	5.30303e-05	0.0893093	-4.62281e-10
103261527	chr14:103261527:A:C	1.13782e-20	-2.23315	-1.11851	3.22088e-11	-2.21881	-1.15388	1.7432e-06	-2.22548	-1.10035
103261742	chr14:103261742:T:C	1.55105e-20	-2.04688	-0.994956	3.79193e-11	-2.24039	-0.969079	2.10264e-06	-2.20045	-0.93791
103261923	chr14:103261923:A:G	1.88722e-20	-2.01596	-0.829708	4.96237e-11	-2.24144	-0.699025	2.57414e-06	-2.20203	-0.734012
103262006	chr14:103262006:A:G	7.37054e-20	-4.44502e-10	-1.48328	2.13025e-10	-4.44502e-10	-1.48352	1.09943e-05	-4.44502e-10	-1.48418
103262041	chr14:103262041:T:C	7.82032e-20	-4.44502e-10	-1.42405	2.19951e-10	-4.44502e-10	-1.45153	1.14193e-05	-4.44502e-10	-1.44625
103262365	chr14:103262365:C:T	7.51184e-20	-4.44502e-10	-1.46429	2.206e-10	-4.44502e-10	-1.44858	1.13864e-05	-4.44502e-10	-1.44913
103262366	chr14:103262366:G:A	9.11072e-21	-2.15361	-1.4203	2.51236e-11	-2.16971	-1.45141	1.22024e-06	-2.24099	-1.44151
103263069	chr14:103263069:T:C	1.30527e-20	-2.20122	-1.01314	3.74494e-11	-2.24085	-0.981086	2.0608e-06	-2.24261	-0.915848
103263456	chr14:103263456:T:C	1.84401e-19	-0.566244	-4.62281e-10	4.12306e-10	-0.823163	-4.62281e-10	1.78339e-05	-1.00045	-4.62281e-10
103263501	chr14:103263501:T:C	1.68856e-19	-4.44502e-10	-0.654314	5.27716e-10	-4.44502e-10	-0.576371	2.61789e-05	-4.44502e-10	-0.616601
103263966	chr14:103263966:GT:G	7.84388e-20	-4.44502e-10	-1.42104	2.20466e-10	-4.44502e-10	-1.44919	1.14477e-05	-4.44502e-10	-1.44377
103264190	chr14:103264190:C:T	7.808e-20	-4.44502e-10	-1.42563	2.33453e-10	-4.44502e-10	-1.39195	1.19721e-05	-4.44502e-10	-1.39897
103264549	chr14:103264549:C:T	4.74727e-20	-1.9232	-4.62281e-10	1.57616e-10	-1.78477	-4.62281e-10	6.10422e-06	-2.07257	-4.62281e-10
103264678	chr14:103264678:T:C	9.45882e-20	-4.44502e-10	-1.23383	2.9661e-10	-4.44502e-10	-1.15251	1.49873e-05	-4.44502e-10	-1.17435
103264909	chr14:103264909:A:C	7.36447e-20	-4.44502e-10	-1.48411	2.13651e-10	-4.44502e-10	-1.48058	1.10233e-05	-4.44502e-10	-1.48154
103265446	chr14:103265446:T:C	7.47266e-20	-4.44502e-10	-1.46952	2.1574e-10	-4.44502e-10	-1.47086	1.10926e-05	-4.44502e-10	-1.47528
103265460	chr14:103265460:T:C	8.95665e-21	-2.10968	-1.48128	2.37246e-11	-2.20016	-1.47825	1.16909e-06	-2.24326	-1.48206
103265485	chr14:103265485:T:C	8.62095e-20	-1.32658	-4.62281e-10	1.64386e-10	-1.74271	-4.62281e-10	1.35114e-05	-1.27802	-4.62281e-10
103265539	chr14:103265539:G:A	7.99338e-20	-4.44502e-10	-1.40216	2.35847e-10	-4.44502e-10	-1.38175	1.232e-05	-4.44502e-10	-1.37033
103265778	chr14:103265778:T:C	4.22189e-19	-4.44502e-10	0.262095	1.17748e-09	-4.44502e-10	0.2262	5.49843e-05	-4.44502e-10	0.125494
103265806	chr14:103265806:GCT:G	1.22893e-19	-4.44502e-10	-0.972044	2.7653e-10	-4.44502e-10	-1.22261	1.39202e-05	-4.44502e-10	-1.24821
103266375	chr14:103266375:G:A	8.02108e-20	-4.44502e-10	-1.3987	2.36993e-10	-4.44502e-10	-1.3769	1.2288e-05	-4.44502e-10	-1.37293
103266414	chr14:103266414:A:G	2.30306e-20	-2.00303	-0.643504	5.79617e-11	-2.23769	-0.547462	3.28102e-06	-2.18386	-0.509537
103266486	chr14:103266486:T:C	9.06377e-21	-2.11319	-1.46588	2.37925e-11	-2.19692	-1.47864	1.17768e-06	-2.24319	-1.47482
103266513	chr14:103266513:G:A	5.07423e-20	-1.8566	-4.62281e-10	1.71035e-10	-1.70306	-4.62281e-10	6.40529e-06	-2.02443	-4.62281e-10
103266970	chr14:103266970:A:G	1.05047e-19	-4.44502e-10	-1.12895	3.42577e-10	-4.44502e-10	-1.00843	1.72624e-05	-4.44502e-10	-1.03302
103267150	chr14:103267150:C:T	7.42214e-20	-1.47631	-4.62281e-10	2.32088e-10	-1.39781	-4.62281e-10	1.2363e-05	-1.36684	-4.62281e-10
103267252	chr14:103267252:T:C	8.86406e-20	-4.44502e-10	-1.29877	2.32197e-10	-4.44502e-10	-1.39735	1.20881e-05	-4.44502e-10	-1.38933
103267281	chr14:103267281:C:T	7.38094e-20	-4.44502e-10	-1.48187	2.14767e-10	-4.44502e-10	-1.47537	1.10907e-05	-4.44502e-10	-1.47544
103267285	chr14:103267285:A:G	1.07583e-19	-4.44502e-10	-1.10509	3.38298e-10	-4.44502e-10	-1.021	1.72469e-05	-4.44502e-10	-1.03392
103267427	chr14:103267427:A:G	7.79091e-20	-4.44502e-10	-1.42782	2.32287e-10	-4.44502e-10	-1.39696	1.20605e-05	-4.44502e-10	-1.39162
103267594	chr14:103267594:C:T	7.41011e-20	-4.44502e-10	-1.47793	2.16199e-10	-4.44502e-10	-1.46873	1.11649e-05	-4.44502e-10	-1.46877
103268182	chr14:103268182:T:C	7.41291e-20	-4.44502e-10	-1.47755	2.16246e-10	-4.44502e-10	-1.46851	1.11671e-05	-4.44502e-10	-1.46858
103268344	chr14:103268344:G:A	1.13538e-20	-1.90285	-1.45096	2.348e-11	-2.22141	-1.46737	1.32527e-06	-2.14064	-1.4593
103268384	chr14:103268384:A:C	1.08973e-19	-4.44502e-10	-1.09226	3.326e-10	-4.44502e-10	-1.03799	1.80602e-05	-4.44502e-10	-0.987842
103268419	chr14:103268419:G:A	1.13824e-20	-1.89909	-1.4522	2.33257e-11	-2.22005	-1.47532	1.31326e-06	-2.13871	-1.47033
103268618	chr14:103268618:A:G	7.51095e-20	-4.44502e-10	-1.46441	2.13059e-10	-4.44502e-10	-1.48336	1.10181e-05	-4.44502e-10	-1.48201
103268660	chr14:103268660:G:A	1.07726e-20	-1.94861	-1.45774	2.31365e-11	-2.23134	-1.47217	1.28723e-06	-2.16358	-1.46548
103268827	chr14:103268827:G:A	1.15637e-19	-4.44502e-10	-1.0329	3.05739e-10	-4.44502e-10	-1.1222	1.61451e-05	-4.44502e-10	-1.09994
103268959	chr14:103268959:A:G	1.57158e-20	-1.87946	-1.14923	3.13465e-11	-2.21306	-1.18676	1.8142e-06	-2.12367	-1.16223
103269377	chr14:103269377:G:A	1.42149e-20	-2.10276	-1.02631	3.45948e-11	-2.20891	-1.09231	1.76268e-06	-2.24032	-1.0744
103269450	chr14:103269450:G:C	7.86218e-20	-4.44502e-10	-1.41871	2.22482e-10	-4.44502e-10	-1.44008	1.14799e-05	-4.44502e-10	-1.44096
103269563	chr14:103269563:T:C	3.91975e-20	-2.11475	-4.62281e-10	1.09985e-10	-2.14459	-4.62281e-10	5.8404e-06	-2.11675	-4.62281e-10
103269661	chr14:103269661:G:A	9.67888e-20	-4.44502e-10	-1.21083	2.9758e-10	-4.44502e-10	-1.14925	1.59572e-05	-4.44502e-10	-1.11164
103269759	chr14:103269759:G:A	1.08931e-19	-4.44502e-10	-1.09265	2.89873e-10	-4.44502e-10	-1.17549	1.52892e-05	-4.44502e-10	-1.15441
103269926	chr14:103269926:C:G	1.08017e-19	-4.44502e-10	-1.10107	3.3513e-10	-4.44502e-10	-1.03041	1.69473e-05	-4.44502e-10	-1.05145
103269960	chr14:103269960:A:G	7.87994e-20	-4.44502e-10	-1.41645	2.19358e-10	-4.44502e-10	-1.45422	1.13065e-05	-4.44502e-10	-1.45618
103270284	chr14:103270284:A:G	1.10521e-20	-1.95725	-1.4235	2.58236e-11	-2.23302	-1.36062	1.40097e-06	-2.17086	-1.37352
103270394	chr14:103270394:C:T	7.39552e-20	-4.44502e-10	-1.4799	2.13251e-10	-4.44502e-10	-1.48246	1.0994e-05	-4.44502e-10	-1.4842
103270395	chr14:103270395:G:A	1.86988e-20	-1.90501	-0.949891	3.77725e-11	-2.22087	-0.99248	2.18996e-06	-2.13972	-0.957951
103270655	chr14:103270655:C:T	8.75053e-20	-4.44502e-10	-1.31166	2.65619e-10	-4.44502e-10	-1.26287	1.4155e-05	-4.44502e-10	-1.23149
103270795	chr14:103270795:C:T	8.49988e-20	-4.44502e-10	-1.34072	2.31455e-10	-4.44502e-10	-1.40054	1.21069e-05	-4.44502e-10	-1.38778
103271573	chr14:103271573:TG:T	7.36395e-20	-4.44502e-10	-1.48418	2.13174e-10	-4.44502e-10	-1.48282	1.10096e-05	-4.44502e-10	-1.48278
103271669	chr14:103271669:A:G	8.9709e-21	-2.1511	-1.43827	2.47422e-11	-2.19159	-1.44483	1.23757e-06	-2.23633	-1.43207
103271707	chr14:103271707:C:T	7.89584e-20	-4.44502e-10	-1.41444	2.19631e-10	-4.44502e-10	-1.45298	1.13144e-05	-4.44502e-10	-1.45548
103271993	chr14:103271993:T:C	2.01564e-20	-2.0267	-0.753142	6.00078e-11	-2.24215	-0.508304	3.32602e-06	-2.20066	-0.479119
103272124	chr14:103272124:G:A	8.48526e-20	-4.44502e-10	-1.34244	2.3121e-10	-4.44502e-10	-1.4016	1.20909e-05	-4.44502e-10	-1.3891
103272213	chr14:103272213:G:A	3.4718e-20	-2.2361	-4.62281e-10	1.08306e-10	-2.15997	-4.62281e-10	5.32674e-06	-2.20881	-4.62281e-10
103272234	chr14:103272234:G:A	6.38801e-19	0.676234	-4.62281e-10	7.94869e-10	-0.166752	-4.62281e-10	5.8608e-05	0.189318	-4.62281e-10
103272340	chr14:103272340:G:A	9.15121e-21	-2.14235	-1.42713	2.48438e-11	-2.1981	-1.43422	1.24953e-06	-2.23853	-1.42025
103272341	chr14:103272341:C:T	1.02057e-19	-4.44502e-10	-1.15783	3.08683e-10	-4.44502e-10	-1.11261	1.66797e-05	-4.44502e-10	-1.06736
103272406	chr14:103272406:G:A	7.6748e-20	-4.44502e-10	-1.44283	2.28752e-10	-4.44502e-10	-1.41229	1.19735e-05	-4.44502e-10	-1.39886
103272407	chr14:103272407:C:T	6.04782e-20	-1.68108	-4.62281e-10	2.11253e-10	-1.49187	-4.62281e-10	7.35242e-06	-1.88652	-4.62281e-10
103272455	chr14:103272455:G:A	7.67787e-20	-4.44502e-10	-1.44243	2.2886e-10	-4.44502e-10	-1.41182	1.19795e-05	-4.44502e-10	-1.39836
103272468	chr14:103272468:T:A	9.56725e-20	-4.44502e-10	-1.22243	2.46677e-10	-4.44502e-10	-1.33685	1.37041e-05	-4.44502e-10	-1.26386
103272703	chr14:103272703:G:T	7.57853e-20	-4.44502e-10	-1.45546	2.23677e-10	-4.44502e-10	-1.43473	1.16572e-05	-4.44502e-10	-1.42563
103272869	chr14:103272869:G:A	7.57917e-20	-4.44502e-10	-1.45537	2.23233e-10	-4.44502e-10	-1.43671	1.15818e-05	-4.44502e-10	-1.43212
103272972	chr14:103272972:G:A	2.22447e-19	-4.44502e-10	-0.378669	5.24105e-10	-4.44502e-10	-0.583238	2.7569e-05	-4.44502e-10	-0.564862
103273275	chr14:103273275:C:T	7.36883e-20	-4.44502e-10	-1.48351	2.12934e-10	-4.44502e-10	-1.48395	1.09973e-05	-4.44502e-10	-1.4839
103273530	chr14:103273530:A:G	1.50324e-19	-4.44502e-10	-0.770565	3.22692e-10	-4.44502e-10	-1.06823	1.60996e-05	-4.44502e-10	-1.10276
103273864	chr14:103273864:C:T	7.37539e-20	-4.44502e-10	-1.48263	2.14776e-10	-4.44502e-10	-1.47534	1.11466e-05	-4.44502e-10	-1.47042
103274012	chr14:103274012:C:T	1.47797e-19	-4.44502e-10	-0.787519	3.19083e-10	-4.44502e-10	-1.07948	1.59258e-05	-4.44502e-10	-1.11362
103274080	chr14:103274080:G:T	4.32367e-20	-2.01667	-4.62281e-10	1.11361e-10	-2.13215	-4.62281e-10	5.73399e-06	-2.13514	-4.62281e-10
103274101	chr14:103274101:C:T	8.03531e-21	-2.21531	-1.4842	2.61552e-11	-2.09881	-1.48208	1.2047e-06	-2.21866	-1.47667
103274797	chr14:103274797:T:G	7.54406e-20	-4.44502e-10	-1.46001	2.15335e-10	-4.44502e-10	-1.47274	1.11294e-05	-4.44502e-10	-1.47196
103274861	chr14:103274861:C:CT	9.86281e-21	-2.04593	-1.44866	2.4839e-11	-2.24317	-1.38935	1.34068e-06	-2.20874	-1.37963
103274940	chr14:103274940:T:C	7.37062e-20	-4.44502e-10	-1.48327	2.13011e-10	-4.44502e-10	-1.48359	1.10189e-05	-4.44502e-10	-1.48194
103275384	chr14:103275384:A:G	3.1444e-19	-4.44502e-10	-0.0325669	8.95028e-10	-4.44502e-10	-0.0480747	4.20488e-05	-4.44502e-10	-0.142724
103276498	chr14:103276498:T:G	5.30773e-20	-1.81161	-4.62281e-10	1.80204e-10	-1.65084	-4.62281e-10	6.65037e-06	-1.98688	-4.62281e-10
103276897	chr14:103276897:T:C	1.09971e-20	-2.232	-1.15372	3.18386e-11	-2.2261	-1.15815	1.70734e-06	-2.2306	-1.11602
103277608	chr14:103277608:G:A	8.18317e-20	-4.44502e-10	-1.37869	2.25394e-10	-4.44502e-10	-1.42708	1.17397e-05	-4.44502e-10	-1.41858
103278372	chr14:103278372:G:A	8.21677e-20	-4.44502e-10	-1.3746	2.44533e-10	-4.44502e-10	-1.34558	1.24761e-05	-4.44502e-10	-1.35774
103278542	chr14:103278542:T:TTTTTC	1.13567e-19	-4.44502e-10	-1.05096	3.93581e-10	-4.44502e-10	-0.869643	2.0944e-05	-4.44502e-10	-0.8397
103279174	chr14:103279174:G:A	9.02475e-21	-2.11597	-1.46742	2.4197e-11	-2.23665	-1.42205	1.26501e-06	-2.23262	-1.41385
103279368	chr14:103279368:G:C	1.07241e-20	-2.09612	-1.31475	3.0487e-11	-2.24037	-1.18726	1.61923e-06	-2.22635	-1.17325
103279448	chr14:103279448:G:A	9.66427e-21	-2.08471	-1.43022	2.55743e-11	-2.2418	-1.36154	1.36288e-06	-2.22217	-1.34979
103279516	chr14:103279516:A:G	9.83515e-21	-2.08328	-1.41412	2.6175e-11	-2.24195	-1.33817	1.3975e-06	-2.22158	-1.32529
103279627	chr14:103279627:T:C	8.28622e-20	-4.44502e-10	-1.36618	2.36017e-10	-4.44502e-10	-1.38103	1.21116e-05	-4.44502e-10	-1.38739
103279777	chr14:103279777:C:G	1.01378e-20	-2.13426	-1.33282	3.00245e-11	-2.23242	-1.2105	1.56574e-06	-2.23723	-1.19596
103279856	chr14:103279856:T:G	2.52283e-20	-2.23213	-0.323268	6.74161e-11	-2.22296	-0.411087	3.71304e-06	-2.22899	-0.340709
103280492	chr14:103280492:T:C	1.27926e-19	-4.44502e-10	-0.931904	3.25416e-10	-4.44502e-10	-1.05983	1.63866e-05	-4.44502e-10	-1.08509
103280617	chr14:103280617:G:A	9.26791e-20	-4.44502e-10	-1.25422	2.44696e-10	-4.44502e-10	-1.34491	1.27822e-05	-4.44502e-10	-1.3335
103280835	chr14:103280835:C:G	9.68557e-21	-2.16706	-1.34566	2.92094e-11	-2.21979	-1.25065	1.50584e-06	-2.24247	-1.22973
103281092	chr14:103281092:T:C	7.55819e-20	-4.44502e-10	-1.45814	2.16925e-10	-4.44502e-10	-1.46538	1.10994e-05	-4.44502e-10	-1.47467
103281130	chr14:103281130:T:C	1.25283e-20	-2.10443	-1.15094	3.7628e-11	-2.23907	-0.978116	1.99898e-06	-2.22925	-0.959669
103281326	chr14:103281326:G:A	9.77187e-21	-2.13972	-1.36414	2.82445e-11	-2.23074	-1.27329	1.47681e-06	-2.23816	-1.2535
103281337	chr14:103281337:C:T	1.00556e-20	-2.12738	-1.34785	2.87438e-11	-2.23466	-1.25185	1.51494e-06	-2.23514	-1.23103
103281921	chr14:103281921:C:T	1.11541e-19	-4.44502e-10	-1.06896	3.84092e-10	-4.44502e-10	-0.894048	2.11381e-05	-4.44502e-10	-0.830475
103281941	chr14:103281941:A:G	1.00356e-20	-2.14845	-1.32877	2.96631e-11	-2.22769	-1.22734	1.54689e-06	-2.23987	-1.20544
103281985	chr14:103281985:A:T	9.89797e-21	-2.15073	-1.3403	2.92512e-11	-2.22675	-1.24226	1.52245e-06	-2.24028	-1.22095
103282085	chr14:103282085:A:G	1.01547e-20	-2.13984	-1.32559	2.97031e-11	-2.23081	-1.22287	1.55665e-06	-2.23816	-1.20086
103282241	chr14:103282241:C:T	9.74377e-21	-2.14358	-1.36315	2.83291e-11	-2.22963	-1.27141	1.4796e-06	-2.23887	-1.25092
103282417	chr14:103282417:C:T	9.65779e-21	-2.12911	-1.38649	2.7886e-11	-2.23353	-1.28328	1.45383e-06	-2.23602	-1.27133
103282502	chr14:103282502:C:T	7.65602e-20	-4.44502e-10	-1.44528	2.17926e-10	-4.44502e-10	-1.46077	1.12693e-05	-4.44502e-10	-1.45947
103282533	chr14:103282533:C:G	9.56317e-20	-4.44502e-10	-1.22286	2.50894e-10	-4.44502e-10	-1.3199	1.27789e-05	-4.44502e-10	-1.33376
103282614	chr14:103282614:T:C	9.68265e-21	-2.14643	-1.36659	2.821e-11	-2.22866	-1.27659	1.47109e-06	-2.23938	-1.25617
103282646	chr14:103282646:A:G	9.77768e-21	-2.14047	-1.36279	2.82887e-11	-2.2308	-1.27167	1.48072e-06	-2.23815	-1.25087
103282997	chr14:103282997:TG:T	9.75055e-21	-2.11189	-1.39414	2.75078e-11	-2.23779	-1.29267	1.44591e-06	-2.23124	-1.28157
103283558	chr14:103283558:C:T	9.99338e-21	-2.09236	-1.38908	2.74056e-11	-2.24147	-1.29271	1.45415e-06	-2.22319	-1.28394
103284113	chr14:103284113:G:A	7.52928e-20	-4.44502e-10	-1.46197	2.14133e-10	-4.44502e-10	-1.47833	1.10769e-05	-4.44502e-10	-1.47669
103284483	chr14:103284483:A:G	7.63446e-20	-4.44502e-10	-1.4481	2.19962e-10	-4.44502e-10	-1.45147	1.12157e-05	-4.44502e-10	-1.46424
103284579	chr14:103284579:G:A	8.68149e-21	-2.20769	-1.41448	2.99946e-11	-2.07741	-1.36651	1.52352e-06	-2.09965	-1.36088
103284688	chr14:103284688:G:A	1.38206e-20	-1.67322	-1.48398	2.4748e-11	-2.1606	-1.47559	1.50369e-06	-1.99744	-1.47619
103284899	chr14:103284899:C:A	7.83033e-20	-4.44502e-10	-1.42277	2.26809e-10	-4.44502e-10	-1.42082	1.15345e-05	-4.44502e-10	-1.43621
103284989	chr14:103284989:T:G	7.95667e-20	-4.44502e-10	-1.40676	2.23591e-10	-4.44502e-10	-1.43511	1.16128e-05	-4.44502e-10	-1.42944
103285254	chr14:103285254:G:A	1.14141e-20	-2.23127	-1.11723	2.97481e-11	-2.20068	-1.25148	1.45489e-06	-2.24321	-1.26341
103285374	chr14:103285374:C:T	7.93948e-20	-4.44502e-10	-1.40893	2.21088e-10	-4.44502e-10	-1.44637	1.15131e-05	-4.44502e-10	-1.43807
103285375	chr14:103285375:G:A	1.50447e-20	-1.59169	-1.48064	2.54392e-11	-2.12659	-1.48205	1.57881e-06	-1.94253	-1.48235
103285404	chr14:103285404:G:A	8.87886e-20	-4.44502e-10	-1.2971	2.49062e-10	-4.44502e-10	-1.32723	1.31082e-05	-4.44502e-10	-1.30831
103285423	chr14:103285423:A:G	1.29451e-20	-1.73958	-1.48306	2.41293e-11	-2.17808	-1.48342	1.44247e-06	-2.03213	-1.48307
103285426	chr14:103285426:CAG:C	9.17893e-21	-2.23419	-1.33226	2.47451e-11	-2.20659	-1.42971	1.22863e-06	-2.24264	-1.43301
103285672	chr14:103285672:C:T	7.38082e-20	-4.44502e-10	-1.48189	2.13147e-10	-4.44502e-10	-1.48295	1.09952e-05	-4.44502e-10	-1.4841
103285809	chr14:103285809:T:A	7.37927e-20	-4.44502e-10	-1.4821	2.13182e-10	-4.44502e-10	-1.48278	1.09957e-05	-4.44502e-10	-1.48405
103286211	chr14:103286211:C:T	7.38018e-20	-4.44502e-10	-1.48198	2.1316e-10	-4.44502e-10	-1.48288	1.09954e-05	-4.44502e-10	-1.48408
103286280	chr14:103286280:T:C	7.84995e-20	-4.44502e-10	-1.42027	2.27369e-10	-4.44502e-10	-1.41835	1.15574e-05	-4.44502e-10	-1.43423
103286473	chr14:103286473:G:C	7.38013e-20	-4.44502e-10	-1.48198	2.13162e-10	-4.44502e-10	-1.48288	1.09954e-05	-4.44502e-10	-1.48408
103286499	chr14:103286499:A:G	1.50219e-20	-1.59065	-1.4832	2.56253e-11	-2.11903	-1.48232	1.58869e-06	-1.93674	-1.4819
103286529	chr14:103286529:G:C	1.4278e-20	-1.64348	-1.48116	2.49734e-11	-2.14547	-1.48165	1.52802e-06	-1.97557	-1.48201
103286622	chr14:103286622:A:G	5.32642e-20	-1.80809	-4.62281e-10	1.81205e-10	-1.6453	-4.62281e-10	6.68077e-06	-1.98232	-4.62281e-10
103286690	chr14:103286690:T:C	9.12134e-20	-4.44502e-10	-1.27016	2.34122e-10	-4.44502e-10	-1.38909	1.19837e-05	-4.44502e-10	-1.39801
103286787	chr14:103286787:T:C	7.60928e-20	-4.44502e-10	-1.45141	2.15435e-10	-4.44502e-10	-1.47227	1.1155e-05	-4.44502e-10	-1.46967
103286878	chr14:103286878:T:C	7.39728e-20	-4.44502e-10	-1.47966	2.12935e-10	-4.44502e-10	-1.48395	1.09948e-05	-4.44502e-10	-1.48413
103286925	chr14:103286925:C:T	9.10611e-21	-2.22146	-1.35295	3.04318e-11	-2.05996	-1.36948	1.35754e-06	-2.21656	-1.35932
103286973	chr14:103286973:T:C	7.59188e-20	-4.44502e-10	-1.4537	2.15133e-10	-4.44502e-10	-1.47367	1.11376e-05	-4.44502e-10	-1.47123
103287001	chr14:103287001:G:A	9.31338e-21	-2.22361	-1.3283	2.54514e-11	-2.18709	-1.42107	1.23912e-06	-2.24298	-1.42418
103287132	chr14:103287132:C:T	9.34829e-21	-2.2361	-1.31207	2.54874e-11	-2.21488	-1.39187	1.27117e-06	-2.24159	-1.40003
103287224	chr14:103287224:G:A	7.3639e-20	-4.44502e-10	-1.48418	2.14575e-10	-4.44502e-10	-1.47627	1.1039e-05	-4.44502e-10	-1.48012
103287440	chr14:103287440:A:C	7.36612e-20	-4.44502e-10	-1.48388	2.14829e-10	-4.44502e-10	-1.47509	1.10629e-05	-4.44502e-10	-1.47795
103287539	chr14:103287539:C:T	7.36581e-20	-4.44502e-10	-1.48393	2.14776e-10	-4.44502e-10	-1.47534	1.10607e-05	-4.44502e-10	-1.47815
103287558	chr14:103287558:T:C	7.59145e-20	-4.44502e-10	-1.45375	2.15134e-10	-4.44502e-10	-1.47367	1.11374e-05	-4.44502e-10	-1.47124
103288176	chr14:103288176:C:A	1.05581e-20	-1.94312	-1.48334	2.28838e-11	-2.23046	-1.48404	1.37901e-06	-2.07598	-1.48421
103288189	chr14:103288189:A:G	5.55482e-20	-1.76611	-4.62281e-10	1.89956e-10	-1.59814	-4.62281e-10	6.89367e-06	-1.95095	-4.62281e-10
103288405	chr14:103288405:C:T	7.43822e-20	-4.44502e-10	-1.47414	2.17517e-10	-4.44502e-10	-1.46265	1.11918e-05	-4.44502e-10	-1.46637
103288420	chr14:103288420:A:G	8.11604e-20	-4.44502e-10	-1.38693	2.22155e-10	-4.44502e-10	-1.44155	1.14587e-05	-4.44502e-10	-1.4428
103288889	chr14:103288889:A:C	1.29867e-20	-2.24181	-0.977619	4.01395e-11	-2.15826	-0.994309	2.08896e-06	-2.18586	-0.95903
103288962	chr14:103288962:C:T	1.24649e-19	-0.957855	-4.62281e-10	3.00541e-10	-1.13935	-4.62281e-10	1.19322e-05	-1.40231	-4.62281e-10
103289290	chr14:103289290:G:C	9.38956e-20	-4.44502e-10	-1.24118	2.56578e-10	-4.44502e-10	-1.2975	1.34353e-05	-4.44502e-10	-1.28367
103289311	chr14:103289311:T:C	9.33493e-20	-4.44502e-10	-1.24701	2.55294e-10	-4.44502e-10	-1.30251	1.33648e-05	-4.44502e-10	-1.28893
103289611	chr14:103289611:A:G	9.05382e-21	-2.10202	-1.47815	2.26718e-11	-2.23962	-1.48418	1.22595e-06	-2.19369	-1.48415
103289621	chr14:103289621:C:T	1.07104e-20	-1.94919	-1.46295	2.28325e-11	-2.23429	-1.48246	1.26909e-06	-2.16094	-1.48231
103289675	chr14:103289675:T:C	3.49361e-20	-2.22984	-4.62281e-10	1.05144e-10	-2.1896	-4.62281e-10	5.23122e-06	-2.22691	-4.62281e-10
103289696	chr14:103289696:G:A	7.04539e-20	-1.5284	-4.62281e-10	4.43662e-10	-0.749866	-4.62281e-10	1.5095e-05	-1.16719	-4.62281e-10
103289869	chr14:103289869:G:A	1.0635e-20	-1.93724	-1.48197	2.29355e-11	-2.23222	-1.48003	1.28064e-06	-2.15417	-1.48002
103289919	chr14:103289919:G:A	1.81328e-20	-1.60977	-1.27587	5.95213e-11	-1.44842	-1.31017	2.00717e-06	-1.84561	-1.33922
103290193	chr14:103290193:G:C	1.14263e-20	-1.89735	-1.45009	2.43355e-11	-2.22052	-1.43248	1.38785e-06	-2.12158	-1.43222
103290369	chr14:103290369:C:G	7.90113e-20	-4.44502e-10	-1.41377	2.30546e-10	-4.44502e-10	-1.40448	1.18527e-05	-4.44502e-10	-1.409
103290496	chr14:103290496:C:T	7.36468e-20	-4.44502e-10	-1.48408	2.1535e-10	-4.44502e-10	-1.47266	1.12449e-05	-4.44502e-10	-1.46164
103290573	chr14:103290573:C:G	1.09819e-20	-2.24217	-1.14493	3.32417e-11	-2.2321	-1.10902	1.74141e-06	-2.22825	-1.09861
103290743	chr14:103290743:C:A	2.70404e-19	-4.44502e-10	-0.183442	6.50301e-10	-4.44502e-10	-0.367494	3.27073e-05	-4.44502e-10	-0.393954
103290757	chr14:103290757:A:G	3.92158e-20	-2.06212	-0.0521585	9.4307e-11	-1.98745	-0.310925	3.80478e-06	-2.18807	-0.357223
103290807	chr14:103290807:G:A	7.36966e-20	-4.44502e-10	-1.4834	2.15211e-10	-4.44502e-10	-1.47331	1.10856e-05	-4.44502e-10	-1.4759
103290865	chr14:103290865:C:G	6.52406e-20	-1.60528	-4.62281e-10	2.32839e-10	-1.39458	-4.62281e-10	7.89259e-06	-1.81563	-4.62281e-10
103291146	chr14:103291146:A:G	1.43644e-19	-4.44502e-10	-0.816023	3.71151e-10	-4.44502e-10	-0.92832	1.9162e-05	-4.44502e-10	-0.928627
103291405	chr14:103291405:C:T	1.30262e-20	-1.75206	-1.46434	2.40442e-11	-2.18236	-1.48268	1.42132e-06	-2.04739	-1.48258
103291858	chr14:103291858:C:A	7.6416e-20	-4.44502e-10	-1.44717	2.20163e-10	-4.44502e-10	-1.45056	1.12239e-05	-4.44502e-10	-1.4635
103292030	chr14:103292030:C:T	3.46281e-20	-2.23869	-4.62281e-10	1.00094e-10	-2.23882	-4.62281e-10	5.20654e-06	-2.23164	-4.62281e-10
103292100	chr14:103292100:C:T	1.42722e-20	-1.91745	-1.2076	4.11618e-11	-1.81864	-1.30878	1.5858e-06	-2.08974	-1.33072
103292124	chr14:103292124:T:C	9.17974e-20	-4.44502e-10	-1.26377	2.55653e-10	-4.44502e-10	-1.30111	1.33132e-05	-4.44502e-10	-1.2928
103292442	chr14:103292442:C:T	2.0992e-19	-4.44502e-10	-0.436632	5.60237e-10	-4.44502e-10	-0.51657	2.86788e-05	-4.44502e-10	-0.525394
103292495	chr14:103292495:AG:A	1.12015e-19	-4.44502e-10	-1.06473	2.58962e-10	-4.44502e-10	-1.28825	1.30951e-05	-4.44502e-10	-1.30932
103292569	chr14:103292569:G:GACTTTCAATCGACAGGGGCTGCATCTGAA	1.70693e-19	-4.44502e-10	-0.643491	4.6328e-10	-4.44502e-10	-0.706598	2.37175e-05	-4.44502e-10	-0.715341
103292631	chr14:103292631:C:T	7.42026e-20	-4.44502e-10	-1.47656	2.15133e-10	-4.44502e-10	-1.47367	1.12155e-05	-4.44502e-10	-1.46426
103292728	chr14:103292728:C:T	1.92262e-19	-4.44502e-10	-0.524499	5.18657e-10	-4.44502e-10	-0.593686	2.65513e-05	-4.44502e-10	-0.602475
103293129	chr14:103293129:C:T	1.1261e-20	-2.24181	-1.1202	3.40103e-11	-2.23064	-1.08763	1.74292e-06	-2.22839	-1.09761
103293533	chr14:103293533:GGCAAGACTGT:G	1.19059e-19	-4.44502e-10	-1.00374	2.70434e-10	-4.44502e-10	-1.2449	1.36516e-05	-4.44502e-10	-1.26769
103293737	chr14:103293737:G:A	1.13098e-19	-4.44502e-10	-1.05511	2.60701e-10	-4.44502e-10	-1.28156	1.31736e-05	-4.44502e-10	-1.30334
103293841	chr14:103293841:C:T	5.42204e-20	-1.7903	-4.62281e-10	1.87352e-10	-1.61194	-4.62281e-10	6.81275e-06	-1.96276	-4.62281e-10
103294081	chr14:103294081:C:T	8.32688e-20	-4.44502e-10	-1.36129	2.50446e-10	-4.44502e-10	-1.32169	1.2773e-05	-4.44502e-10	-1.33422
103294253	chr14:103294253:C:T	9.16677e-20	-4.44502e-10	-1.26519	2.50778e-10	-4.44502e-10	-1.32036	1.26428e-05	-4.44502e-10	-1.34446
103294390	chr14:103294390:C:T	1.20104e-19	-4.44502e-10	-0.994999	2.72432e-10	-4.44502e-10	-1.23754	1.37539e-05	-4.44502e-10	-1.26023
103294427	chr14:103294427:C:T	7.76014e-20	-4.44502e-10	-1.43177	2.41367e-10	-4.44502e-10	-1.35861	1.25972e-05	-4.44502e-10	-1.34808
103294449	chr14:103294449:T:C	7.78442e-20	-4.44502e-10	-1.42865	2.42523e-10	-4.44502e-10	-1.35383	1.26601e-05	-4.44502e-10	-1.3431
103294530	chr14:103294530:C:T	8.28738e-20	-4.44502e-10	-1.36604	2.30821e-10	-4.44502e-10	-1.40329	1.20031e-05	-4.44502e-10	-1.39639
103294803	chr14:103294803:AAGACAGACATAT:A	1.42852e-20	-1.67192	-1.45222	2.52396e-11	-2.14545	-1.47107	1.53098e-06	-1.98485	-1.47079
103295169	chr14:103295169:A:G	7.56726e-20	-4.44502e-10	-1.45694	2.155e-10	-4.44502e-10	-1.47197	1.11368e-05	-4.44502e-10	-1.4713
103295267	chr14:103295267:C:T	1.07427e-19	-4.44502e-10	-1.10655	2.90942e-10	-4.44502e-10	-1.17181	1.58517e-05	-4.44502e-10	-1.11827
103295382	chr14:103295382:T:C	8.06251e-20	-4.44502e-10	-1.39355	2.31778e-10	-4.44502e-10	-1.39915	1.17158e-05	-4.44502e-10	-1.42062
103295460	chr14:103295460:T:C	1.20712e-20	-1.96745	-1.32509	3.54719e-11	-1.87858	-1.39761	1.41454e-06	-2.12238	-1.41237
103295654	chr14:103295654:T:G	7.44337e-20	-4.44502e-10	-1.47345	2.15321e-10	-4.44502e-10	-1.4728	1.1141e-05	-4.44502e-10	-1.47092
103296359	chr14:103296359:C:T	1.20899e-20	-2.13954	-1.15144	3.13544e-11	-2.22635	-1.17323	1.60456e-06	-2.21385	-1.19485
103296464	chr14:103296464:T:A	2.40163e-19	-4.44502e-10	-0.30204	6.41646e-10	-4.44502e-10	-0.380894	3.28155e-05	-4.44502e-10	-0.390654
103296499	chr14:103296499:G:A	1.32529e-20	-1.85598	-1.34316	2.52079e-11	-2.21352	-1.40425	1.4476e-06	-2.10636	-1.40528
103296515	chr14:103296515:C:T	2.60993e-19	-4.44502e-10	-0.218867	6.99032e-10	-4.44502e-10	-0.295234	3.57386e-05	-4.44502e-10	-0.305322
103296624	chr14:103296624:T:A	7.91223e-20	-4.44502e-10	-1.41236	2.21402e-10	-4.44502e-10	-1.44495	1.14771e-05	-4.44502e-10	-1.4412
103296996	chr14:103296996:G:C	2.0383e-19	-4.44502e-10	-0.466073	5.51845e-10	-4.44502e-10	-0.531662	2.82254e-05	-4.44502e-10	-0.541333
103297034	chr14:103297034:C:T	1.37469e-20	-1.70923	-1.45331	2.47752e-11	-2.16182	-1.47327	1.48772e-06	-2.01123	-1.47308
103297198	chr14:103297198:C:T	1.52305e-19	-4.44502e-10	-0.757476	4.27809e-10	-4.44502e-10	-0.786253	2.20484e-05	-4.44502e-10	-0.788315
103297260	chr14:103297260:C:A	2.30458e-19	-4.44502e-10	-0.34329	6.2392e-10	-4.44502e-10	-0.408907	3.18752e-05	-4.44502e-10	-0.419726
103297297	chr14:103297297:C:T	2.90442e-20	-1.58412	-0.830418	4.41081e-11	-2.10455	-0.953734	2.76488e-06	-1.90745	-0.957101
103297425	chr14:103297425:AG:A	2.71411e-20	-1.65633	-0.825978	4.31433e-11	-2.13639	-0.944015	2.65563e-06	-1.95799	-0.946879
103297649	chr14:103297649:C:T	1.81553e-19	-4.44502e-10	-0.581814	3.296e-10	-4.44502e-10	-1.04705	1.69607e-05	-4.44502e-10	-1.05065
103297826	chr14:103297826:T:C	1.26432e-20	-2.00644	-1.2398	2.85714e-11	-2.24143	-1.25109	1.6399e-06	-2.1292	-1.25772
103297840	chr14:103297840:G:A	7.94401e-20	-4.44502e-10	-1.40836	2.33846e-10	-4.44502e-10	-1.39027	1.21669e-05	-4.44502e-10	-1.38283
103297965	chr14:103297965:G:A	3.6755e-20	-2.17908	-4.62281e-10	1.0138e-10	-2.22606	-4.62281e-10	5.36406e-06	-2.20183	-4.62281e-10
103297971	chr14:103297971:A:G	2.13675e-20	-2.05246	-0.669027	4.07715e-11	-2.24319	-0.893758	2.23114e-06	-2.15589	-0.923153
103298083	chr14:103298083:C:T	1.27024e-20	-1.89925	-1.34232	3.81021e-11	-1.79641	-1.40825	1.46603e-06	-2.07608	-1.42291
103298136	chr14:103298136:C:T	1.172e-20	-1.92323	-1.39883	3.557e-11	-1.82548	-1.44794	1.39377e-06	-2.09192	-1.45763
103298154	chr14:103298154:G:A	7.44279e-20	-4.44502e-10	-1.47353	2.21051e-10	-4.44502e-10	-1.44654	1.13673e-05	-4.44502e-10	-1.45081
103298166	chr14:103298166:G:A	1.21748e-20	-1.92669	-1.3573	3.64485e-11	-1.82994	-1.41908	1.42552e-06	-2.0945	-1.43251
103298481	chr14:103298481:A:C	1.37515e-20	-1.70717	-1.45504	2.48281e-11	-2.1598	-1.47315	1.50023e-06	-2.00338	-1.47255
103298585	chr14:103298585:G:A	1.23807e-20	-1.9016	-1.36562	3.72651e-11	-1.8016	-1.42527	1.44294e-06	-2.07688	-1.43799
103298846	chr14:103298846:G:A	1.14379e-20	-1.97573	-1.37069	3.37785e-11	-1.89617	-1.42893	1.36268e-06	-2.13088	-1.44122
103298897	chr14:103298897:C:T	2.37459e-20	-1.52532	-1.09062	7.56996e-11	-1.34342	-1.17474	2.43469e-06	-1.78066	-1.21107
103299064	chr14:103299064:C:T	1.11045e-19	-4.44502e-10	-1.07343	2.34208e-10	-4.44502e-10	-1.38872	1.21207e-05	-4.44502e-10	-1.38664
103299423	chr14:103299423:T:C	8.97205e-20	-4.44502e-10	-1.28666	2.45781e-10	-4.44502e-10	-1.34049	1.24069e-05	-4.44502e-10	-1.3633
103299445	chr14:103299445:A:G	1.24214e-19	-4.44502e-10	-0.961356	2.79386e-10	-4.44502e-10	-1.21234	1.41085e-05	-4.44502e-10	-1.23478
103299677	chr14:103299677:G:A	1.65147e-19	-4.44502e-10	-0.676521	4.26102e-10	-4.44502e-10	-0.790252	2.20959e-05	-4.44502e-10	-0.786161
103300074	chr14:103300074:AAAAAAAAAGAAAGAAAG:A	1.68341e-19	-4.44502e-10	-0.657367	5.76647e-10	-4.44502e-10	-0.4877	2.9378e-05	-4.44502e-10	-0.501308
103300946	chr14:103300946:C:T	1.58167e-19	-4.44502e-10	-0.719708	4.09436e-10	-4.44502e-10	-0.830149	2.05538e-05	-4.44502e-10	-0.858506
103301450	chr14:103301450:A:C	1.05203e-19	-1.64311	0.515642	5.14449e-10	-1.0355	0.433672	2.09942e-05	-1.31433	0.477018
103301943	chr14:103301943:T:C	7.37016e-20	-4.44502e-10	-1.48333	2.16126e-10	-4.44502e-10	-1.46907	1.10854e-05	-4.44502e-10	-1.47593
103302138	chr14:103302138:A:G	1.79182e-20	-1.8277	-1.06984	7.33085e-11	-1.42247	-1.12779	2.8564e-06	-1.70133	-1.13066
103302593	chr14:103302593:C:T	1.48019e-20	-2.22104	-0.867562	5.68377e-11	-1.76627	-1.03846	2.1491e-06	-2.0704	-1.0461
103303151	chr14:103303151:C:G	1.03138e-20	-2.23279	-1.21709	4.08413e-11	-1.81824	-1.31699	1.56448e-06	-2.10958	-1.32443
103303183	chr14:103303183:T:A	8.40964e-20	-4.44502e-10	-1.3514	2.13055e-10	-4.44502e-10	-1.48338	1.10043e-05	-4.44502e-10	-1.48327
103303258	chr14:103303258:T:G	1.05204e-20	-2.2298	-1.20024	4.22006e-11	-1.79901	-1.30348	1.60189e-06	-2.09917	-1.31119
103303330	chr14:103303330:C:G	8.31584e-20	-4.44502e-10	-1.36261	2.35058e-10	-4.44502e-10	-1.3851	1.22538e-05	-4.44502e-10	-1.37571
103303372	chr14:103303372:G:A	1.12678e-20	-2.11964	-1.24176	3.12627e-11	-1.99888	-1.40362	1.31583e-06	-2.19511	-1.41198
103303625	chr14:103303625:G:A	1.03816e-20	-2.23477	-1.20856	4.05686e-11	-1.83112	-1.31081	1.56271e-06	-2.11684	-1.31829
103304007	chr14:103304007:G:A	8.08274e-21	-2.23999	-1.45364	3.29143e-11	-1.88567	-1.46535	1.307e-06	-2.15194	-1.46188
103304091	chr14:103304091:T:G	1.07897e-20	-2.2277	-1.17706	4.34713e-11	-1.78755	-1.28528	1.64311e-06	-2.09163	-1.29333
103304224	chr14:103304224:T:C	1.21322e-20	-2.2361	-1.05139	4.59275e-11	-1.84552	-1.17234	1.78208e-06	-2.12205	-1.18172
103304310	chr14:103304310:T:C	7.93776e-20	-4.44502e-10	-1.40914	2.21683e-10	-4.44502e-10	-1.44368	1.14594e-05	-4.44502e-10	-1.44275
103304467	chr14:103304467:T:C	1.03704e-20	-2.23148	-1.21293	4.14019e-11	-1.80751	-1.31409	1.5784e-06	-2.1038	-1.32133
103304532	chr14:103304532:G:C	1.038e-20	-2.22953	-1.21396	4.17716e-11	-1.7977	-1.31502	1.58609e-06	-2.09804	-1.32224
103304552	chr14:103304552:T:C	1.04244e-20	-2.22963	-1.20959	4.19575e-11	-1.79672	-1.31156	1.59198e-06	-2.09771	-1.31887
103304655	chr14:103304655:GA:G	5.04917e-20	-1.86155	-4.62281e-10	1.7376e-10	-1.68726	-4.62281e-10	6.4653e-06	-2.0151	-4.62281e-10
103304885	chr14:103304885:C:T	1.40369e-20	-1.93766	-1.20401	5.76229e-11	-1.65222	-1.13879	2.65719e-06	-1.77332	-1.13097
103304973	chr14:103304973:C:T	1.05752e-20	-2.22706	-1.19779	4.28506e-11	-1.78488	-1.30233	1.61801e-06	-2.09073	-1.30963
103305127	chr14:103305127:G:A	1.04358e-20	-2.22789	-1.21023	4.22516e-11	-1.78925	-1.31204	1.59816e-06	-2.09342	-1.31928
103305146	chr14:103305146:T:C	1.05146e-20	-2.22366	-1.20693	4.33203e-11	-1.76706	-1.30924	1.62329e-06	-2.0805	-1.31659
103305608	chr14:103305608:T:C	9.35534e-21	-2.22892	-1.31849	4.14497e-11	-1.80701	-1.31344	1.58256e-06	-2.10244	-1.32007
103305629	chr14:103305629:C:T	8.61965e-20	-4.44502e-10	-1.32673	2.42866e-10	-4.44502e-10	-1.35242	1.25614e-05	-4.44502e-10	-1.35093
103306449	chr14:103306449:C:A	1.20916e-20	-2.23776	-1.05309	4.5289e-11	-1.85888	-1.17299	1.7668e-06	-2.12933	-1.18305
103306496	chr14:103306496:T:A	8.32431e-20	-4.44502e-10	-1.36159	2.35277e-10	-4.44502e-10	-1.38417	1.22658e-05	-4.44502e-10	-1.37474
103306605	chr14:103306605:T:G	1.65117e-20	-2.24203	-0.737261	5.59831e-11	-1.90441	-0.915465	2.23496e-06	-2.15126	-0.926068
103306654	chr14:103306654:G:A	8.726e-20	-4.44502e-10	-1.31447	2.63104e-10	-4.44502e-10	-1.27238	1.37411e-05	-4.44502e-10	-1.26116
103306949	chr14:103306949:C:G	9.05967e-20	-4.44502e-10	-1.27694	2.53815e-10	-4.44502e-10	-1.30832	1.31386e-05	-4.44502e-10	-1.306
103306961	chr14:103306961:A:G	8.87519e-20	-4.44502e-10	-1.29751	2.60804e-10	-4.44502e-10	-1.28116	1.3476e-05	-4.44502e-10	-1.28064
103307159	chr14:103307159:C:T	3.874e-20	-2.12649	-4.62281e-10	1.12966e-10	-2.11784	-4.62281e-10	5.80127e-06	-2.12348	-4.62281e-10
103307164	chr14:103307164:G:A	7.40875e-20	-4.44502e-10	-1.47811	2.12897e-10	-4.44502e-10	-1.48412	1.09966e-05	-4.44502e-10	-1.48397
103307790	chr14:103307790:T:C	1.14867e-20	-1.96935	-1.37282	4.52926e-11	-1.67226	-1.35953	2.09647e-06	-1.79359	-1.34771
103307791	chr14:103307791:C:T	8.19715e-20	-4.44502e-10	-1.37699	2.33086e-10	-4.44502e-10	-1.39352	1.17833e-05	-4.44502e-10	-1.41487
103307803	chr14:103307803:A:G	8.09093e-20	-4.44502e-10	-1.39003	2.26064e-10	-4.44502e-10	-1.42411	1.17512e-05	-4.44502e-10	-1.4176
103307822	chr14:103307822:G:T	1.04874e-20	-2.16671	-1.26648	4.643e-11	-1.65681	-1.35018	1.761e-06	-1.95858	-1.35709
103307928	chr14:103307928:C:CA	9.92925e-20	-4.44502e-10	-1.18529	2.58933e-10	-4.44502e-10	-1.28836	1.31712e-05	-4.44502e-10	-1.30352
103308029	chr14:103308029:T:C	7.38245e-20	-4.44502e-10	-1.48167	2.1727e-10	-4.44502e-10	-1.46379	1.11784e-05	-4.44502e-10	-1.46757
103308177	chr14:103308177:T:C	5.04843e-20	-1.8617	-4.62281e-10	1.74523e-10	-1.68288	-4.62281e-10	6.46666e-06	-2.01489	-4.62281e-10
103308249	chr14:103308249:A:C	8.63251e-20	-4.44502e-10	-1.32524	2.53098e-10	-4.44502e-10	-1.31115	1.30749e-05	-4.44502e-10	-1.31086
103308598	chr14:103308598:C:T	8.08598e-20	-4.44502e-10	-1.39064	2.25953e-10	-4.44502e-10	-1.4246	1.17452e-05	-4.44502e-10	-1.41811
103309072	chr14:103309072:C:G	8.22322e-21	-2.24298	-1.43342	2.92746e-11	-2.03596	-1.43225	1.35393e-06	-2.14706	-1.43148
103309129	chr14:103309129:T:G	1.19797e-20	-1.9446	-1.35555	4.78494e-11	-1.64042	-1.33645	2.19042e-06	-1.77046	-1.327
103309155	chr14:103309155:G:C	4.00312e-20	-2.0937	-4.62281e-10	1.18794e-10	-2.06754	-4.62281e-10	6.44217e-06	-2.01869	-4.62281e-10
103309178	chr14:103309178:C:G	9.81717e-21	-2.19062	-1.30861	4.17808e-11	-1.72798	-1.38452	1.61794e-06	-2.00953	-1.39088
103309611	chr14:103309611:C:T	1.19299e-20	-1.95673	-1.34758	4.72397e-11	-1.65759	-1.3321	2.18183e-06	-1.78305	-1.31833
103310212	chr14:103310212:G:A	8.19916e-20	-4.44502e-10	-1.37674	2.28548e-10	-4.44502e-10	-1.41319	1.1885e-05	-4.44502e-10	-1.40628
103310216	chr14:103310216:G:A	8.94313e-20	-4.44502e-10	-1.28989	2.2369e-10	-4.44502e-10	-1.43467	1.14417e-05	-4.44502e-10	-1.44429
103310434	chr14:103310434:C:T	9.35667e-21	-2.07731	-1.46996	2.26579e-11	-2.24188	-1.48255	1.18878e-06	-2.22693	-1.4817
103310480	chr14:103310480:G:A	1.31343e-19	-4.44502e-10	-0.90555	3.31942e-10	-4.44502e-10	-1.03997	1.67981e-05	-4.44502e-10	-1.06029
103310481	chr14:103310481:C:A	1.11568e-20	-2.22402	-1.14729	4.76182e-11	-1.83586	-1.14585	2.09478e-06	-1.99952	-1.14258
103310635	chr14:103310635:T:C	1.12864e-20	-2.00277	-1.357	4.38554e-11	-1.72161	-1.34243	2.03786e-06	-1.84064	-1.32902
103310867	chr14:103310867:A:T	9.64927e-21	-2.04517	-1.4713	2.27508e-11	-2.23773	-1.4826	1.20127e-06	-2.21621	-1.48197
103311006	chr14:103311006:C:T	3.66551e-20	-2.18181	-4.62281e-10	1.19664e-10	-2.06024	-4.62281e-10	5.73821e-06	-2.13441	-4.62281e-10
103311269	chr14:103311269:A:G	1.16123e-20	-2.02442	-1.30687	4.46208e-11	-1.75671	-1.29002	2.08337e-06	-1.87253	-1.27503
103311455	chr14:103311455:T:C	7.55699e-20	-4.44502e-10	-1.4583	2.15448e-10	-4.44502e-10	-1.47221	1.11704e-05	-4.44502e-10	-1.46829
103311636	chr14:103311636:C:T	5.16606e-20	-1.83866	-4.62281e-10	1.84088e-10	-1.62952	-4.62281e-10	6.70864e-06	-1.97816	-4.62281e-10
103311650	chr14:103311650:C:T	1.67514e-19	-4.44502e-10	-0.662292	4.1775e-10	-4.44502e-10	-0.810046	2.10411e-05	-4.44502e-10	-0.835075
103311767	chr14:103311767:G:A	1.00971e-19	-4.44502e-10	-1.16852	2.77766e-10	-4.44502e-10	-1.21815	1.42197e-05	-4.44502e-10	-1.22692
103311909	chr14:103311909:C:T	8.10643e-20	-4.44502e-10	-1.38812	2.26488e-10	-4.44502e-10	-1.42224	1.1774e-05	-4.44502e-10	-1.41566
103311965	chr14:103311965:C:T	9.45509e-21	-2.13535	-1.40146	4.44988e-11	-1.62499	-1.42447	1.70698e-06	-1.92366	-1.42316
103312314	chr14:103312314:T:C	8.82444e-20	-4.44502e-10	-1.30325	2.36916e-10	-4.44502e-10	-1.37722	1.23974e-05	-4.44502e-10	-1.36407
103312398	chr14:103312398:C:T	1.55149e-19	-4.44502e-10	-0.738972	3.93386e-10	-4.44502e-10	-0.870138	1.96065e-05	-4.44502e-10	-0.905693
103312763	chr14:103312763:G:A	8.13957e-20	-4.44502e-10	-1.38404	2.29421e-10	-4.44502e-10	-1.40937	1.19179e-05	-4.44502e-10	-1.40351
103312850	chr14:103312850:A:G	8.12541e-20	-4.44502e-10	-1.38578	2.16839e-10	-4.44502e-10	-1.46577	1.11287e-05	-4.44502e-10	-1.47202
103313004	chr14:103313004:GCA:G	5.9102e-20	-1.7041	-4.62281e-10	2.13856e-10	-1.47962	-4.62281e-10	7.40115e-06	-1.87992	-4.62281e-10
103313009	chr14:103313009:T:C	7.88135e-20	-4.44502e-10	-1.41628	2.24084e-10	-4.44502e-10	-1.43291	1.16555e-05	-4.44502e-10	-1.42578
103313028	chr14:103313028:A:G	3.41029e-20	-2.21632	-0.0376564	8.62061e-11	-2.08992	-0.298265	4.02311e-06	-2.17308	-0.316413
103313116	chr14:103313116:T:C	1.18595e-19	-4.44502e-10	-1.00764	3.13386e-10	-4.44502e-10	-1.09749	1.63427e-05	-4.44502e-10	-1.08777
103313329	chr14:103313329:G:A	7.57949e-20	-4.44502e-10	-1.45533	2.27186e-10	-4.44502e-10	-1.41916	1.16638e-05	-4.44502e-10	-1.42506
103313999	chr14:103313999:C:T	1.16118e-19	-4.44502e-10	-1.02875	3.21211e-10	-4.44502e-10	-1.07283	1.68207e-05	-4.44502e-10	-1.05894
103314260	chr14:103314260:G:A	7.601e-20	-4.44502e-10	-1.45249	2.2195e-10	-4.44502e-10	-1.44248	1.16298e-05	-4.44502e-10	-1.42798
103314570	chr14:103314570:G:T	5.5284e-20	-1.77088	-4.62281e-10	1.94432e-10	-1.57485	-4.62281e-10	6.93938e-06	-1.94434	-4.62281e-10
103315372	chr14:103315372:C:T	8.49541e-21	-2.16866	-1.47517	2.27502e-11	-2.24019	-1.48017	1.16988e-06	-2.2426	-1.48205
103315373	chr14:103315373:A:G	8.76109e-21	-2.13437	-1.47867	2.26303e-11	-2.24235	-1.48329	1.17235e-06	-2.23838	-1.48416
103315607	chr14:103315607:T:G	1.07744e-17	3.50157	-4.62281e-10	5.45442e-08	4.06184	-4.62281e-10	0.000943947	2.96852	-4.62281e-10
103315762	chr14:103315762:C:G	7.81438e-21	-2.24324	-1.48416	2.98014e-11	-1.97072	-1.47965	1.29992e-06	-2.13731	-1.48194
103316253	chr14:103316253:G:A	8.30786e-21	-2.19271	-1.47345	2.33391e-11	-2.22866	-1.46614	1.19026e-06	-2.24189	-1.46549
103316504	chr14:103316504:A:G	9.13839e-21	-2.23466	-1.33622	2.76244e-11	-2.16926	-1.35697	1.43933e-06	-2.17805	-1.33932
103316625	chr14:103316625:G:A	8.09489e-21	-2.24286	-1.44927	3.4295e-11	-1.83976	-1.47017	1.4074e-06	-2.07522	-1.46459
103316726	chr14:103316726:GTCT:G	9.65504e-21	-2.21612	-1.29976	2.93574e-11	-2.10112	-1.36427	1.4069e-06	-2.18189	-1.35828
103316876	chr14:103316876:G:A	9.7296e-20	-4.44502e-10	-1.2056	3.09278e-10	-4.44502e-10	-1.11069	1.57342e-05	-4.44502e-10	-1.12572
103316887	chr14:103316887:G:A	9.7439e-20	-4.44502e-10	-1.20413	2.56344e-10	-4.44502e-10	-1.29841	1.34869e-05	-4.44502e-10	-1.27983
103316933	chr14:103316933:A:G	8.31479e-20	-4.44502e-10	-1.36274	2.17456e-10	-4.44502e-10	-1.46293	1.12049e-05	-4.44502e-10	-1.46521
103317260	chr14:103317260:A:G	2.75469e-20	-2.17973	-0.287742	7.62886e-11	-2.08514	-0.425268	4.48141e-06	-2.0278	-0.353815
103317451	chr14:103317451:G:A	8.04066e-21	-2.23988	-1.45897	2.60085e-11	-2.15304	-1.43346	1.26829e-06	-2.20756	-1.43633
103317484	chr14:103317484:T:C	2.52809e-19	-4.44502e-10	-0.250725	6.76141e-10	-4.44502e-10	-0.328529	3.56037e-05	-4.44502e-10	-0.309103
103317510	chr14:103317510:C:T	1.49421e-20	-2.23002	-0.849155	4.34526e-11	-2.18295	-0.890314	2.38855e-06	-2.1302	-0.880669
103317585	chr14:103317585:G:A	7.95893e-20	-4.44502e-10	-1.40648	2.14654e-10	-4.44502e-10	-1.4759	1.10923e-05	-4.44502e-10	-1.47531
103318063	chr14:103318063:C:T	7.94078e-21	-2.23615	-1.4752	2.44487e-11	-2.16484	-1.48351	1.20019e-06	-2.21598	-1.48309
103318534	chr14:103318534:A:AT	1.63051e-20	-2.22401	-0.767874	4.68678e-11	-2.18329	-0.814308	2.57861e-06	-2.12928	-0.805021
103318581	chr14:103318581:A:G	2.21848e-20	-2.23567	-0.448283	6.21147e-11	-2.20543	-0.510515	3.40174e-06	-2.15967	-0.497601
103318635	chr14:103318635:A:G	7.87247e-21	-2.23843	-1.48156	2.46998e-11	-2.15415	-1.48399	1.20968e-06	-2.20706	-1.48414
103318694	chr14:103318694:C:A	7.49243e-20	-4.44502e-10	-1.46688	2.30376e-10	-4.44502e-10	-1.40522	1.19017e-05	-4.44502e-10	-1.40487
103319857	chr14:103319857:T:C	7.82062e-21	-2.2424	-1.48419	2.54232e-11	-2.13001	-1.47926	1.23379e-06	-2.19134	-1.48012
103319873	chr14:103319873:T:C	1.0371e-20	-2.22944	-1.21491	3.65056e-11	-2.11693	-1.13054	1.66656e-06	-2.24028	-1.13051
103320016	chr14:103320016:T:C	9.7916e-20	-4.44502e-10	-1.19925	2.77498e-10	-4.44502e-10	-1.21912	1.43982e-05	-4.44502e-10	-1.21445
103320066	chr14:103320066:T:C	2.01901e-20	-2.23875	-0.539414	5.60662e-11	-2.21195	-0.606449	3.05675e-06	-2.16961	-0.594588
103320175	chr14:103320175:G:C	1.31064e-19	-4.44502e-10	-0.907675	3.52306e-10	-4.44502e-10	-0.98043	1.82279e-05	-4.44502e-10	-0.978598
103320369	chr14:103320369:T:C	8.03284e-20	-4.44502e-10	-1.39724	2.24616e-10	-4.44502e-10	-1.43054	1.16214e-05	-4.44502e-10	-1.42871
103320446	chr14:103320446:C:T	1.88909e-20	-2.04255	-0.802129	5.32495e-11	-2.24327	-0.626668	2.8987e-06	-2.19855	-0.618744
103320647	chr14:103320647:G:T	1.11595e-20	-2.10806	-1.26301	3.75655e-11	-2.23317	-0.985671	1.94368e-06	-2.23177	-0.985202
103320793	chr14:103320793:G:C	5.71549e-20	-1.73759	-4.62281e-10	2.0367e-10	-1.52843	-4.62281e-10	7.21823e-06	-1.90494	-4.62281e-10
103320794	chr14:103320794:G:T	5.6887e-20	-1.74229	-4.62281e-10	2.02546e-10	-1.53396	-4.62281e-10	7.19059e-06	-1.90878	-4.62281e-10
103320796	chr14:103320796:T:C	5.75541e-20	-1.73063	-4.62281e-10	2.05385e-10	-1.52004	-4.62281e-10	7.25896e-06	-1.89932	-4.62281e-10
103320841	chr14:103320841:T:C	1.05149e-20	-2.03187	-1.39869	2.60669e-11	-2.24304	-1.34122	1.42195e-06	-2.19315	-1.33638
103320856	chr14:103320856:A:C	9.73386e-20	-4.44502e-10	-1.20516	2.75925e-10	-4.44502e-10	-1.2248	1.43163e-05	-4.44502e-10	-1.22015
103321084	chr14:103321084:A:G	8.28843e-20	-4.44502e-10	-1.36591	2.45729e-10	-4.44502e-10	-1.3407	1.27423e-05	-4.44502e-10	-1.33662
103321527	chr14:103321527:C:T	7.83351e-21	-2.24095	-1.484	2.50902e-11	-2.1409	-1.48155	1.22141e-06	-2.19937	-1.48219
103322049	chr14:103322049:G:A	4.25246e-20	-2.03328	-4.62281e-10	1.02525e-10	-2.21482	-4.62281e-10	6.19967e-06	-2.05706	-4.62281e-10
103322158	chr14:103322158:G:A	7.816e-21	-2.24309	-1.4841	2.56758e-11	-2.11828	-1.4811	1.2413e-06	-2.1836	-1.48179
103322221	chr14:103322221:G:A	1.3158e-19	-4.44502e-10	-0.903744	3.53602e-10	-4.44502e-10	-0.976758	1.82947e-05	-4.44502e-10	-0.974945
103323174	chr14:103323174:C:T	9.56974e-20	-4.44502e-10	-1.22217	2.71217e-10	-4.44502e-10	-1.24201	1.37596e-05	-4.44502e-10	-1.25982
103323231	chr14:103323231:C:T	7.82496e-21	-2.24184	-1.4842	2.53107e-11	-2.13427	-1.47943	1.22896e-06	-2.19505	-1.48033
103323463	chr14:103323463:G:A	1.33397e-20	-2.00869	-1.18393	3.74093e-11	-2.2421	-0.980914	2.08427e-06	-2.1864	-0.960731
103323579	chr14:103323579:T:G	9.72786e-20	-4.44502e-10	-1.20578	2.63385e-10	-4.44502e-10	-1.27131	1.36763e-05	-4.44502e-10	-1.26589
103323580	chr14:103323580:C:A	9.72786e-20	-4.44502e-10	-1.20578	2.63385e-10	-4.44502e-10	-1.27131	1.36763e-05	-4.44502e-10	-1.26589
103323581	chr14:103323581:A:G	9.31165e-20	-4.44502e-10	-1.24951	2.53218e-10	-4.44502e-10	-1.31068	1.31487e-05	-4.44502e-10	-1.30523
103323611	chr14:103323611:C:T	1.44513e-20	-1.99115	-1.12143	4.05814e-11	-2.24064	-0.900974	2.28502e-06	-2.17788	-0.877302
103323639	chr14:103323639:G:A	1.31151e-19	-4.44502e-10	-0.907009	3.52534e-10	-4.44502e-10	-0.979784	1.82394e-05	-4.44502e-10	-0.97797
103323717	chr14:103323717:G:A	7.82666e-21	-2.24163	-1.48419	2.52419e-11	-2.13606	-1.48037	1.22679e-06	-2.196	-1.48115
103323928	chr14:103323928:G:C	8.22322e-20	-4.44502e-10	-1.37381	2.2908e-10	-4.44502e-10	-1.41086	1.19258e-05	-4.44502e-10	-1.40285
103323945	chr14:103323945:C:T	8.53687e-21	-2.24008	-1.39889	2.69496e-11	-2.14369	-1.40727	1.30664e-06	-2.19887	-1.41523
103324203	chr14:103324203:A:G	9.79479e-20	-4.44502e-10	-1.19892	2.77566e-10	-4.44502e-10	-1.21887	1.4402e-05	-4.44502e-10	-1.21419
103324256	chr14:103324256:G:A	8.41327e-21	-2.24164	-1.41191	3.47033e-11	-1.85212	-1.44598	1.44784e-06	-2.06663	-1.44485
103324259	chr14:103324259:C:T	7.49605e-20	-4.44502e-10	-1.4664	2.13128e-10	-4.44502e-10	-1.48303	1.10341e-05	-4.44502e-10	-1.48056
103324556	chr14:103324556:T:C	1.24938e-19	-4.44502e-10	-0.95554	3.31415e-10	-4.44502e-10	-1.04156	1.70771e-05	-4.44502e-10	-1.04381
103324708	chr14:103324708:T:C	7.90517e-21	-2.23285	-1.48299	3.13911e-11	-1.92753	-1.47088	1.34175e-06	-2.11584	-1.47174
103324938	chr14:103324938:CTT:C	5.40845e-20	-1.79281	-4.62281e-10	1.90806e-10	-1.59367	-4.62281e-10	6.9041e-06	-1.94944	-4.62281e-10
103325007	chr14:103325007:G:T	3.62587e-20	-2.19268	-4.62281e-10	1.01425e-10	-2.22561	-4.62281e-10	5.16082e-06	-2.24046	-4.62281e-10
103325074	chr14:103325074:T:C	8.14179e-20	-4.44502e-10	-1.38376	2.55023e-10	-4.44502e-10	-1.30358	1.30399e-05	-4.44502e-10	-1.31354
103325187	chr14:103325187:A:G	1.77937e-19	-4.44502e-10	-0.601928	4.08914e-10	-4.44502e-10	-0.831426	2.17525e-05	-4.44502e-10	-0.801825
103325373	chr14:103325373:C:A	7.75496e-20	-1.43244	-4.62281e-10	1.52198e-10	-1.81975	-4.62281e-10	8.29245e-06	-1.76621	-4.62281e-10
103325580	chr14:103325580:C:T	1.66743e-20	-2.16382	-0.805671	5.01303e-11	-2.06352	-0.86678	2.7032e-06	-2.04433	-0.842786
103325584	chr14:103325584:C:T	7.75381e-20	-4.44502e-10	-1.43259	2.13113e-10	-4.44502e-10	-1.48311	1.10045e-05	-4.44502e-10	-1.48325
103325815	chr14:103325815:G:A	4.51784e-20	-2.14486	0.172121	9.32578e-11	-2.18416	-0.1254	5.88575e-06	-2.09539	-0.0136312
103325853	chr14:103325853:A:G	7.81698e-21	-2.24303	-1.48403	2.5728e-11	-2.11951	-1.47784	1.24305e-06	-2.18509	-1.47889
103325895	chr14:103325895:G:A	1.64146e-20	-2.04155	-0.943636	4.56303e-11	-2.24325	-0.781105	2.47735e-06	-2.19719	-0.777178
103325918	chr14:103325918:C:T	1.80467e-20	-2.23999	-0.650406	4.9914e-11	-2.21788	-0.716752	2.72791e-06	-2.17757	-0.700443
103326005	chr14:103326005:G:A	8.21215e-20	-4.44502e-10	-1.37516	2.28484e-10	-4.44502e-10	-1.41347	1.18303e-05	-4.44502e-10	-1.41089
103326281	chr14:103326281:G:T	7.36691e-20	-4.44502e-10	-1.48378	2.1293e-10	-4.44502e-10	-1.48396	1.10216e-05	-4.44502e-10	-1.4817
103326361	chr14:103326361:G:A	1.74457e-20	-2.24075	-0.683511	4.82745e-11	-2.21982	-0.748206	2.63292e-06	-2.18094	-0.732523
103327323	chr14:103327323:G:A	1.13569e-20	-2.05419	-1.29935	3.00249e-11	-2.24326	-1.19964	1.63213e-06	-2.19738	-1.19428
103327388	chr14:103327388:TTTC:T	3.6126e-20	-2.19635	-4.62281e-10	1.01198e-10	-2.22785	-4.62281e-10	5.1661e-06	-2.23943	-4.62281e-10
103327575	chr14:103327575:T:C	1.3244e-20	-2.24328	-0.956538	3.66818e-11	-2.23378	-1.00887	1.97593e-06	-2.20474	-0.995768
103328081	chr14:103328081:T:C	8.09395e-21	-2.2081	-1.48414	2.8383e-11	-2.01753	-1.48161	1.25834e-06	-2.16991	-1.48185
103328575	chr14:103328575:C:T	3.44748e-20	-2.24313	-4.62281e-10	1.22889e-10	-2.03365	-4.62281e-10	5.60209e-06	-2.15841	-4.62281e-10
103328583	chr14:103328583:A:G	1.33614e-20	-2.24323	-0.947763	3.70968e-11	-2.23137	-1.00003	2.00407e-06	-2.20002	-0.986353
103328593	chr14:103328593:C:T	1.03666e-19	-4.44502e-10	-1.14218	2.93012e-10	-4.44502e-10	-1.16472	1.52124e-05	-4.44502e-10	-1.15944
103328599	chr14:103328599:G:A	9.47383e-21	-2.08073	-1.45409	2.46168e-11	-2.23994	-1.40156	1.27518e-06	-2.22185	-1.41661
103328774	chr14:103328774:T:C	1.33989e-19	-4.44502e-10	-0.885603	3.59662e-10	-4.44502e-10	-0.959766	1.85926e-05	-4.44502e-10	-0.958788
103329014	chr14:103329014:G:A	1.05676e-20	-2.10488	-1.32069	2.89181e-11	-2.23806	-1.2424	1.5199e-06	-2.22464	-1.23826
103329194	chr14:103329194:G:A	8.92507e-20	-4.44502e-10	-1.29191	2.40183e-10	-4.44502e-10	-1.36353	1.24291e-05	-4.44502e-10	-1.36151
103329513	chr14:103329513:C:T	5.58146e-20	-1.76132	-4.62281e-10	1.98678e-10	-1.55324	-4.62281e-10	7.0886e-06	-1.92307	-4.62281e-10
103329682	chr14:103329682:G:A	8.46683e-20	-4.44502e-10	-1.34462	2.66471e-10	-4.44502e-10	-1.25967	1.3624e-05	-4.44502e-10	-1.26972
103330278	chr14:103330278:G:C	1.3094e-19	-4.44502e-10	-0.908619	3.52002e-10	-4.44502e-10	-0.981294	1.8212e-05	-4.44502e-10	-0.979473
103330683	chr14:103330683:T:C	9.46166e-20	-4.44502e-10	-1.23353	3.03093e-10	-4.44502e-10	-1.13089	1.53838e-05	-4.44502e-10	-1.14824
103330705	chr14:103330705:G:A	1.43881e-20	-2.06004	-1.05692	3.79116e-11	-2.24307	-0.966599	2.07685e-06	-2.19671	-0.95399
103330758	chr14:103330758:A:G	7.97873e-21	-2.2224	-1.48418	2.9628e-11	-1.97491	-1.4813	1.29067e-06	-2.14486	-1.48154
103330776	chr14:103330776:A:G	9.80119e-21	-2.21714	-1.28372	3.6019e-11	-1.99955	-1.26133	1.57966e-06	-2.16801	-1.25633
103330935	chr14:103330935:C:T	4.65694e-19	0.360169	-4.62281e-10	5.61572e-10	-0.514189	-4.62281e-10	8.36557e-05	0.545156	-4.62281e-10
103330992	chr14:103330992:T:C	1.29704e-19	-4.44502e-10	-0.918103	3.42729e-10	-4.44502e-10	-1.00799	1.76564e-05	-4.44502e-10	-1.01046
103331103	chr14:103331103:CT:C	9.13084e-20	-4.44502e-10	-1.26912	2.48536e-10	-4.44502e-10	-1.32934	1.29147e-05	-4.44502e-10	-1.32319
103331406	chr14:103331406:G:A	7.37294e-20	-4.44502e-10	-1.48296	2.1761e-10	-4.44502e-10	-1.46222	1.11759e-05	-4.44502e-10	-1.46779
103331472	chr14:103331472:C:T	9.81052e-20	-4.44502e-10	-1.19732	2.78041e-10	-4.44502e-10	-1.21716	1.44267e-05	-4.44502e-10	-1.21247
103331984	chr14:103331984:AAAAAT:A	8.12996e-21	-2.21003	-1.47778	2.89936e-11	-2.0128	-1.46505	1.28237e-06	-2.16715	-1.4657
103333041	chr14:103333041:C:G	5.62606e-20	-1.75336	-4.62281e-10	2.00954e-10	-1.54185	-4.62281e-10	7.13441e-06	-1.91662	-4.62281e-10
103333238	chr14:103333238:CATT:C	5.17454e-20	-1.83702	-4.62281e-10	1.82386e-10	-1.6388	-4.62281e-10	6.68067e-06	-1.98234	-4.62281e-10
103333734	chr14:103333734:C:T	7.96223e-21	-2.23563	-1.47302	3.17734e-11	-1.92951	-1.45679	1.39524e-06	-2.09153	-1.45695
103333885	chr14:103333885:C:A	9.59398e-20	-4.44502e-10	-1.21964	2.60894e-10	-4.44502e-10	-1.28082	1.36488e-05	-4.44502e-10	-1.2679
103333977	chr14:103333977:A:C	1.43744e-20	-2.08639	-1.03152	4.09591e-11	-2.24084	-0.891515	2.17001e-06	-2.21797	-0.888856
103334348	chr14:103334348:C:G	4.7577e-20	-1.92101	-4.62281e-10	1.64439e-10	-1.74239	-4.62281e-10	6.24994e-06	-2.04898	-4.62281e-10
103334539	chr14:103334539:C:T	7.60016e-20	-4.44502e-10	-1.45261	2.17659e-10	-4.44502e-10	-1.462	1.13418e-05	-4.44502e-10	-1.45306
103334792	chr14:103334792:G:C	8.91605e-20	-4.44502e-10	-1.29292	2.82636e-10	-4.44502e-10	-1.20077	1.44063e-05	-4.44502e-10	-1.21389
103334896	chr14:103334896:G:T	1.98837e-19	-4.44502e-10	-0.490875	5.22783e-10	-4.44502e-10	-0.585764	2.69346e-05	-4.44502e-10	-0.588143
103335237	chr14:103335237:G:T	1.09718e-20	-2.23735	-1.15068	3.16433e-11	-2.22846	-1.16195	1.68367e-06	-2.20839	-1.15219
103335410	chr14:103335410:C:T	8.26921e-20	-4.44502e-10	-1.36824	2.28133e-10	-4.44502e-10	-1.415	1.18398e-05	-4.44502e-10	-1.41008
103336181	chr14:103336181:T:C	9.74789e-20	-4.44502e-10	-1.20372	3.25718e-10	-4.44502e-10	-1.0589	1.47577e-05	-4.44502e-10	-1.18979
103336358	chr14:103336358:G:A	3.58016e-20	-2.20537	-4.62281e-10	1.00924e-10	-2.23056	-4.62281e-10	5.17612e-06	-2.2375	-4.62281e-10
103336970	chr14:103336970:T:C	1.45423e-19	-4.44502e-10	-0.80371	3.81895e-10	-4.44502e-10	-0.899785	2.00872e-05	-4.44502e-10	-0.881469
103337083	chr14:103337083:T:C	7.90679e-20	-4.44502e-10	-1.41305	2.21828e-10	-4.44502e-10	-1.44303	1.14777e-05	-4.44502e-10	-1.44114
103337313	chr14:103337313:A:G	1.3427e-19	-4.44502e-10	-0.883509	3.64881e-10	-4.44502e-10	-0.945358	1.88054e-05	-4.44502e-10	-0.947409
103337465	chr14:103337465:G:A	1.06609e-19	-4.44502e-10	-1.11419	2.84319e-10	-4.44502e-10	-1.19483	1.4637e-05	-4.44502e-10	-1.198
103337711	chr14:103337711:T:G	1.54035e-19	-4.44502e-10	-0.746177	4.02676e-10	-4.44502e-10	-0.846796	2.11833e-05	-4.44502e-10	-0.828338
103337804	chr14:103337804:C:T	7.95981e-20	-4.44502e-10	-1.40637	2.22955e-10	-4.44502e-10	-1.43796	1.15373e-05	-4.44502e-10	-1.43597
103339033	chr14:103339033:C:T	1.01141e-19	-4.44502e-10	-1.16685	2.86174e-10	-4.44502e-10	-1.18833	1.48594e-05	-4.44502e-10	-1.18292
103339415	chr14:103339415:C:T	7.40884e-20	-4.44502e-10	-1.4781	2.31282e-10	-4.44502e-10	-1.40129	1.19392e-05	-4.44502e-10	-1.40173
103339610	chr14:103339610:ATTG:A	1.54242e-20	-2.1511	-0.896323	4.92458e-11	-2.22193	-0.726174	2.52419e-06	-2.23918	-0.71645
103339882	chr14:103339882:G:A	1.51779e-20	-2.16406	-0.899454	4.94139e-11	-2.21518	-0.729513	2.50988e-06	-2.24148	-0.719842
103339923	chr14:103339923:A:G	8.04555e-20	-4.44502e-10	-1.39566	2.16422e-10	-4.44502e-10	-1.4677	1.11725e-05	-4.44502e-10	-1.4681
103340019	chr14:103340019:C:T	1.88995e-19	-4.44502e-10	-0.541639	5.06495e-10	-4.44502e-10	-0.617414	2.62786e-05	-4.44502e-10	-0.6128
103340042	chr14:103340042:A:G	8.25513e-20	-4.44502e-10	-1.36994	2.30183e-10	-4.44502e-10	-1.40606	1.19864e-05	-4.44502e-10	-1.39778
103340322	chr14:103340322:A:G	8.83483e-20	-4.44502e-10	-1.30207	2.51411e-10	-4.44502e-10	-1.31784	1.30377e-05	-4.44502e-10	-1.31371
103340513	chr14:103340513:G:A	3.48784e-20	-2.23149	-4.62281e-10	1.0566e-10	-2.1847	-4.62281e-10	5.24648e-06	-2.224	-4.62281e-10
103340522	chr14:103340522:T:A	7.52742e-20	-4.44502e-10	-1.46222	2.14837e-10	-4.44502e-10	-1.47505	1.11219e-05	-4.44502e-10	-1.47264
103341636	chr14:103341636:A:G	5.23562e-20	-1.82529	-4.62281e-10	1.84413e-10	-1.62775	-4.62281e-10	6.73451e-06	-1.97431	-4.62281e-10
103341688	chr14:103341688:C:G	7.4306e-20	-4.44502e-10	-1.47517	2.13963e-10	-4.44502e-10	-1.47913	1.10263e-05	-4.44502e-10	-1.48127
103341816	chr14:103341816:A:G	1.35749e-20	-2.10575	-1.06938	3.90397e-11	-2.23809	-0.942261	2.05326e-06	-2.2247	-0.937426
103341970	chr14:103341970:G:GT	5.22038e-20	-1.8282	-4.62281e-10	1.83751e-10	-1.63135	-4.62281e-10	6.7186e-06	-1.97667	-4.62281e-10
103342311	chr14:103342311:CAG:C	9.68377e-20	-4.44502e-10	-1.21032	2.62648e-10	-4.44502e-10	-1.27411	1.3619e-05	-4.44502e-10	-1.27009
103342556	chr14:103342556:G:C	1.21297e-19	-4.44502e-10	-0.985118	3.30869e-10	-4.44502e-10	-1.04321	1.7052e-05	-4.44502e-10	-1.04528
103342975	chr14:103342975:T:C	5.27884e-20	-1.81707	-4.62281e-10	1.86118e-10	-1.61855	-4.62281e-10	6.77671e-06	-1.96806	-4.62281e-10
103343041	chr14:103343041:C:G	1.16339e-19	-4.44502e-10	-1.02685	3.04688e-10	-4.44502e-10	-1.12564	1.58714e-05	-4.44502e-10	-1.11704
103343109	chr14:103343109:G:A	8.49535e-20	-4.44502e-10	-1.34126	2.34855e-10	-4.44502e-10	-1.38596	1.22469e-05	-4.44502e-10	-1.37628
103343114	chr14:103343114:GTC:G	5.50721e-20	-1.77472	-4.62281e-10	1.93169e-10	-1.58136	-4.62281e-10	6.96218e-06	-1.94106	-4.62281e-10
103343410	chr14:103343410:G:A	8.14047e-20	-1.38393	-4.62281e-10	1.59487e-10	-1.77296	-4.62281e-10	8.70414e-06	-1.71776	-4.62281e-10
103343504	chr14:103343504:A:C	1.44001e-20	-2.16998	-0.946147	4.11485e-11	-2.21584	-0.911902	2.08237e-06	-2.24058	-0.90746
103343840	chr14:103343840:T:C	8.82008e-21	-2.22144	-1.38489	2.85106e-11	-2.14981	-1.34484	1.34495e-06	-2.23647	-1.34873
103344361	chr14:103344361:T:C	8.60795e-20	-4.44502e-10	-1.32809	2.38341e-10	-4.44502e-10	-1.37123	1.24393e-05	-4.44502e-10	-1.36069
103344482	chr14:103344482:A:G	8.32153e-20	-4.44502e-10	-1.36193	2.19759e-10	-4.44502e-10	-1.4524	1.13396e-05	-4.44502e-10	-1.45325
103344576	chr14:103344576:A:G	1.72768e-20	-2.23471	-0.699283	4.98288e-11	-2.16195	-0.774389	2.75304e-06	-2.11242	-0.756424
103344687	chr14:103344687:A:T	1.17547e-19	-4.44502e-10	-1.01652	3.2147e-10	-4.44502e-10	-1.07202	1.65781e-05	-4.44502e-10	-1.07347
103344844	chr14:103344844:A:G	7.94692e-21	-2.23924	-1.47133	3.74343e-11	-1.73993	-1.48242	1.56816e-06	-1.94966	-1.48199
103344912	chr14:103344912:A:C	1.03447e-20	-2.15369	-1.2932	2.85205e-11	-2.22346	-1.27085	1.45719e-06	-2.23726	-1.26779
103344983	chr14:103344983:G:GA	7.37248e-20	-4.44502e-10	-1.48302	2.18218e-10	-4.44502e-10	-1.45943	1.12761e-05	-4.44502e-10	-1.45887
103345199	chr14:103345199:A:G	1.17934e-19	-4.44502e-10	-1.01323	3.22464e-10	-4.44502e-10	-1.06894	1.66294e-05	-4.44502e-10	-1.07038
103345576	chr14:103345576:G:A	1.66305e-19	-4.44502e-10	-0.669534	4.46328e-10	-4.44502e-10	-0.743875	2.31172e-05	-4.44502e-10	-0.740975
103345597	chr14:103345597:AGT:A	2.0379e-19	-4.44502e-10	-0.466271	4.69371e-10	-4.44502e-10	-0.693536	2.59815e-05	-4.44502e-10	-0.624171
103345683	chr14:103345683:C:G	7.84636e-20	-4.44502e-10	-1.42072	2.23535e-10	-4.44502e-10	-1.43536	1.1481e-05	-4.44502e-10	-1.44086
103345764	chr14:103345764:A:G	1.24798e-19	-4.44502e-10	-0.956664	3.40209e-10	-4.44502e-10	-1.01537	1.75641e-05	-4.44502e-10	-1.0157
103345794	chr14:103345794:A:G	7.62889e-20	-4.44502e-10	-1.44883	2.26238e-10	-4.44502e-10	-1.42334	1.16871e-05	-4.44502e-10	-1.42307
103345944	chr14:103345944:T:C	4.99418e-20	-1.8725	-4.62281e-10	1.74212e-10	-1.68466	-4.62281e-10	6.48769e-06	-2.01165	-4.62281e-10
103346088	chr14:103346088:C:T	1.16276e-20	-2.20432	-1.12566	3.52728e-11	-2.18195	-1.09986	1.72417e-06	-2.24262	-1.09419
103346102	chr14:103346102:T:C	3.69899e-20	-2.17271	-4.62281e-10	1.18384e-10	-2.07099	-4.62281e-10	6.00296e-06	-2.0893	-4.62281e-10
103346159	chr14:103346159:G:A	8.60477e-20	-4.44502e-10	-1.32846	2.64349e-10	-4.44502e-10	-1.26766	1.34492e-05	-4.44502e-10	-1.28263
103346223	chr14:103346223:G:A	7.36861e-20	-4.44502e-10	-1.48354	2.12923e-10	-4.44502e-10	-1.484	1.09969e-05	-4.44502e-10	-1.48394
103346298	chr14:103346298:A:G	8.48881e-20	-4.44502e-10	-1.34202	2.61146e-10	-4.44502e-10	-1.27985	1.33154e-05	-4.44502e-10	-1.29263
103346447	chr14:103346447:A:G	4.7121e-20	-1.93064	-4.62281e-10	1.61892e-10	-1.758	-4.62281e-10	6.24019e-06	-2.05054	-4.62281e-10
103346656	chr14:103346656:A:G	7.45336e-20	-4.44502e-10	-1.47211	2.26801e-10	-4.44502e-10	-1.42086	1.17144e-05	-4.44502e-10	-1.42074
103346749	chr14:103346749:A:G	4.22934e-20	-2.03873	-4.62281e-10	1.41544e-10	-1.89232	-4.62281e-10	5.74207e-06	-2.13373	-4.62281e-10
103346902	chr14:103346902:A:G	2.36922e-20	-2.04039	-0.577825	7.27972e-11	-2.24327	-0.313981	4.01721e-06	-2.19933	-0.291637
103347078	chr14:103347078:CTATG:C	7.92105e-20	-4.44502e-10	-1.41125	2.15159e-10	-4.44502e-10	-1.47355	1.11058e-05	-4.44502e-10	-1.47409
103347328	chr14:103347328:A:G	7.9955e-20	-4.44502e-10	-1.4019	2.16157e-10	-4.44502e-10	-1.46893	1.11473e-05	-4.44502e-10	-1.47036
103347370	chr14:103347370:T:C	4.15361e-20	-2.0568	-4.62281e-10	1.38192e-10	-1.91629	-4.62281e-10	5.67043e-06	-2.14629	-4.62281e-10
103347550	chr14:103347550:A:G	2.95674e-20	-2.03886	-0.357825	1.03571e-10	-1.75431	-0.450367	5.56701e-06	-1.74523	-0.419463
103348042	chr14:103348042:T:G	7.48104e-20	-4.44502e-10	-1.4684	2.26593e-10	-4.44502e-10	-1.42177	1.16783e-05	-4.44502e-10	-1.42382
103348073	chr14:103348073:A:G	9.54854e-20	-4.44502e-10	-1.22439	3.09886e-10	-4.44502e-10	-1.10872	1.43674e-05	-4.44502e-10	-1.21659
103348092	chr14:103348092:A:G	2.35352e-19	-4.44502e-10	-0.322276	6.17425e-10	-4.44502e-10	-0.419372	3.22217e-05	-4.44502e-10	-0.408914
103348154	chr14:103348154:A:T	2.40101e-19	-4.44502e-10	-0.3023	6.79775e-10	-4.44502e-10	-0.323168	3.56761e-05	-4.44502e-10	-0.307073
103348164	chr14:103348164:A:T	1.07541e-19	-4.44502e-10	-1.10549	3.59089e-10	-4.44502e-10	-0.961359	1.63408e-05	-4.44502e-10	-1.08789
103348753	chr14:103348753:G:T	2.95627e-20	-1.90349	-0.493358	6.83601e-11	-2.12203	-0.498116	3.46769e-06	-2.13718	-0.500882
103348863	chr14:103348863:C:T	7.39986e-20	-4.44502e-10	-1.47931	2.19721e-10	-4.44502e-10	-1.45257	1.14146e-05	-4.44502e-10	-1.44666
103349786	chr14:103349786:TGA:T	8.57065e-20	-4.44502e-10	-1.33243	2.65594e-10	-4.44502e-10	-1.26296	1.35826e-05	-4.44502e-10	-1.27276
103349788	chr14:103349788:A:ATTT	8.57065e-20	-4.44502e-10	-1.33243	2.65594e-10	-4.44502e-10	-1.26296	1.35826e-05	-4.44502e-10	-1.27276
```
