## Supplementary material for "Characterization of shared and ancestry-specific signals driving complex traits using multi-ancestry fine-mapping": susiex_nc3.cs80.snp (part 2 of 2)

```
103350979	chr14:103350979:A:G	1.55789e-20	-1.92983	-1.10762	4.00985e-11	-2.02486	-1.12873	1.90965e-06	-2.12077	-1.11386
103351126	chr14:103351126:A:C	9.38111e-20	-4.44502e-10	-1.24208	3.02247e-10	-4.44502e-10	-1.13368	1.49132e-05	-4.44502e-10	-1.17931
103351174	chr14:103351174:G:A	8.79126e-20	-4.44502e-10	-1.30702	2.72945e-10	-4.44502e-10	-1.23566	1.39399e-05	-4.44502e-10	-1.2468
103351294	chr14:103351294:C:T	1.45534e-20	-2.1161	-0.98944	2.94958e-11	-2.24078	-1.2199	1.6061e-06	-2.24323	-1.16451
103351322	chr14:103351322:C:T	8.99574e-20	-1.28402	-4.62281e-10	1.35594e-10	-1.93526	-4.62281e-10	9.45895e-06	-1.63459	-4.62281e-10
103351349	chr14:103351349:G:A	6.49321e-20	-1.15361	-0.456408	1.13021e-10	-1.70791	-0.409448	5.2858e-06	-1.81505	-0.401481
103351355	chr14:103351355:T:C	5.28869e-20	-1.27689	-0.538312	9.50295e-11	-1.79609	-0.49465	4.48633e-06	-1.89412	-0.486399
103351447	chr14:103351447:G:A	7.72055e-20	-4.44502e-10	-1.43689	2.31182e-10	-4.44502e-10	-1.40172	1.19977e-05	-4.44502e-10	-1.39684
103351567	chr14:103351567:T:C	4.02075e-20	-1.42122	-0.668082	7.47971e-11	-1.87963	-0.650524	3.52002e-06	-1.97315	-0.649932
103351732	chr14:103351732:AG:A	2.39576e-20	-2.21867	-0.388397	6.84336e-11	-2.17858	-0.440485	3.88157e-06	-2.18113	-0.344185
103352424	chr14:103352424:G:A	8.4619e-20	-4.44502e-10	-1.3452	2.60985e-10	-4.44502e-10	-1.28047	1.27059e-05	-4.44502e-10	-1.33948
103352464	chr14:103352464:A:C	8.13592e-20	-4.44502e-10	-1.38449	2.26164e-10	-4.44502e-10	-1.42367	1.18836e-05	-4.44502e-10	-1.40639
103352591	chr14:103352591:A:G	7.36558e-20	-4.44502e-10	-1.48396	2.13454e-10	-4.44502e-10	-1.48151	1.10222e-05	-4.44502e-10	-1.48164
103352691	chr14:103352691:G:T	7.99286e-20	-4.44502e-10	-1.40223	2.43591e-10	-4.44502e-10	-1.34944	1.24713e-05	-4.44502e-10	-1.35813
103352733	chr14:103352733:G:A	7.85314e-20	-4.44502e-10	-1.41986	2.42929e-10	-4.44502e-10	-1.35216	1.22615e-05	-4.44502e-10	-1.37509
103352744	chr14:103352744:C:T	4.41742e-20	-1.99522	-4.62281e-10	1.05749e-10	-2.18386	-4.62281e-10	5.28646e-06	-2.21641	-4.62281e-10
103352892	chr14:103352892:T:G	7.88584e-20	-4.44502e-10	-1.41571	2.39429e-10	-4.44502e-10	-1.36667	1.22644e-05	-4.44502e-10	-1.37486
103352920	chr14:103352920:G:A	1.28236e-19	-0.929486	-4.62281e-10	6.06177e-10	-0.437758	-4.62281e-10	1.61811e-05	-1.09771	-4.62281e-10
103352990	chr14:103352990:A:C	3.63238e-20	-2.19089	-4.62281e-10	1.05735e-10	-2.18399	-4.62281e-10	5.44178e-06	-2.18745	-4.62281e-10
103353853	chr14:103353853:G:A	7.86051e-20	-4.44502e-10	-1.41892	2.38358e-10	-4.44502e-10	-1.37115	1.22161e-05	-4.44502e-10	-1.3788
103353879	chr14:103353879:G:A	7.86542e-20	-4.44502e-10	-1.4183	2.17557e-10	-4.44502e-10	-1.46247	1.11905e-05	-4.44502e-10	-1.46649
103353957	chr14:103353957:C:T	7.7177e-20	-4.44502e-10	-1.43726	2.26895e-10	-4.44502e-10	-1.42044	1.17144e-05	-4.44502e-10	-1.42073
103354507	chr14:103354507:A:T	8.03822e-20	-4.44502e-10	-1.39657	2.46273e-10	-4.44502e-10	-1.33849	1.29571e-05	-4.44502e-10	-1.31991
103355061	chr14:103355061:T:C	8.51901e-21	-2.16615	-1.47491	2.54362e-11	-2.21053	-1.39822	1.27867e-06	-2.2424	-1.39333
103355171	chr14:103355171:C:T	7.62863e-20	-4.44502e-10	-1.44887	2.15493e-10	-4.44502e-10	-1.472	1.11658e-05	-4.44502e-10	-1.46869
103355291	chr14:103355291:C:T	1.85261e-19	-4.44502e-10	-0.561595	9.86572e-10	-4.44502e-10	0.0493062	5.05248e-05	-4.44502e-10	0.0409098
103355295	chr14:103355295:T:C	1.1848e-19	-4.44502e-10	-1.00862	4.02564e-10	-4.44502e-10	-0.847077	1.81082e-05	-4.44502e-10	-0.985189
103355491	chr14:103355491:C:T	3.54608e-20	-1.03565	-1.17928	1.06428e-10	-1.06669	-1.11077	5.69026e-06	-0.993424	-1.14937
103355882	chr14:103355882:A:C	8.87636e-20	-4.44502e-10	-1.29738	2.45199e-10	-4.44502e-10	-1.34286	1.30739e-05	-4.44502e-10	-1.31094
103355948	chr14:103355948:A:G	7.70923e-20	-4.44502e-10	-1.43836	2.15823e-10	-4.44502e-10	-1.47047	1.11011e-05	-4.44502e-10	-1.47451
103355953	chr14:103355953:G:C	1.00366e-19	-4.44502e-10	-1.17454	4.41263e-10	-4.44502e-10	-0.755288	2.2563e-05	-4.44502e-10	-0.765241
103356147	chr14:103356147:AG:A	3.28929e-20	-1.14922	-1.14089	1.1914e-10	-1.00973	-1.0549	5.4649e-06	-1.08183	-1.10137
103356236	chr14:103356236:T:C	7.58618e-20	-4.44502e-10	-1.45445	2.16638e-10	-4.44502e-10	-1.4667	1.12216e-05	-4.44502e-10	-1.46372
103356350	chr14:103356350:G:A	1.09318e-19	-2.19412	1.10502	3.24057e-10	-2.11967	1.05566	1.76037e-05	-2.01148	0.998035
103356425	chr14:103356425:C:G	1.07331e-20	-1.96766	-1.44237	4.19435e-11	-1.64143	-1.46718	1.95912e-06	-1.74035	-1.46871
103356575	chr14:103356575:G:A	9.39361e-20	-4.44502e-10	-1.24074	2.6395e-10	-4.44502e-10	-1.26917	1.37798e-05	-4.44502e-10	-1.25835
103356782	chr14:103356782:C:A	7.62645e-20	-4.44502e-10	-1.44915	2.16927e-10	-4.44502e-10	-1.46537	1.11645e-05	-4.44502e-10	-1.46881
103356812	chr14:103356812:C:T	1.78172e-20	-2.07319	-0.830005	4.00109e-11	-2.1768	-0.978974	1.95188e-06	-2.22953	-0.983231
103356813	chr14:103356813:C:T	1.83964e-20	-2.05917	-0.812032	4.09499e-11	-2.16799	-0.964587	1.98959e-06	-2.2253	-0.968323
103356906	chr14:103356906:T:C	1.62894e-20	-1.60535	-1.38749	4.66724e-11	-1.60295	-1.39882	1.80743e-06	-1.89515	-1.3945
103357153	chr14:103357153:C:A	3.75717e-20	-2.15711	-4.62281e-10	1.45113e-10	-1.86741	-4.62281e-10	6.658e-06	-1.98573	-4.62281e-10
103357415	chr14:103357415:A:T	7.73011e-20	-4.44502e-10	-1.43565	2.19285e-10	-4.44502e-10	-1.45456	1.12738e-05	-4.44502e-10	-1.45907
103357664	chr14:103357664:G:A	9.32411e-20	-4.44502e-10	-1.24817	2.61955e-10	-4.44502e-10	-1.27676	1.36757e-05	-4.44502e-10	-1.26593
103357748	chr14:103357748:G:A	1.00995e-19	-4.44502e-10	-1.16829	2.61044e-10	-4.44502e-10	-1.28024	1.35088e-05	-4.44502e-10	-1.27821
103358589	chr14:103358589:C:T	2.27549e-20	-1.29581	-1.36277	7.54486e-11	-1.16165	-1.35983	3.68857e-06	-1.22507	-1.35124
103358777	chr14:103358777:C:T	8.33813e-20	-1.35994	-4.62281e-10	3.50321e-10	-0.986081	-4.62281e-10	1.07397e-05	-1.50761	-4.62281e-10
103358889	chr14:103358889:C:T	7.36621e-20	-4.44502e-10	-1.48387	2.15678e-10	-4.44502e-10	-1.47114	1.11727e-05	-4.44502e-10	-1.46808
103358981	chr14:103358981:T:C	2.15951e-20	-2.23232	-0.478575	5.37635e-11	-2.19387	-0.666469	2.97901e-06	-2.14742	-0.642546
103359013	chr14:103359013:G:A	1.66094e-20	-1.52727	-1.44612	7.83591e-11	-1.05397	-1.42966	3.08428e-06	-1.32264	-1.4326
103359214	chr14:103359214:C:T	7.72399e-20	-4.44502e-10	-1.43644	2.23035e-10	-4.44502e-10	-1.4376	1.13758e-05	-4.44502e-10	-1.45006
103359639	chr14:103359639:G:A	4.71653e-20	-1.96366	0.0339623	9.4123e-11	-2.06014	-0.240183	4.45704e-06	-2.18857	-0.198502
103359896	chr14:103359896:T:C	1.22689e-20	-1.97904	-1.29725	4.48654e-11	-1.66298	-1.37828	2.10001e-06	-1.76464	-1.37498
103360259	chr14:103360259:C:T	9.63407e-20	-4.44502e-10	-1.21547	2.70208e-10	-4.44502e-10	-1.24574	1.41213e-05	-4.44502e-10	-1.23387
103360635	chr14:103360635:C:A	7.75187e-20	-4.44502e-10	-1.43284	2.26383e-10	-4.44502e-10	-1.4227	1.17457e-05	-4.44502e-10	-1.41806
103360984	chr14:103360984:C:T	1.24358e-20	-1.78959	-1.47319	4.35296e-11	-1.58758	-1.4839	1.50551e-06	-1.98839	-1.48403
103361940	chr14:103361940:C:A	8.6344e-20	-4.44502e-10	-1.32502	2.31927e-10	-4.44502e-10	-1.3985	1.19228e-05	-4.44502e-10	-1.4031
103362301	chr14:103362301:T:C	5.66324e-19	-4.44502e-10	0.555807	1.25938e-09	-4.44502e-10	0.293443	6.35437e-05	-4.44502e-10	0.270174
103362644	chr14:103362644:C:T	1.26846e-19	-4.44502e-10	-0.940383	3.52634e-10	-4.44502e-10	-0.979498	1.83175e-05	-4.44502e-10	-0.973696
103362789	chr14:103362789:C:A	2.50301e-20	-1.27256	-1.29072	7.07423e-11	-1.30293	-1.28296	3.69014e-06	-1.30196	-1.27393
103362844	chr14:103362844:G:A	7.37232e-20	-4.44502e-10	-1.48304	2.12896e-10	-4.44502e-10	-1.48413	1.10018e-05	-4.44502e-10	-1.48349
103362991	chr14:103362991:A:C	1.13728e-19	-4.44502e-10	-1.04955	3.16334e-10	-4.44502e-10	-1.08813	1.64371e-05	-4.44502e-10	-1.08201
103363234	chr14:103363234:A:G	1.05542e-19	-4.44502e-10	-1.12425	2.94436e-10	-4.44502e-10	-1.15987	1.54115e-05	-4.44502e-10	-1.14644
103363644	chr14:103363644:G:A	1.03115e-19	-4.44502e-10	-1.14751	2.87901e-10	-4.44502e-10	-1.18231	1.50686e-05	-4.44502e-10	-1.16894
103364791	chr14:103364791:CT:C	7.91267e-20	-1.41231	-4.62281e-10	3.30712e-10	-1.04368	-4.62281e-10	1.01841e-05	-1.56073	-4.62281e-10
103365121	chr14:103365121:C:T	8.21584e-20	-1.37471	-4.62281e-10	3.45888e-10	-0.998814	-4.62281e-10	1.05324e-05	-1.5271	-4.62281e-10
103365301	chr14:103365301:G:A	7.41419e-20	-4.44502e-10	-1.47738	2.13145e-10	-4.44502e-10	-1.48296	1.10009e-05	-4.44502e-10	-1.48358
103365499	chr14:103365499:C:T	8.85108e-20	-4.44502e-10	-1.30023	2.6704e-10	-4.44502e-10	-1.25753	1.38382e-05	-4.44502e-10	-1.25412
103365852	chr14:103365852:T:C	1.19108e-19	-4.44502e-10	-1.00333	3.19079e-10	-4.44502e-10	-1.07949	1.70464e-05	-4.44502e-10	-1.04561
103366046	chr14:103366046:G:A	1.08586e-20	-1.97985	-1.41855	3.42083e-11	-1.97936	-1.3331	1.59997e-06	-2.07234	-1.33923
103366106	chr14:103366106:A:C	8.16536e-20	-4.44502e-10	-1.38087	2.30379e-10	-4.44502e-10	-1.4052	1.20763e-05	-4.44502e-10	-1.39031
103366127	chr14:103366127:C:A	1.03429e-19	-4.44502e-10	-1.14448	2.88737e-10	-4.44502e-10	-1.17941	1.51155e-05	-4.44502e-10	-1.16583
103366166	chr14:103366166:G:T	1.06204e-20	-2.00882	-1.41176	3.35885e-11	-2.00774	-1.32301	1.57933e-06	-2.09519	-1.32937
103366173	chr14:103366173:A:G	1.13891e-19	-4.44502e-10	-1.04811	3.1622e-10	-4.44502e-10	-1.08849	1.646e-05	-4.44502e-10	-1.08062
103366706	chr14:103366706:G:A	1.15107e-20	-1.91908	-1.421	3.62536e-11	-1.91777	-1.33662	1.67588e-06	-2.02258	-1.34264
103367048	chr14:103367048:G:A	4.71232e-20	-2.14283	0.212235	1.46643e-10	-1.9988	0.141866	8.10489e-06	-1.86765	0.0785661
103367332	chr14:103367332:A:T	5.65696e-20	-2.07279	0.324906	1.7215e-10	-1.93855	0.241984	1.07143e-05	-1.69491	0.184935
103367367	chr14:103367367:G:A	1.75052e-19	-0.618278	-4.62281e-10	4.54266e-10	-0.726246	-4.62281e-10	1.99885e-05	-0.886398	-4.62281e-10
103367545	chr14:103367545:T:G	2.51237e-20	-1.26606	-1.29349	7.34686e-11	-1.25918	-1.28889	3.8186e-06	-1.26207	-1.2796
103367597	chr14:103367597:G:A	4.12673e-19	-4.44502e-10	0.239295	9.27752e-10	-4.44502e-10	-0.0121653	4.70286e-05	-4.44502e-10	-0.0307976
103367611	chr14:103367611:G:A	7.5271e-20	-1.46226	-4.62281e-10	3.10222e-10	-1.10764	-4.62281e-10	9.72539e-06	-1.60681	-4.62281e-10
103367814	chr14:103367814:G:C	5.14135e-20	-2.21608	0.372622	1.35565e-10	-2.21832	0.282836	7.62761e-06	-2.13531	0.285532
103367965	chr14:103367965:T:C	1.31302e-19	-4.44502e-10	-0.905858	4.23846e-10	-4.44502e-10	-0.795559	2.14063e-05	-4.44502e-10	-0.817869
103367979	chr14:103367979:G:A	4.74598e-20	-2.23702	0.313543	1.32932e-10	-2.22121	0.26612	7.03158e-06	-2.16514	0.234001
103368417	chr14:103368417:G:A	8.88721e-20	-4.44502e-10	-1.29616	2.52266e-10	-4.44502e-10	-1.31444	1.33317e-05	-4.44502e-10	-1.29141
103368491	chr14:103368491:G:A	7.73313e-20	-4.44502e-10	-1.43526	2.19781e-10	-4.44502e-10	-1.4523	1.13861e-05	-4.44502e-10	-1.44916
103369152	chr14:103369152:G:A	1.88174e-20	-1.36827	-1.48031	7.95285e-11	-0.99263	-1.47618	2.42696e-06	-1.51783	-1.47708
103369238	chr14:103369238:G:A	4.4782e-20	-2.16801	0.186458	1.36193e-10	-2.05355	0.122694	7.47626e-06	-1.91973	0.0499094
103369415	chr14:103369415:A:G	8.06895e-20	-4.44502e-10	-1.39275	2.27198e-10	-4.44502e-10	-1.41911	1.16421e-05	-4.44502e-10	-1.42692
103370048	chr14:103370048:A:G	7.37032e-20	-4.44502e-10	-1.48331	2.1294e-10	-4.44502e-10	-1.48392	1.10023e-05	-4.44502e-10	-1.48345
103370600	chr14:103370600:C:A	7.52186e-20	-1.46296	-4.62281e-10	3.12477e-10	-1.1004	-4.62281e-10	9.71447e-06	-1.60794	-4.62281e-10
103370629	chr14:103370629:A:G	7.42894e-20	-4.44502e-10	-1.47539	2.18528e-10	-4.44502e-10	-1.45802	1.1257e-05	-4.44502e-10	-1.46057
103370728	chr14:103370728:G:C	4.3597e-19	-4.44502e-10	0.294213	1.09878e-09	-4.44502e-10	0.157025	5.41994e-05	-4.44502e-10	0.111117
103370754	chr14:103370754:C:T	8.56734e-20	-4.44502e-10	-1.33282	2.30526e-10	-4.44502e-10	-1.40457	1.18531e-05	-4.44502e-10	-1.40896
103371466	chr14:103371466:C:T	1.11847e-19	-4.44502e-10	-1.06623	3.12518e-10	-4.44502e-10	-1.10027	1.6334e-05	-4.44502e-10	-1.08831
103372572	chr14:103372572:A:C	5.08601e-20	-2.22643	0.372147	1.45257e-10	-2.2032	0.336776	7.74443e-06	-2.13365	0.29907
103372645	chr14:103372645:A:T	1.00234e-19	-4.44502e-10	-1.17585	2.74056e-10	-4.44502e-10	-1.2316	1.45726e-05	-4.44502e-10	-1.20241
103373407	chr14:103373407:G:A	1.08456e-19	-4.44502e-10	-1.09702	3.61974e-10	-4.44502e-10	-0.953358	1.66369e-05	-4.44502e-10	-1.06993
103373934	chr14:103373934:G:A	1.17938e-19	-4.44502e-10	-1.0132	3.28877e-10	-4.44502e-10	-1.04925	1.72087e-05	-4.44502e-10	-1.03614
103373949	chr14:103373949:AGTT:A	8.53148e-20	-1.33701	-4.62281e-10	3.60736e-10	-0.956784	-4.62281e-10	1.08654e-05	-1.49597	-4.62281e-10
103374157	chr14:103374157:G:A	8.31905e-20	-1.36223	-4.62281e-10	3.49532e-10	-0.988334	-4.62281e-10	1.06206e-05	-1.51876	-4.62281e-10
103374245	chr14:103374245:T:C	8.3836e-20	-4.44502e-10	-1.3545	2.27009e-10	-4.44502e-10	-1.41994	1.16773e-05	-4.44502e-10	-1.4239
103374255	chr14:103374255:G:T	9.43744e-19	-4.44502e-10	1.0665	1.48425e-09	-4.44502e-10	0.457737	7.87743e-05	-4.44502e-10	0.485034
103374681	chr14:103374681:A:G	1.5485e-20	-1.93932	-1.10417	4.68723e-11	-1.88516	-1.11234	2.89538e-06	-1.6964	-1.12203
103374959	chr14:103374959:C:T	1.8424e-20	-1.74308	-1.12662	6.07806e-11	-1.58884	-1.14882	4.30004e-06	-1.24872	-1.17421
103374988	chr14:103374988:G:A	1.21666e-19	-4.44502e-10	-0.982075	3.94914e-10	-4.44502e-10	-0.866262	1.97928e-05	-4.44502e-10	-0.896236
103375336	chr14:103375336:G:A	1.03509e-20	-2.1938	-1.25248	2.61857e-11	-2.24053	-1.33919	1.36783e-06	-2.24144	-1.32689
103376016	chr14:103376016:G:A	6.1519e-19	0.638572	-4.62281e-10	1.44316e-09	0.429659	-4.62281e-10	5.86831e-05	0.190599	-4.62281e-10
103376120	chr14:103376120:A:T	8.47761e-20	-4.44502e-10	-1.34335	2.28886e-10	-4.44502e-10	-1.4117	1.17724e-05	-4.44502e-10	-1.4158
103376281	chr14:103376281:A:C	8.64471e-20	-4.44502e-10	-1.32383	2.3214e-10	-4.44502e-10	-1.39759	1.19366e-05	-4.44502e-10	-1.40195
103376313	chr14:103376313:A:G	1.56383e-20	-1.91412	-1.11952	4.75226e-11	-1.85645	-1.12727	2.95441e-06	-1.66129	-1.13696
103376365	chr14:103376365:A:G	1.8189e-20	-1.43311	-1.44943	7.74432e-11	-1.01318	-1.4822	3.54458e-06	-1.13448	-1.48165
103376430	chr14:103376430:T:C	6.03437e-19	-4.44502e-10	0.619283	1.51304e-09	-4.44502e-10	0.47695	7.44864e-05	-4.44502e-10	0.429063
103376796	chr14:103376796:G:A	1.12797e-20	-1.92491	-1.43544	3.36373e-11	-1.86646	-1.46283	1.62692e-06	-1.94409	-1.45077
103377007	chr14:103377007:G:A	7.07776e-20	-1.72542	0.201599	1.76806e-10	-1.55795	-0.111927	1.40973e-05	-1.18717	-0.0483981
103378293	chr14:103378293:G:A	5.92312e-20	-1.96849	0.266579	1.77325e-10	-1.90744	0.240494	1.04953e-05	-1.7382	0.207571
103378493	chr14:103378493:C:T	4.03912e-19	-4.44502e-10	0.217837	1.02047e-09	-4.44502e-10	0.0830841	5.06364e-05	-4.44502e-10	0.0431164
103378517	chr14:103378517:G:A	1.90056e-20	-1.38967	-1.44896	8.2625e-11	-0.948528	-1.48209	3.77614e-06	-1.07132	-1.48153
103378561	chr14:103378561:T:C	5.18912e-20	-1.8009	-0.0333098	1.59208e-10	-1.65212	-0.122604	1.12386e-05	-1.30257	-0.15963
103379025	chr14:103379025:C:A	4.80282e-20	-1.81239	-0.0991797	1.47142e-10	-1.66475	-0.188786	1.03594e-05	-1.31892	-0.22473
103379196	chr14:103379196:G:A	1.45761e-19	-4.44502e-10	-0.801388	4.74167e-10	-4.44502e-10	-0.683371	2.38921e-05	-4.44502e-10	-0.708007
103379734	chr14:103379734:TC:T	6.21388e-20	-1.97395	0.319961	1.85283e-10	-1.91366	0.290616	1.09537e-05	-1.7458	0.257921
103379870	chr14:103379870:G:A	1.21645e-19	-4.44502e-10	-0.982254	3.38983e-10	-4.44502e-10	-1.01898	1.77753e-05	-4.44502e-10	-1.00374
103380379	chr14:103380379:G:A	1.7678e-20	-1.74924	-1.1618	5.85947e-11	-1.59265	-1.18163	4.15089e-06	-1.25312	-1.20511
103380404	chr14:103380404:A:G	7.36427e-20	-4.44502e-10	-1.48413	2.13568e-10	-4.44502e-10	-1.48098	1.10439e-05	-4.44502e-10	-1.47968
103380462	chr14:103380462:C:T	1.1261e-20	-2.10843	-1.25359	3.14214e-11	-2.02978	-1.36766	1.79048e-06	-1.9415	-1.35757
103380678	chr14:103380678:G:T	7.60971e-20	-4.44502e-10	-1.45135	2.16943e-10	-4.44502e-10	-1.46529	1.12342e-05	-4.44502e-10	-1.46259
103380718	chr14:103380718:G:A	1.04818e-20	-2.11864	-1.31508	2.97453e-11	-2.0424	-1.40985	1.68783e-06	-1.95659	-1.40152
103380754	chr14:103380754:G:T	1.98307e-19	-4.44502e-10	-0.493542	5.68482e-10	-4.44502e-10	-0.50196	2.9083e-05	-4.44502e-10	-0.511399
103380833	chr14:103380833:AAACCATCTT:A	1.16859e-19	-4.44502e-10	-1.02239	3.26616e-10	-4.44502e-10	-1.05615	1.71091e-05	-4.44502e-10	-1.04194
103380937	chr14:103380937:C:T	1.66351e-20	-1.79599	-1.17585	5.47843e-11	-1.64604	-1.19549	3.83923e-06	-1.318	-1.21828
103380950	chr14:103380950:T:A	1.67989e-20	-1.77528	-1.18676	5.54997e-11	-1.62251	-1.20604	3.91616e-06	-1.28794	-1.22851
103381081	chr14:103381081:T:G	7.382e-20	-4.44502e-10	-1.48173	2.15927e-10	-4.44502e-10	-1.46999	1.11328e-05	-4.44502e-10	-1.47165
103381423	chr14:103381423:C:T	1.79792e-20	-1.42517	-1.46897	7.89695e-11	-0.992001	-1.48387	3.61606e-06	-1.1121	-1.48407
103382079	chr14:103382079:C:T	1.17805e-19	-4.44502e-10	-1.01433	3.28608e-10	-4.44502e-10	-1.05007	1.71686e-05	-4.44502e-10	-1.03847
103382093	chr14:103382093:G:A	3.72352e-20	-2.1661	-4.62281e-10	1.00974e-10	-2.23007	-4.62281e-10	5.61464e-06	-2.15618	-4.62281e-10
103382445	chr14:103382445:C:G	4.15522e-20	-2.05641	-4.62281e-10	1.56404e-10	-1.79249	-4.62281e-10	7.64922e-06	-1.84695	-4.62281e-10
103382679	chr14:103382679:G:A	1.18106e-19	-4.44502e-10	-1.01178	3.17817e-10	-4.44502e-10	-1.08345	1.70674e-05	-4.44502e-10	-1.04438
103383012	chr14:103383012:G:A	1.04912e-18	-4.44502e-10	1.17235	2.85534e-09	-4.44502e-10	1.11202	0.000158523	-4.44502e-10	1.18435
103383108	chr14:103383108:T:C	7.85197e-20	-4.44502e-10	-1.42001	2.27442e-10	-4.44502e-10	-1.41804	1.15522e-05	-4.44502e-10	-1.43468
103383116	chr14:103383116:T:C	7.68074e-20	-4.44502e-10	-1.44206	2.16631e-10	-4.44502e-10	-1.46674	1.12447e-05	-4.44502e-10	-1.46166
103383378	chr14:103383378:C:T	1.74878e-19	-0.314819	-0.304451	1.71236e-10	-1.14816	-0.553726	1.04826e-05	-1.01504	-0.516799
103383547	chr14:103383547:G:T	3.46613e-20	-2.23774	-4.62281e-10	1.00457e-10	-2.2352	-4.62281e-10	5.20969e-06	-2.23103	-4.62281e-10
103384087	chr14:103384087:A:G	1.60116e-20	-2.15497	-0.85507	4.27416e-11	-2.10859	-0.98117	2.38279e-06	-2.04995	-0.963327
103384096	chr14:103384096:C:T	1.8985e-19	-0.500229	-0.0368933	1.88303e-10	-1.29766	-0.309217	1.15294e-05	-1.17218	-0.264473
103384117	chr14:103384117:C:T	8.02013e-20	-4.44502e-10	-1.39882	2.28437e-10	-4.44502e-10	-1.41367	1.18213e-05	-4.44502e-10	-1.41165
103384626	chr14:103384626:C:T	1.85729e-20	-2.17515	-0.686509	4.88503e-11	-2.13282	-0.823344	2.71976e-06	-2.07941	-0.801604
103384752	chr14:103384752:A:C	7.60682e-20	-4.44502e-10	-1.45173	2.18401e-10	-4.44502e-10	-1.4586	1.1214e-05	-4.44502e-10	-1.46439
103384935	chr14:103384935:A:G	9.68861e-20	0.106898	-1.31672	1.29894e-10	-0.660203	-1.31801	9.301e-06	-0.32921	-1.32222
103385827	chr14:103385827:C:G	8.55776e-19	-0.440548	1.4092	6.20204e-10	-1.25355	0.838669	4.00303e-05	-1.12739	0.935474
103386270	chr14:103386270:G:T	1.22206e-19	-1.66522	0.687569	4.35407e-10	-1.32735	0.558703	2.5253e-05	-1.25343	0.600815
103386439	chr14:103386439:C:T	4.8122e-20	-1.90962	-4.62281e-10	1.93298e-10	-1.5807	-4.62281e-10	9.31196e-06	-1.65025	-4.62281e-10
103387023	chr14:103387023:A:C	4.75918e-20	-0.839082	-1.08162	6.59393e-11	-1.52456	-1.13164	3.86452e-06	-1.40416	-1.12556
103387030	chr14:103387030:T:G	2.70886e-18	1.65743	0.463494	3.40208e-09	1.0451	0.242115	0.000322972	1.55148	0.344529
103387894	chr14:103387894:G:A	7.46493e-20	-4.44502e-10	-1.47056	2.14952e-10	-4.44502e-10	-1.47451	1.11738e-05	-4.44502e-10	-1.46798
103389016	chr14:103389016:A:C	7.38811e-20	-4.44502e-10	-1.4809	2.12904e-10	-4.44502e-10	-1.48409	1.09991e-05	-4.44502e-10	-1.48374
103389504	chr14:103389504:A:G	9.67298e-20	-4.44502e-10	-1.21144	2.72744e-10	-4.44502e-10	-1.2364	1.38839e-05	-4.44502e-10	-1.25082
103390045	chr14:103390045:G:A	1.23266e-19	-1.91604	0.947027	3.05247e-10	-1.98141	0.857605	1.90023e-05	-1.7831	0.846107
103390170	chr14:103390170:C:T	8.16561e-20	-4.44502e-10	-1.38084	2.31828e-10	-4.44502e-10	-1.39893	1.20025e-05	-4.44502e-10	-1.39644
103390988	chr14:103390988:G:A	2.97279e-19	-0.653389	0.5647	2.96132e-10	-1.39576	0.241632	1.81755e-05	-1.27814	0.29666
103391200	chr14:103391200:G:A	7.43114e-20	-4.44502e-10	-1.47509	2.13611e-10	-4.44502e-10	-1.48077	1.10566e-05	-4.44502e-10	-1.47852
103391613	chr14:103391613:G:A	3.35441e-19	-0.723355	0.755441	3.30679e-10	-1.44682	0.403039	2.03181e-05	-1.33281	0.462765
103391648	chr14:103391648:G:A	7.65259e-20	-4.44502e-10	-1.44573	2.28622e-10	-4.44502e-10	-1.41286	1.1797e-05	-4.44502e-10	-1.41371
103391663	chr14:103391663:C:T	7.41357e-20	-4.44502e-10	-1.47746	2.14394e-10	-4.44502e-10	-1.47711	1.1168e-05	-4.44502e-10	-1.4685
103391957	chr14:103391957:T:G	7.5504e-20	-4.44502e-10	-1.45917	2.17015e-10	-4.44502e-10	-1.46496	1.1311e-05	-4.44502e-10	-1.45578
103392307	chr14:103392307:G:A	8.14431e-20	-4.44502e-10	-1.38345	2.31275e-10	-4.44502e-10	-1.40132	1.19734e-05	-4.44502e-10	-1.39886
103392336	chr14:103392336:G:A	3.57715e-18	1.56184	0.837118	4.43904e-09	0.960977	0.592286	0.000419546	1.4578	0.699818
103392895	chr14:103392895:C:T	1.86767e-19	-1.73794	1.18444	6.37173e-10	-1.44329	1.0554	3.79346e-05	-1.35512	1.10943
103393625	chr14:103393625:C:T	1.19473e-18	2.10974	-0.80742	1.10277e-09	0.967015	-0.806361	9.90863e-05	1.51721	-0.802769
103393869	chr14:103393869:G:A	7.41805e-19	1.40333	-0.5776	1.26259e-09	0.804695	-0.508705	9.70197e-05	1.18976	-0.496404
103393972	chr14:103393972:T:G	9.74996e-19	1.59974	-0.500668	1.65344e-09	0.994876	-0.429194	0.000128237	1.38991	-0.417586
103395366	chr14:103395366:T:TC	1.32971e-18	1.51299	-0.103631	2.0554e-09	0.915623	-0.132327	0.000168945	1.34262	-0.0946024
103395369	chr14:103395369:A:G	2.47331e-19	-1.78898	1.51635	7.05377e-10	-1.50505	1.21886	4.38845e-05	-1.40412	1.30412
103395807	chr14:103395807:G:A	3.71102e-18	1.78942	0.64628	4.64405e-09	1.17636	0.422052	0.000445974	1.68921	0.529492
103395856	chr14:103395856:G:A	1.45409e-18	1.62675	-0.127967	2.2501e-09	1.01692	-0.143119	0.00018516	1.45137	-0.111707
103395889	chr14:103395889:A:T	7.36776e-20	-4.44502e-10	-1.48366	2.13552e-10	-4.44502e-10	-1.48105	1.10229e-05	-4.44502e-10	-1.48158
103395985	chr14:103395985:G:A	3.47336e-18	1.76765	0.601866	4.34575e-09	1.15576	0.37626	0.000416051	1.66721	0.482048
103396344	chr14:103396344:G:A	7.30361e-20	-1.81766	0.325256	2.62624e-10	-1.53597	0.261758	1.48359e-05	-1.45759	0.273087
103397139	chr14:103397139:G:A	1.92657e-20	-1.98636	-0.83867	4.99568e-11	-1.92422	-1.00955	2.85642e-06	-1.88403	-0.947951
103397475	chr14:103397475:C:T	7.92455e-20	-4.44502e-10	-1.41081	2.37929e-10	-4.44502e-10	-1.37296	1.2298e-05	-4.44502e-10	-1.37212
103399140	chr14:103399140:T:A	2.59056e-19	-0.658015	0.431702	2.6153e-10	-1.39804	0.119656	1.60169e-05	-1.28097	0.17306
103399556	chr14:103399556:G:A	1.02816e-19	-4.44502e-10	-1.15041	2.96881e-10	-4.44502e-10	-1.1516	1.49845e-05	-4.44502e-10	-1.17454
103399756	chr14:103399756:A:G	1.07504e-19	-4.44502e-10	-1.10583	3.05514e-10	-4.44502e-10	-1.12293	1.54001e-05	-4.44502e-10	-1.14718
103399763	chr14:103399763:G:A	8.59554e-20	-1.77053	0.440998	2.94565e-10	-1.48303	0.323599	1.72677e-05	-1.3988	0.36608
103400010	chr14:103400010:C:G	1.04634e-19	-4.44502e-10	-1.13289	2.98459e-10	-4.44502e-10	-1.1463	1.50462e-05	-4.44502e-10	-1.17043
103400765	chr14:103400765:C:T	2.92222e-19	-0.583331	0.477485	2.88674e-10	-1.34133	0.1617	1.77243e-05	-1.22201	0.215393
103401511	chr14:103401511:A:G	1.05991e-19	-4.44502e-10	-1.12001	3.02107e-10	-4.44502e-10	-1.13415	1.52e-05	-4.44502e-10	-1.16026
103402477	chr14:103402477:G:A	1.32999e-20	-2.0468	-1.1488	3.68626e-11	-2.13091	-1.10682	1.95263e-06	-2.08784	-1.12454
103402514	chr14:103402514:T:C	8.77639e-19	1.5946	-0.600725	1.46718e-09	0.995689	-0.549519	0.000112789	1.3936	-0.549634
103403018	chr14:103403018:A:T	8.11386e-20	-4.44502e-10	-1.3872	2.30484e-10	-4.44502e-10	-1.40475	1.1932e-05	-4.44502e-10	-1.40233
103403512	chr14:103403512:G:C	8.11452e-19	1.55326	-0.637791	1.36148e-09	0.946818	-0.575419	0.000105148	1.3405	-0.566686
103403746	chr14:103403746:C:T	1.13408e-19	-4.44502e-10	-1.05237	3.2165e-10	-4.44502e-10	-1.07147	1.61916e-05	-4.44502e-10	-1.09706
103404117	chr14:103404117:T:C	2.15411e-19	-4.44502e-10	-0.410811	7.27774e-10	-4.44502e-10	-0.254939	3.56532e-05	-4.44502e-10	-0.307715
103404379	chr14:103404379:T:G	1.95595e-19	-0.507313	-4.62281e-10	2.84404e-10	-1.19453	-4.62281e-10	1.66977e-05	-1.06629	-4.62281e-10
103404700	chr14:103404700:G:T	1.09348e-19	-4.44502e-10	-1.08883	3.1068e-10	-4.44502e-10	-1.10616	1.56475e-05	-4.44502e-10	-1.13124
103405382	chr14:103405382:G:A	6.36949e-20	-1.81072	0.181469	2.18297e-10	-1.53261	0.073535	1.27068e-05	-1.45255	0.113141
103405760	chr14:103405760:TTTTGTA:T	3.59859e-20	-1.63582	-0.564411	1.33332e-10	-1.31562	-0.636464	7.6801e-06	-1.22614	-0.616782
103405796	chr14:103405796:A:G	1.27051e-20	-2.06816	-1.17319	3.53526e-11	-2.1469	-1.13266	1.86782e-06	-2.1068	-1.14998
103406363	chr14:103406363:T:G	8.07239e-20	-4.44502e-10	-1.39232	2.45063e-10	-4.44502e-10	-1.34342	1.26382e-05	-4.44502e-10	-1.34483
103406988	chr14:103406988:T:C	4.56909e-19	1.1275	-0.786374	7.98562e-10	0.570587	-0.732705	5.95167e-05	0.935814	-0.73111
103407060	chr14:103407060:C:T	1.98887e-19	-1.64052	1.1499	6.87779e-10	-1.32112	1.00965	4.11033e-05	-1.22603	1.06056
103407335	chr14:103407335:T:C	1.13408e-19	-4.44502e-10	-1.05237	3.2165e-10	-4.44502e-10	-1.07147	1.61916e-05	-4.44502e-10	-1.09706
103407731	chr14:103407731:T:C	1.7062e-19	-1.74565	1.10173	5.75279e-10	-1.45185	0.961778	3.41498e-05	-1.364	1.0132
103407878	chr14:103407878:T:C	1.01555e-19	-0.635609	-0.527146	1.11473e-10	-1.37965	-0.751497	6.67503e-06	-1.26253	-0.720653
103408083	chr14:103408083:G:A	6.44523e-19	1.64737	-0.962217	1.06222e-09	1.03453	-0.911343	8.20646e-05	1.43016	-0.90421
103408680	chr14:103408680:A:G	7.43093e-20	-4.44502e-10	-1.47512	2.13603e-10	-4.44502e-10	-1.48081	1.10618e-05	-4.44502e-10	-1.47805
103408716	chr14:103408716:G:A	7.38353e-20	-4.44502e-10	-1.48152	2.14132e-10	-4.44502e-10	-1.47834	1.10155e-05	-4.44502e-10	-1.48225
103408741	chr14:103408741:A:G	7.3643e-20	-4.44502e-10	-1.48413	2.1296e-10	-4.44502e-10	-1.48382	1.09967e-05	-4.44502e-10	-1.48396
103409045	chr14:103409045:G:A	1.01822e-19	-4.44502e-10	-1.16014	2.90681e-10	-4.44502e-10	-1.1727	1.46518e-05	-4.44502e-10	-1.19699
103410117	chr14:103410117:A:G	7.99207e-19	1.55281	-0.652553	1.34502e-09	0.951147	-0.591911	0.00010376	1.34384	-0.583309
103410457	chr14:103410457:G:A	8.47364e-19	1.61947	-0.660699	1.4188e-09	1.01302	-0.600384	0.00010986	1.40946	-0.591806
103410538	chr14:103410538:T:C	7.5111e-20	-4.44502e-10	-1.46439	2.14683e-10	-4.44502e-10	-1.47577	1.11065e-05	-4.44502e-10	-1.47402
103410588	chr14:103410588:T:C	1.44772e-19	-1.68817	0.879969	4.98119e-10	-1.38013	0.746036	2.95887e-05	-1.28755	0.793393
103410763	chr14:103410763:CTT:C	9.31901e-20	-4.44502e-10	-1.24872	2.61648e-10	-4.44502e-10	-1.27793	1.35577e-05	-4.44502e-10	-1.2746
103410900	chr14:103410900:T:C	1.13408e-19	-4.44502e-10	-1.05237	3.2165e-10	-4.44502e-10	-1.07147	1.61916e-05	-4.44502e-10	-1.09706
103411057	chr14:103411057:G:A	1.40716e-19	-1.70739	0.870776	4.82785e-10	-1.40207	0.736709	2.8565e-05	-1.31347	0.784099
103411175	chr14:103411175:A:G	1.07324e-18	-4.44502e-10	1.19508	3.75298e-09	-4.44502e-10	1.38538	0.000194815	-4.44502e-10	1.3905
103411199	chr14:103411199:G:A	2.79318e-19	-0.652084	0.501076	2.80189e-10	-1.39194	0.18247	1.71471e-05	-1.27545	0.235727
103411531	chr14:103411531:A:G	1.1177e-19	-0.652785	-0.414127	1.22814e-10	-1.39271	-0.641546	7.37778e-06	-1.27518	-0.607899
103411547	chr14:103411547:T:C	6.24604e-19	1.41847	-0.764715	1.05857e-09	0.838808	-0.719059	8.00738e-05	1.22746	-0.726062
103411811	chr14:103411811:G:T	2.24987e-19	-0.63902	0.271705	2.39964e-10	-1.38388	0.0194446	1.42233e-05	-1.25459	0.0279131
103412029	chr14:103412029:A:G	5.53892e-20	-2.09739	0.32842	1.41172e-10	-2.24329	0.348332	7.88886e-06	-2.24311	0.427012
103412112	chr14:103412112:A:G	7.9579e-20	-4.44502e-10	-1.40661	2.40956e-10	-4.44502e-10	-1.36032	1.24455e-05	-4.44502e-10	-1.36019
103412144	chr14:103412144:G:A	2.87144e-19	-0.508002	0.384627	2.83755e-10	-1.27099	0.0741689	1.75625e-05	-1.14378	0.127992
103412185	chr14:103412185:T:G	3.71325e-20	-2.16887	-4.62281e-10	1.00217e-10	-2.23759	-4.62281e-10	5.16117e-06	-2.24039	-4.62281e-10
103412437	chr14:103412437:C:G	3.5028e-19	-1.57279	1.64817	3.73527e-10	-2.06156	1.13962	2.05843e-05	-2.0479	1.19087
103412545	chr14:103412545:T:C	5.34129e-19	1.83956	-1.34228	9.48976e-10	1.29032	-1.27986	6.84856e-05	1.63357	-1.2885
103412687	chr14:103412687:G:A	7.98248e-20	-0.316471	-1.08705	9.89578e-11	-1.14914	-1.10109	6.04982e-06	-0.98508	-1.09644
103412850	chr14:103412850:T:C	2.79406e-19	-0.599486	0.448792	2.74422e-10	-1.35283	0.122568	1.68927e-05	-1.23251	0.177839
103412858	chr14:103412858:CTTTCTTTCTTTTT:C	8.62987e-20	-4.44502e-10	-1.32554	2.4218e-10	-4.44502e-10	-1.35525	1.25716e-05	-4.44502e-10	-1.35011
103413242	chr14:103413242:T:C	2.75378e-19	-0.587938	0.422724	2.74269e-10	-1.34356	0.112736	1.68659e-05	-1.22153	0.165272
103413319	chr14:103413319:T:A	1.17382e-19	-0.700828	-0.317099	1.31606e-10	-1.42375	-0.541362	8.07115e-06	-1.30512	-0.488137
103414107	chr14:103414107:T:G	9.03285e-20	-4.44502e-10	-1.27991	2.4587e-10	-4.44502e-10	-1.34013	1.25975e-05	-4.44502e-10	-1.34806
103414501	chr14:103414501:AG:A	2.29389e-18	1.55543	0.399208	3.62952e-09	0.953175	0.398752	0.000318712	1.41102	0.471715
103414957	chr14:103414957:G:GCCTGGC	8.44434e-20	-4.44502e-10	-1.34728	2.58602e-10	-4.44502e-10	-1.28964	1.33466e-05	-4.44502e-10	-1.29029
103414969	chr14:103414969:T:C	1.25598e-19	-0.778076	-0.172197	1.42629e-10	-1.47819	-0.406493	8.79052e-06	-1.36177	-0.346111
103415224	chr14:103415224:TAACA:T	2.55431e-18	1.75203	0.310147	3.95729e-09	1.12155	0.316831	0.000350318	1.5924	0.384892
103415416	chr14:103415416:T:G	2.61222e-20	-1.67348	-0.847094	1.07917e-10	-1.21961	-0.943964	5.01099e-06	-1.33289	-0.937034
103415486	chr14:103415486:G:C	1.21363e-19	-0.667752	-0.316824	1.34825e-10	-1.40069	-0.540268	8.27827e-06	-1.2805	-0.487414
103415661	chr14:103415661:GA:G	9.00553e-20	-4.44502e-10	-1.28293	2.71377e-10	-4.44502e-10	-1.24142	1.41528e-05	-4.44502e-10	-1.23164
103415863	chr14:103415863:C:A	2.71114e-19	-0.565157	0.384337	2.68813e-10	-1.32886	0.0779462	1.6557e-05	-1.20507	0.130325
103415897	chr14:103415897:C:T	9.25465e-20	-1.72132	0.465675	2.7429e-10	-1.42043	0.18969	1.68142e-05	-1.32778	0.268444
103416944	chr14:103416944:T:C	9.33247e-20	-4.44502e-10	-1.24727	2.61997e-10	-4.44502e-10	-1.2766	1.3576e-05	-4.44502e-10	-1.27325
103417012	chr14:103417012:A:T	8.45132e-20	-1.73391	0.387462	2.4493e-10	-1.42398	0.0800244	1.43401e-05	-1.34166	0.12317
103417175	chr14:103417175:A:G	2.66041e-19	-0.532332	0.332622	2.62193e-10	-1.30626	0.0304105	1.61945e-05	-1.17902	0.0821398
103417208	chr14:103417208:A:AG	7.95654e-20	-4.44502e-10	-1.40678	2.28202e-10	-4.44502e-10	-1.4147	1.16739e-05	-4.44502e-10	-1.4242
103417217	chr14:103417217:GTTATACAACAAC:G	8.01604e-20	-4.44502e-10	-1.39933	2.29841e-10	-4.44502e-10	-1.40754	1.17517e-05	-4.44502e-10	-1.41756
103417270	chr14:103417270:TGAG:T	4.26264e-18	1.74473	0.829551	5.24108e-09	1.13773	0.581619	0.000502448	1.64972	0.688221
103417711	chr14:103417711:A:G	7.38088e-20	-4.44502e-10	-1.48188	2.14034e-10	-4.44502e-10	-1.47879	1.10121e-05	-4.44502e-10	-1.48256
103417903	chr14:103417903:C:T	5.65415e-19	-1.64359	2.19779	1.31586e-09	-1.32327	1.66058	9.25097e-05	-1.18221	1.82797
103417969	chr14:103417969:T:C	1.21539e-19	-4.44502e-10	-0.983127	3.44204e-10	-4.44502e-10	-1.00369	1.72911e-05	-4.44502e-10	-1.03136
103418314	chr14:103418314:G:A	2.98221e-18	1.34526	0.871803	3.77685e-09	0.770816	0.6209	0.000351587	1.25272	0.728185
103418954	chr14:103418954:A:G	7.35359e-20	-1.79977	0.314187	2.17336e-10	-1.50363	0.0401419	1.22025e-05	-1.42842	0.0485048
103419133	chr14:103419133:G:A	8.28884e-20	-4.44502e-10	-1.36586	2.47128e-10	-4.44502e-10	-1.33502	1.27093e-05	-4.44502e-10	-1.33922
103419989	chr14:103419989:TAAGAAA:T	1.36208e-19	-0.55019	-0.318988	1.46879e-10	-1.3135	-0.541823	9.06261e-06	-1.18822	-0.489178
103420274	chr14:103420274:C:T	8.21267e-20	-4.44502e-10	-1.3751	2.34114e-10	-4.44502e-10	-1.38912	1.19491e-05	-4.44502e-10	-1.4009
103420334	chr14:103420334:G:A	1.29714e-19	-1.80186	0.883829	3.65521e-10	-1.51271	0.569105	2.21358e-05	-1.42758	0.643227
103420420	chr14:103420420:A:G	4.4849e-19	1.35166	-1.02914	6.92792e-10	0.769816	-1.07402	5.45476e-05	1.17401	-1.05649
103421278	chr14:103421278:A:G	4.59066e-18	1.6898	0.958622	5.66688e-09	1.09591	0.701557	0.000541536	1.60051	0.812344
103421987	chr14:103421987:G:A	4.82506e-18	1.79206	0.906158	5.92886e-09	1.19065	0.652008	0.000569678	1.70206	0.761459
103422678	chr14:103422678:T:C	1.13678e-19	-4.44502e-10	-1.04998	3.22404e-10	-4.44502e-10	-1.06913	1.62283e-05	-4.44502e-10	-1.0948
103422681	chr14:103422681:T:A	3.45587e-20	-2.2407	-4.62281e-10	1.03458e-10	-2.20576	-4.62281e-10	5.55547e-06	-2.16677	-4.62281e-10
103422691	chr14:103422691:G:A	2.30951e-19	-4.44502e-10	-0.341155	6.21216e-10	-4.44502e-10	-0.413251	3.26853e-05	-4.44502e-10	-0.394629
103422844	chr14:103422844:A:G	1.19863e-19	-0.700619	-0.296389	1.34589e-10	-1.42075	-0.521946	8.25697e-06	-1.30165	-0.468843
103423754	chr14:103423754:A:G	1.28173e-18	2.23978	-0.867171	1.15781e-09	1.07641	-0.867059	0.000105412	1.64	-0.863679
103424062	chr14:103424062:G:A	2.65926e-19	-1.79173	1.59159	7.74262e-10	-1.5034	1.31038	4.77038e-05	-1.40899	1.39245
103424337	chr14:103424337:A:G	1.17512e-19	-1.81228	0.795458	3.28885e-10	-1.53138	0.482161	2.01006e-05	-1.44869	0.56789
103425009	chr14:103425009:C:T	1.66109e-18	1.32697	0.304901	2.66068e-09	0.737968	0.303438	0.000229637	1.18301	0.37193
103425215	chr14:103425215:C:T	8.8996e-20	-4.44502e-10	-1.29477	2.68058e-10	-4.44502e-10	-1.25372	1.39778e-05	-4.44502e-10	-1.24409
103425372	chr14:103425372:G:A	2.4315e-19	-0.638949	0.349267	2.45701e-10	-1.38552	0.0447069	1.50828e-05	-1.26485	0.0968513
103425663	chr14:103425663:G:A	1.07963e-19	-1.73377	0.632193	3.10884e-10	-1.43056	0.325048	1.90884e-05	-1.33988	0.407407
103426481	chr14:103426481:T:A	4.05983e-18	1.65446	0.871073	4.99875e-09	1.05325	0.618759	0.000476619	1.55915	0.726016
103426673	chr14:103426673:C:T	9.84375e-21	-2.03813	-1.45839	2.47235e-11	-2.20891	-1.42826	1.2694e-06	-2.21497	-1.42805
103427091	chr14:103427091:T:C	2.37639e-19	-0.648666	0.336059	2.41156e-10	-1.3922	0.0327186	1.47975e-05	-1.27132	0.0842201
103427138	chr14:103427138:G:A	1.36316e-19	-0.676868	-0.191514	1.50526e-10	-1.40393	-0.426859	9.26156e-06	-1.28504	-0.370638
103427255	chr14:103427255:A:T	7.57948e-20	-4.44502e-10	-1.45533	2.17583e-10	-4.44502e-10	-1.46235	1.11794e-05	-4.44502e-10	-1.46748
103427886	chr14:103427886:T:C	4.32248e-18	1.75198	0.836248	5.28346e-09	1.14156	0.585848	0.00050686	1.65436	0.692321
103428369	chr14:103428369:A:G	8.58794e-20	-4.44502e-10	-1.33041	2.3582e-10	-4.44502e-10	-1.38186	1.20989e-05	-4.44502e-10	-1.38844
103428683	chr14:103428683:T:C	5.76293e-19	1.50912	-0.93586	8.89509e-10	0.930312	-0.984573	7.03469e-05	1.33824	-0.966355
103428965	chr14:103428965:A:G	1.86078e-18	2.45688	-0.711484	1.63946e-09	1.26734	-0.710151	0.000151023	1.84052	-0.704641
103429099	chr14:103429099:G:A	1.28607e-19	-4.44502e-10	-0.926597	3.59934e-10	-4.44502e-10	-0.959009	1.81182e-05	-4.44502e-10	-0.984634
103429157	chr14:103429157:C:T	3.7573e-19	-4.44502e-10	0.145511	6.80886e-10	-4.44502e-10	-0.321535	3.60877e-05	-4.44502e-10	-0.295603
103429456	chr14:103429456:C:T	4.92336e-20	-1.42176	-0.465019	1.26548e-10	-1.59699	-0.407313	9.05075e-06	-1.27976	-0.398947
103429503	chr14:103429503:C:T	2.15435e-20	-2.08093	-0.632356	5.66334e-11	-1.98357	-0.824762	3.7379e-06	-1.76492	-0.798111
103429771	chr14:103429771:A:T	7.60528e-20	-4.44502e-10	-1.45193	2.19212e-10	-4.44502e-10	-1.45489	1.12419e-05	-4.44502e-10	-1.46191
103430409	chr14:103430409:G:A	3.27007e-19	0.00662363	-4.62281e-10	4.10275e-10	-0.828102	-4.62281e-10	2.70059e-05	-0.585499	-4.62281e-10
103430622	chr14:103430622:A:G	9.49588e-20	-4.44502e-10	-1.22992	2.87454e-10	-4.44502e-10	-1.18387	1.50039e-05	-4.44502e-10	-1.17324
103430889	chr14:103430889:T:G	7.98398e-20	-4.44502e-10	-1.40334	2.30852e-10	-4.44502e-10	-1.40315	1.19375e-05	-4.44502e-10	-1.40187
103431388	chr14:103431388:G:T	7.37467e-20	-4.44502e-10	-1.48272	2.12952e-10	-4.44502e-10	-1.48386	1.10205e-05	-4.44502e-10	-1.4818
103431562	chr14:103431562:C:T	8.18703e-19	1.91415	-0.989789	1.20634e-09	1.28709	-1.03668	9.8626e-05	1.7282	-1.01842
103431952	chr14:103431952:C:G	6.56802e-20	-1.59856	-4.62281e-10	2.1004e-10	-1.49763	-4.62281e-10	8.13022e-06	-1.78597	-4.62281e-10
103432543	chr14:103432543:G:A	7.36577e-20	-4.44502e-10	-1.48393	2.13146e-10	-4.44502e-10	-1.48295	1.09943e-05	-4.44502e-10	-1.48417
103432552	chr14:103432552:TGAA:T	1.34563e-19	-0.710977	-0.170346	1.50298e-10	-1.4251	-0.407208	9.2092e-06	-1.30917	-0.352181
103432914	chr14:103432914:T:G	7.16751e-18	2.17217	0.92179	8.5276e-09	1.54415	0.661988	0.000842751	2.08408	0.771038
103432931	chr14:103432931:G:C	1.12976e-19	-4.44502e-10	-1.05618	3.19896e-10	-4.44502e-10	-1.07693	1.61226e-05	-4.44502e-10	-1.10133
103433007	chr14:103433007:A:G	6.69003e-18	2.23532	0.78969	7.97123e-09	1.60169	0.536979	0.000788517	2.1456	0.643001
103434144	chr14:103434144:A:G	2.51363e-19	-0.683712	0.427252	2.56901e-10	-1.41174	0.115501	1.57288e-05	-1.2948	0.168741
103434748	chr14:103434748:A:G	9.31791e-20	-1.62359	0.374755	2.7604e-10	-1.29314	0.0687516	1.63308e-05	-1.1998	0.111299
103435087	chr14:103435087:G:A	1.30339e-19	-0.768511	-0.144711	1.46938e-10	-1.47083	-0.384095	9.05585e-06	-1.35132	-0.326825
103435121	chr14:103435121:T:C	7.47085e-20	-4.44502e-10	-1.46977	2.17507e-10	-4.44502e-10	-1.4627	1.11367e-05	-4.44502e-10	-1.47131
103435631	chr14:103435631:A:G	1.29186e-19	-0.807044	-0.11506	1.4646e-10	-1.49892	-0.359254	9.0035e-06	-1.38315	-0.300789
103435703	chr14:103435703:C:T	1.05968e-19	-1.44006	0.319836	3.31911e-10	-1.10489	0.0648213	1.87776e-05	-1.02057	0.0716784
103435918	chr14:103435918:T:C	7.44673e-20	-4.44502e-10	-1.473	2.16674e-10	-4.44502e-10	-1.46653	1.1255e-05	-4.44502e-10	-1.46074
103436090	chr14:103436090:C:T	1.04946e-19	-0.773456	-0.356461	1.25488e-10	-1.47237	-0.540352	7.61246e-06	-1.35332	-0.498444
103436617	chr14:103436617:T:TAA	2.54579e-19	-0.758871	0.515124	2.63866e-10	-1.46774	0.198248	1.62048e-05	-1.34884	0.25259
103436717	chr14:103436717:A:G	1.2878e-19	-0.866938	-0.058316	1.49169e-10	-1.5406	-0.29925	9.13084e-06	-1.42832	-0.241576
103437426	chr14:103437426:G:T	6.50917e-18	2.30429	0.693315	7.59762e-09	1.64504	0.445621	0.000762562	2.20663	0.548502
103437548	chr14:103437548:A:G	3.13788e-19	-0.0346406	-4.62281e-10	4.83851e-10	-0.663152	-4.62281e-10	2.24685e-05	-0.769437	-4.62281e-10
103437617	chr14:103437617:T:C	7.36679e-20	-4.44502e-10	-1.48379	2.13237e-10	-4.44502e-10	-1.48252	1.10356e-05	-4.44502e-10	-1.48042
103437724	chr14:103437724:T:G	3.20287e-19	-0.751138	0.736996	3.19638e-10	-1.46288	0.385141	1.97398e-05	-1.34388	0.444966
103438074	chr14:103438074:A:C	7.93975e-20	-4.44502e-10	-1.40889	2.26647e-10	-4.44502e-10	-1.42154	1.16085e-05	-4.44502e-10	-1.42981
103438505	chr14:103438505:C:A	1.06508e-19	-1.51917	0.404034	3.21486e-10	-1.16551	0.0935329	1.90799e-05	-1.07001	0.137098
103439505	chr14:103439505:T:G	7.50733e-20	-4.44502e-10	-1.46489	2.16622e-10	-4.44502e-10	-1.46677	1.12055e-05	-4.44502e-10	-1.46515
103439789	chr14:103439789:T:C	1.18063e-19	-0.672582	-0.339557	1.32715e-10	-1.39822	-0.558514	8.13143e-06	-1.27689	-0.508928
103440927	chr14:103440927:G:A	1.1177e-19	-4.44502e-10	-1.06691	3.1712e-10	-4.44502e-10	-1.08565	1.59704e-05	-4.44502e-10	-1.11082
103441504	chr14:103441504:T:A	3.23512e-19	-0.658647	0.654523	3.17759e-10	-1.3946	0.310964	1.96535e-05	-1.27287	0.369574
103441805	chr14:103441805:A:G	1.01906e-19	-1.57273	0.413422	3.03014e-10	-1.23481	0.103662	1.79958e-05	-1.1385	0.147087
103441844	chr14:103441844:TAAC:T	7.35211e-19	1.82352	-1.00672	1.08667e-09	1.19872	-1.05278	8.88658e-05	1.63966	-1.03408
103441988	chr14:103441988:T:C	1.1094e-19	-4.44502e-10	-1.07437	3.15451e-10	-4.44502e-10	-1.09093	1.58862e-05	-4.44502e-10	-1.1161
103442096	chr14:103442096:C:T	9.64058e-20	-1.61827	0.403478	2.84448e-10	-1.28943	0.0950469	1.68366e-05	-1.19649	0.138491
103442523	chr14:103442523:C:CAAT	9.506e-19	2.09122	-1.01749	1.37214e-09	1.44269	-1.0635	0.000113839	1.89912	-1.04589
103442596	chr14:103442596:G:A	7.38577e-20	-4.44502e-10	-1.48122	2.14041e-10	-4.44502e-10	-1.47876	1.10999e-05	-4.44502e-10	-1.47462
103442837	chr14:103442837:T:C	1.1222e-19	-4.44502e-10	-1.0629	3.17765e-10	-4.44502e-10	-1.08362	1.60192e-05	-4.44502e-10	-1.10776
103442866	chr14:103442866:G:A	8.87888e-19	2.03384	-1.02835	1.28922e-09	1.39084	-1.07398	0.000106707	1.84508	-1.05655
103444215	chr14:103444215:G:A	1.02867e-19	-4.44502e-10	-1.14992	2.87976e-10	-4.44502e-10	-1.18205	1.49339e-05	-4.44502e-10	-1.17792
103444553	chr14:103444553:C:T	1.23087e-19	-4.44502e-10	-0.970464	3.4774e-10	-4.44502e-10	-0.993474	1.74741e-05	-4.44502e-10	-1.02083
103444561	chr14:103444561:G:A	3.65738e-19	-4.44502e-10	0.118559	6.65634e-10	-4.44502e-10	-0.34419	3.52388e-05	-4.44502e-10	-0.319405
103444646	chr14:103444646:G:A	1.40778e-19	-0.639755	-0.196423	1.54337e-10	-1.37437	-0.43142	9.50509e-06	-1.25262	-0.377108
103445529	chr14:103445529:A:G	8.1253e-20	-4.44502e-10	-1.38579	2.4666e-10	-4.44502e-10	-1.33692	1.27313e-05	-4.44502e-10	-1.33749
103445857	chr14:103445857:A:T	6.92328e-18	2.26572	0.793569	8.01273e-09	1.60226	0.541598	0.000801479	2.15794	0.646968
103445858	chr14:103445858:C:T	7.15277e-18	2.29311	0.798783	8.26112e-09	1.62789	0.546492	0.00082774	2.18524	0.65191
103446675	chr14:103446675:T:G	7.57083e-20	-4.44502e-10	-1.45647	2.18593e-10	-4.44502e-10	-1.45772	1.11812e-05	-4.44502e-10	-1.46732
103446920	chr14:103446920:T:TA	8.42003e-20	-4.44502e-10	-1.35016	2.53153e-10	-4.44502e-10	-1.31094	1.31477e-05	-4.44502e-10	-1.30531
103447173	chr14:103447173:A:T	3.66217e-20	-2.18272	-4.62281e-10	1.00863e-10	-2.23116	-4.62281e-10	5.19249e-06	-2.23434	-4.62281e-10
103447854	chr14:103447854:A:G	1.10815e-19	-4.44502e-10	-1.0755	3.15132e-10	-4.44502e-10	-1.09194	1.58703e-05	-4.44502e-10	-1.1171
103448504	chr14:103448504:T:G	3.79433e-20	-2.14727	-4.62281e-10	1.06412e-10	-2.17761	-4.62281e-10	5.77965e-06	-2.12721	-4.62281e-10
103448505	chr14:103448505:A:G	3.80131e-20	-2.14543	-4.62281e-10	1.06584e-10	-2.176	-4.62281e-10	5.792e-06	-2.12508	-4.62281e-10
103449299	chr14:103449299:G:A	2.35175e-19	-0.605247	0.282217	2.36517e-10	-1.36058	-0.0183259	1.45452e-05	-1.23709	0.0327973
103449571	chr14:103449571:A:G	7.5391e-20	-1.56434	0.103665	2.30387e-10	-1.22534	-0.179828	1.36142e-05	-1.12704	-0.143402
103449943	chr14:103449943:AG:A	1.23183e-19	-1.91658	0.946886	3.05432e-10	-1.97871	0.855513	1.90294e-05	-1.78047	0.844906
103450305	chr14:103450305:A:G	1.0186e-19	-4.44502e-10	-1.15976	3.21921e-10	-4.44502e-10	-1.07062	1.67588e-05	-4.44502e-10	-1.06263
103450579	chr14:103450579:C:T	1.15842e-19	-1.93866	0.907527	2.88163e-10	-1.99822	0.816815	1.78441e-05	-1.80627	0.806393
103451378	chr14:103451378:AG:A	1.59772e-18	-4.44502e-10	1.59297	4.97441e-09	-4.44502e-10	1.66713	0.000260972	-4.44502e-10	1.68286
103451594	chr14:103451594:G:A	1.07503e-19	-4.44502e-10	-1.10584	3.04785e-10	-4.44502e-10	-1.12532	1.53843e-05	-4.44502e-10	-1.1482
103451682	chr14:103451682:A:G	8.279e-20	-4.44502e-10	-1.36705	2.39482e-10	-4.44502e-10	-1.36645	1.24593e-05	-4.44502e-10	-1.35909
103451692	chr14:103451692:C:G	7.7988e-19	1.85597	-0.980185	1.15248e-09	1.23162	-1.02688	9.40959e-05	1.67127	-1.00851
103452338	chr14:103452338:C:T	9.9697e-20	-4.44502e-10	-1.18122	2.81574e-10	-4.44502e-10	-1.20453	1.42022e-05	-4.44502e-10	-1.22816
103452557	chr14:103452557:C:T	1.74973e-19	-4.44502e-10	-0.618726	4.68919e-10	-4.44502e-10	-0.6945	2.4942e-05	-4.44502e-10	-0.665002
103452714	chr14:103452714:G:A	8.28413e-20	-4.44502e-10	-1.36643	2.48715e-10	-4.44502e-10	-1.32862	1.29277e-05	-4.44502e-10	-1.32218
103452760	chr14:103452760:C:T	1.00791e-19	-1.99751	0.827203	3.11445e-10	-1.75287	0.649168	1.55613e-05	-1.83542	0.698657
103452897	chr14:103452897:A:G	7.48871e-20	-4.44502e-10	-1.46738	2.1813e-10	-4.44502e-10	-1.45984	1.11621e-05	-4.44502e-10	-1.46903
103453268	chr14:103453268:G:A	8.38878e-20	-4.44502e-10	-1.35388	2.42669e-10	-4.44502e-10	-1.35323	1.26301e-05	-4.44502e-10	-1.34547
103454223	chr14:103454223:G:C	7.44276e-20	-4.44502e-10	-1.47353	2.14222e-10	-4.44502e-10	-1.47792	1.10328e-05	-4.44502e-10	-1.48068
103454505	chr14:103454505:C:T	2.38579e-19	-0.528373	0.219712	2.35943e-10	-1.30233	-0.0790071	1.45438e-05	-1.17521	-0.0291798
103454590	chr14:103454590:G:A	9.04265e-19	1.86093	-0.837168	1.32663e-09	1.23585	-0.890382	0.000108103	1.67067	-0.869144
103454934	chr14:103454934:T:C	7.65069e-20	-4.44502e-10	-1.44598	2.19466e-10	-4.44502e-10	-1.45373	1.12602e-05	-4.44502e-10	-1.46028
103455047	chr14:103455047:G:A	2.82993e-19	-0.137938	-4.62281e-10	6.21968e-10	-0.412042	-4.62281e-10	3.64756e-05	-0.28491	-4.62281e-10
103455118	chr14:103455118:G:A	8.19983e-20	-4.44502e-10	-1.37666	2.34258e-10	-4.44502e-10	-1.38851	1.22485e-05	-4.44502e-10	-1.37615
103455126	chr14:103455126:T:C	7.38829e-20	-4.44502e-10	-1.48088	2.14125e-10	-4.44502e-10	-1.47837	1.11052e-05	-4.44502e-10	-1.47414
103455150	chr14:103455150:T:G	4.5938e-20	-1.95607	-4.62281e-10	1.82581e-10	-1.63773	-4.62281e-10	8.81725e-06	-1.70484	-4.62281e-10
103455454	chr14:103455454:C:T	7.38411e-20	-4.44502e-10	-1.48144	2.14318e-10	-4.44502e-10	-1.47747	1.10206e-05	-4.44502e-10	-1.48179
103455579	chr14:103455579:T:C	2.01874e-19	-0.606065	0.130349	2.0561e-10	-1.35934	-0.15961	1.26052e-05	-1.23592	-0.11152
103455640	chr14:103455640:A:G	8.53401e-20	-1.70507	0.36836	2.4528e-10	-1.41345	0.0709164	1.44514e-05	-1.3189	0.108138
103456053	chr14:103456053:A:G	7.4928e-19	-0.63346	1.46921	5.77622e-10	-1.38425	0.898239	3.71319e-05	-1.26433	0.997252
103456671	chr14:103456671:T:C	8.03176e-19	1.86881	-0.963595	1.1841e-09	1.24297	-1.01116	9.62581e-05	1.67763	-0.992147
103456762	chr14:103456762:A:G	7.67439e-20	-1.60954	0.166655	2.31954e-10	-1.27446	-0.123929	1.36265e-05	-1.18396	-0.0855819
103457077	chr14:103457077:A:G	6.9336e-18	2.12633	0.934445	8.12315e-09	1.48224	0.6753	0.000802151	2.02056	0.785186
103457084	chr14:103457084:G:A	9.22128e-21	-2.24293	-1.31891	3.09026e-11	-2.15767	-1.25642	1.45775e-06	-2.23352	-1.27114
103457138	chr14:103457138:A:G	8.57548e-19	1.89808	-0.927362	1.25883e-09	1.26992	-0.976911	0.000102663	1.70711	-0.957211
103457674	chr14:103457674:A:G	2.59866e-19	-4.44502e-10	-0.223195	6.84973e-10	-4.44502e-10	-0.31555	3.52602e-05	-4.44502e-10	-0.318797
103458140	chr14:103458140:A:G	8.62098e-19	1.89511	-0.919104	1.26743e-09	1.26844	-0.968622	0.00010331	1.70492	-0.948734
103458144	chr14:103458144:A:C	9.29111e-20	-0.724415	-0.527301	1.06594e-10	-1.44234	-0.733562	6.48273e-06	-1.32529	-0.687125
103458315	chr14:103458315:C:T	1.27618e-19	-4.44502e-10	-0.934321	3.97859e-10	-4.44502e-10	-0.858831	2.11949e-05	-4.44502e-10	-0.827791
103458645	chr14:103458645:A:G	8.66628e-20	-4.44502e-10	-1.32133	2.431e-10	-4.44502e-10	-1.35145	1.24768e-05	-4.44502e-10	-1.35768
103459403	chr14:103459403:T:C	6.72163e-20	-1.62521	0.0497659	2.10138e-10	-1.30217	-0.194993	1.28273e-05	-1.20248	-0.127498
103459454	chr14:103459454:G:A	3.52465e-20	-2.22099	-4.62281e-10	1.17644e-10	-2.07727	-4.62281e-10	5.73651e-06	-2.1347	-4.62281e-10
103459907	chr14:103459907:C:T	9.92336e-21	-2.24225	-1.24621	3.38972e-11	-2.15034	-1.17125	1.58773e-06	-2.23082	-1.18843
103460370	chr14:103460370:C:T	8.36634e-20	-4.44502e-10	-1.35656	2.50761e-10	-4.44502e-10	-1.32043	1.30241e-05	-4.44502e-10	-1.31475
103460647	chr14:103460647:G:C	8.23806e-20	-4.44502e-10	-1.37201	2.51383e-10	-4.44502e-10	-1.31795	1.29904e-05	-4.44502e-10	-1.31734
103461468	chr14:103461468:A:G	9.52662e-20	-0.66431	-0.562374	1.07973e-10	-1.39948	-0.763563	6.57255e-06	-1.27883	-0.719819
103461613	chr14:103461613:A:G	8.38227e-20	-4.44502e-10	-1.35466	2.52142e-10	-4.44502e-10	-1.31494	1.31105e-05	-4.44502e-10	-1.30814
103461707	chr14:103461707:G:A	7.57156e-20	-4.44502e-10	-1.45637	2.14481e-10	-4.44502e-10	-1.47671	1.10608e-05	-4.44502e-10	-1.47814
103461775	chr14:103461775:A:G	7.78618e-20	-1.64495	0.216531	2.40804e-10	-1.32568	-0.0352677	1.47347e-05	-1.22739	0.0360392
103461914	chr14:103461914:T:G	8.14997e-19	1.90615	-0.986328	1.19883e-09	1.2763	-1.03213	9.78101e-05	1.71504	-1.01356
103463089	chr14:103463089:C:T	8.29134e-20	-4.44502e-10	-1.36556	2.52772e-10	-4.44502e-10	-1.31244	1.30478e-05	-4.44502e-10	-1.31293
103463198	chr14:103463198:G:A	5.79412e-18	2.05556	0.825683	6.81668e-09	1.41318	0.56902	0.000669669	1.94698	0.67825
103463539	chr14:103463539:A:G	7.81438e-20	-4.44502e-10	-1.42481	2.23653e-10	-4.44502e-10	-1.43483	1.14589e-05	-4.44502e-10	-1.44279
103463695	chr14:103463695:C:T	7.11141e-20	-1.70935	0.19028	2.16172e-10	-1.39253	-0.0763325	1.21933e-05	-1.31137	-0.0692951
103463743	chr14:103463743:C:T	1.12829e-19	-4.44502e-10	-1.05748	3.19496e-10	-4.44502e-10	-1.07819	1.6103e-05	-4.44502e-10	-1.10255
103464227	chr14:103464227:T:C	8.92016e-19	1.83939	-0.829265	1.29106e-09	1.21193	-0.893639	0.000105541	1.64794	-0.870397
103464742	chr14:103464742:G:A	2.3392e-20	-1.58601	-1.04495	1.00525e-10	-1.10298	-1.13154	4.64023e-06	-1.22116	-1.12563
103464914	chr14:103464914:G:A	1.1454e-19	-4.44502e-10	-1.04243	5.01532e-10	-4.44502e-10	-0.627261	2.57824e-05	-4.44502e-10	-0.631863
103465284	chr14:103465284:C:T	7.48763e-20	-1.64196	0.174434	2.31451e-10	-1.32326	-0.0772989	1.4156e-05	-1.22494	-0.00647253
103465469	chr14:103465469:A:G	1.12829e-19	-4.44502e-10	-1.05748	3.19496e-10	-4.44502e-10	-1.07819	1.6103e-05	-4.44502e-10	-1.10255
103465542	chr14:103465542:A:G	7.4543e-20	-1.59043	0.118449	2.27057e-10	-1.25165	-0.168082	1.3349e-05	-1.15979	-0.130321
103466188	chr14:103466188:C:T	1.11127e-19	-4.44502e-10	-1.07269	3.15757e-10	-4.44502e-10	-1.08996	1.59023e-05	-4.44502e-10	-1.11509
103466551	chr14:103466551:C:T	7.49009e-20	-4.44502e-10	-1.46719	2.18362e-10	-4.44502e-10	-1.45878	1.13567e-05	-4.44502e-10	-1.45175
103466726	chr14:103466726:C:T	1.07733e-19	-4.44502e-10	-1.1037	3.06487e-10	-4.44502e-10	-1.11976	1.545e-05	-4.44502e-10	-1.14395
103466821	chr14:103466821:A:G	8.73782e-18	2.28894	1.00312	1.0083e-08	1.63172	0.741949	0.00100687	2.17981	0.853242
103466834	chr14:103466834:A:G	1.40528e-19	-4.44502e-10	-0.837949	3.20564e-10	-4.44502e-10	-1.07485	1.53793e-05	-4.44502e-10	-1.14853
103467543	chr14:103467543:C:T	8.05598e-20	-4.44502e-10	-1.39436	2.44187e-10	-4.44502e-10	-1.34699	1.26004e-05	-4.44502e-10	-1.34783
103467763	chr14:103467763:A:ACGTAAAGC	2.90796e-19	-4.44502e-10	-0.110736	7.43319e-10	-4.44502e-10	-0.233804	4.08838e-05	-4.44502e-10	-0.170819
103468388	chr14:103468388:A:G	8.06551e-20	-4.44502e-10	-1.39318	2.36663e-10	-4.44502e-10	-1.37829	1.23669e-05	-4.44502e-10	-1.36653
103468868	chr14:103468868:A:G	7.86988e-20	-4.44502e-10	-1.41773	2.20093e-10	-4.44502e-10	-1.45088	1.13265e-05	-4.44502e-10	-1.45441
103469528	chr14:103469528:C:T	2.12893e-19	-0.555946	0.133376	2.13927e-10	-1.32328	-0.156008	1.31137e-05	-1.19762	-0.110275
103469629	chr14:103469629:T:C	2.18144e-20	-1.89138	-0.809404	6.37389e-11	-1.95698	-0.733156	3.84641e-06	-1.76693	-0.767488
103469911	chr14:103469911:A:G	8.08625e-20	-4.44502e-10	-1.39061	2.30211e-10	-4.44502e-10	-1.40593	1.19286e-05	-4.44502e-10	-1.40261
103469967	chr14:103469967:A:G	7.71606e-20	-4.44502e-10	-1.43747	2.21077e-10	-4.44502e-10	-1.44642	1.13379e-05	-4.44502e-10	-1.4534
103470274	chr14:103470274:T:TATGAGAC	1.10861e-19	-4.44502e-10	-1.07509	3.15236e-10	-4.44502e-10	-1.09161	1.58758e-05	-4.44502e-10	-1.11676
103470334	chr14:103470334:A:G	1.42108e-19	-4.44502e-10	-0.826769	4.91745e-10	-4.44502e-10	-0.646969	2.1401e-05	-4.44502e-10	-0.818117
103470749	chr14:103470749:G:A	1.64751e-19	-0.535232	-0.143691	1.68982e-10	-1.3069	-0.408237	1.03277e-05	-1.17995	-0.366779
103471035	chr14:103471035:T:C	8.06566e-20	-1.66109	0.267931	2.46878e-10	-1.33067	-0.00536273	1.39499e-05	-1.24789	0.00180689
103471816	chr14:103471816:CAAT:C	7.23339e-18	2.17812	0.924981	8.41078e-09	1.52626	0.666081	0.000833496	2.06849	0.775585
103472746	chr14:103472746:G:A	1.11686e-19	-4.44502e-10	-1.06767	3.17513e-10	-4.44502e-10	-1.08441	1.59813e-05	-4.44502e-10	-1.11014
103472789	chr14:103472789:C:T	1.15221e-19	-4.44502e-10	-1.03651	3.2604e-10	-4.44502e-10	-1.05791	1.64205e-05	-4.44502e-10	-1.08303
103472938	chr14:103472938:G:A	3.77622e-18	1.91131	0.541808	4.49305e-09	1.25674	0.308612	0.000438323	1.78974	0.411666
103473215	chr14:103473215:A:G	1.64281e-19	-4.44502e-10	-0.68178	5.72883e-10	-4.44502e-10	-0.494248	2.45718e-05	-4.44502e-10	-0.679955
103473435	chr14:103473435:A:G	7.40038e-20	-4.44502e-10	-1.47924	2.13727e-10	-4.44502e-10	-1.48023	1.1047e-05	-4.44502e-10	-1.47939
103473540	chr14:103473540:T:C	2.69317e-19	-4.44502e-10	-0.187469	7.0897e-10	-4.44502e-10	-0.281117	3.64936e-05	-4.44502e-10	-0.284417
103474099	chr14:103474099:G:A	4.06689e-18	1.90777	0.619503	4.85044e-09	1.25598	0.385913	0.000472991	1.78695	0.490577
103474153	chr14:103474153:C:T	8.9294e-20	-4.44502e-10	-1.29142	2.49777e-10	-4.44502e-10	-1.32436	1.28148e-05	-4.44502e-10	-1.33095
103474574	chr14:103474574:G:A	6.65709e-19	1.74124	-1.02374	9.73897e-10	1.10392	-1.06754	7.91452e-05	1.53884	-1.0491
103475042	chr14:103475042:C:A	8.29892e-20	-4.44502e-10	-1.36465	2.49608e-10	-4.44502e-10	-1.32504	1.29791e-05	-4.44502e-10	-1.31821
103475055	chr14:103475055:A:G	8.25428e-20	-4.44502e-10	-1.37004	2.48036e-10	-4.44502e-10	-1.33135	1.28976e-05	-4.44502e-10	-1.32451
103475467	chr14:103475467:TA:T	7.42818e-20	-4.44502e-10	-1.47549	2.13391e-10	-4.44502e-10	-1.4818	1.10435e-05	-4.44502e-10	-1.47971
103475761	chr14:103475761:A:T	1.12807e-19	-4.44502e-10	-1.05768	3.19442e-10	-4.44502e-10	-1.07835	1.61004e-05	-4.44502e-10	-1.10271
103475770	chr14:103475770:C:T	1.23341e-19	-4.44502e-10	-0.96841	3.4934e-10	-4.44502e-10	-0.988885	1.75584e-05	-4.44502e-10	-1.01602
103476332	chr14:103476332:A:G	7.43398e-20	-1.70126	0.226545	2.26438e-10	-1.37901	-0.0434507	1.27437e-05	-1.29966	-0.0368567
103476425	chr14:103476425:G:A	8.71617e-20	-0.710049	-0.605546	1.00415e-10	-1.43549	-0.800128	6.10069e-06	-1.31519	-0.757965
103476511	chr14:103476511:ATATTTAC:A	8.7917e-20	-0.695633	-0.611333	1.00995e-10	-1.42486	-0.804991	6.14369e-06	-1.30346	-0.762674
103476526	chr14:103476526:A:G	8.79968e-20	-0.697776	-0.608283	1.01048e-10	-1.42703	-0.8023	6.14855e-06	-1.30544	-0.7599
103476654	chr14:103476654:A:G	5.74506e-19	1.5901	-1.01995	8.50218e-10	0.964584	-1.06402	6.85126e-05	1.39106	-1.04559
103476803	chr14:103476803:T:C	8.67619e-20	-0.710258	-0.609934	1.00251e-10	-1.43343	-0.803831	6.08712e-06	-1.31389	-0.761485
103476854	chr14:103476854:T:C	3.05998e-19	-4.44502e-10	-0.05978	7.83041e-10	-4.44502e-10	-0.181745	4.30585e-05	-4.44502e-10	-0.118994
103476900	chr14:103476900:T:G	1.10765e-19	-4.44502e-10	-1.07595	3.14965e-10	-4.44502e-10	-1.09247	1.58626e-05	-4.44502e-10	-1.11759
103477010	chr14:103477010:G:A	8.08065e-20	-4.44502e-10	-1.3913	2.29764e-10	-4.44502e-10	-1.40788	1.19043e-05	-4.44502e-10	-1.40465
103477638	chr14:103477638:T:C	1.67576e-18	-4.44502e-10	1.64066	5.22521e-09	-4.44502e-10	1.71632	0.000273448	-4.44502e-10	1.72956
103477800	chr14:103477800:C:T	1.91316e-18	1.68216	0.0909906	2.90109e-09	1.0394	0.0885118	0.000257802	1.51327	0.15737
103478163	chr14:103478163:C:T	3.6801e-19	-4.44502e-10	0.124751	6.69107e-10	-4.44502e-10	-0.338986	3.54232e-05	-4.44502e-10	-0.314187
103478524	chr14:103478524:T:G	7.13627e-20	-1.73376	0.218181	2.14082e-10	-1.44566	-0.0329162	1.30724e-05	-1.35003	0.0389774
103478575	chr14:103478575:G:A	9.46846e-20	-0.659227	-0.573581	1.07173e-10	-1.39762	-0.772862	6.53099e-06	-1.27503	-0.72997
103478647	chr14:103478647:C:G	1.2158e-19	-0.982783	-4.62281e-10	2.67445e-10	-1.25602	-4.62281e-10	1.15476e-05	-1.43508	-4.62281e-10
103478694	chr14:103478694:C:T	7.43657e-20	-1.71381	0.239447	2.25183e-10	-1.3951	-0.032916	1.26811e-05	-1.3155	-0.0259399
103479077	chr14:103479077:A:G	1.50745e-18	1.42738	0.107441	2.34198e-09	0.818896	0.0949284	0.000200969	1.25878	0.162821
103479326	chr14:103479326:C:T	1.17466e-19	-4.44502e-10	-1.01721	3.53866e-10	-4.44502e-10	-0.976011	1.76975e-05	-4.44502e-10	-1.00813
103479332	chr14:103479332:T:A	2.52107e-19	-4.44502e-10	-0.253505	6.74154e-10	-4.44502e-10	-0.331472	3.55478e-05	-4.44502e-10	-0.310675
103479900	chr14:103479900:A:C	3.46571e-20	-2.23786	-4.62281e-10	1.0945e-10	-2.14946	-4.62281e-10	5.49636e-06	-2.17747	-4.62281e-10
103480113	chr14:103480113:G:C	6.55282e-20	-1.70359	0.102707	1.98568e-10	-1.40909	-0.144711	1.21271e-05	-1.31059	-0.0755205
103480170	chr14:103480170:C:T	7.46305e-20	-4.44502e-10	-1.47081	2.17336e-10	-4.44502e-10	-1.46349	1.11308e-05	-4.44502e-10	-1.47183
103480299	chr14:103480299:A:G	8.2468e-20	-4.44502e-10	-1.37095	2.35004e-10	-4.44502e-10	-1.38533	1.19917e-05	-4.44502e-10	-1.39734
103480661	chr14:103480661:C:A	9.04983e-20	-4.44502e-10	-1.27803	2.72509e-10	-4.44502e-10	-1.23726	1.4217e-05	-4.44502e-10	-1.22712
103480952	chr14:103480952:A:G	1.07957e-19	-0.65999	-0.441634	1.22411e-10	-1.39459	-0.642957	7.47238e-06	-1.27266	-0.597675
103481504	chr14:103481504:C:T	2.53529e-19	-4.44502e-10	-0.247881	6.88076e-10	-4.44502e-10	-0.31103	3.60075e-05	-4.44502e-10	-0.297827
103482062	chr14:103482062:A:G	8.57149e-20	-1.91462	0.582289	2.38629e-10	-1.6795	0.309476	1.42716e-05	-1.61096	0.387675
103482257	chr14:103482257:A:T	8.28881e-20	-4.44502e-10	-1.36587	2.47169e-10	-4.44502e-10	-1.33486	1.28681e-05	-4.44502e-10	-1.3268
103482289	chr14:103482289:G:A	3.37309e-18	1.78828	0.551945	4.08131e-09	1.15262	0.316621	0.000393341	1.67261	0.420509
103482320	chr14:103482320:T:A	7.38296e-20	-4.44502e-10	-1.4816	2.14224e-10	-4.44502e-10	-1.47791	1.11077e-05	-4.44502e-10	-1.47392
103483013	chr14:103483013:C:T	7.36678e-20	-4.44502e-10	-1.48379	2.13958e-10	-4.44502e-10	-1.47915	1.10324e-05	-4.44502e-10	-1.48072
103483502	chr14:103483502:T:G	7.38443e-20	-4.44502e-10	-1.4814	2.15183e-10	-4.44502e-10	-1.47344	1.10868e-05	-4.44502e-10	-1.4758
103483683	chr14:103483683:T:C	8.80121e-20	-4.44502e-10	-1.30588	2.57741e-10	-4.44502e-10	-1.29298	1.30661e-05	-4.44502e-10	-1.31153
103483805	chr14:103483805:C:T	3.45155e-20	-2.24195	-4.62281e-10	1.08722e-10	-2.15613	-4.62281e-10	5.39405e-06	-2.19626	-4.62281e-10
103484031	chr14:103484031:A:G	5.92237e-19	1.64979	-1.04924	8.64847e-10	1.01877	-1.10114	7.00964e-05	1.44958	-1.08127
103484165	chr14:103484165:T:C	8.1253e-20	-4.44502e-10	-1.38579	2.24554e-10	-4.44502e-10	-1.43081	1.15353e-05	-4.44502e-10	-1.43614
103484167	chr14:103484167:T:TC	7.40235e-20	-4.44502e-10	-1.47898	2.15098e-10	-4.44502e-10	-1.47384	1.10462e-05	-4.44502e-10	-1.47947
103484429	chr14:103484429:T:TC	3.63457e-20	-2.19028	-4.62281e-10	1.06002e-10	-2.18147	-4.62281e-10	5.27721e-06	-2.21816	-4.62281e-10
103484766	chr14:103484766:AATT:A	7.41116e-20	-4.44502e-10	-1.47779	2.13582e-10	-4.44502e-10	-1.48091	1.10079e-05	-4.44502e-10	-1.48294
103484793	chr14:103484793:C:T	3.3144e-20	-1.89765	-0.384844	1.31281e-10	-1.54893	-0.418664	6.21877e-06	-1.64421	-0.409775
103485144	chr14:103485144:C:T	3.40349e-18	1.90056	0.448637	3.93113e-09	1.20785	0.223898	0.000395241	1.7741	0.323845
103485854	chr14:103485854:C:G	8.46486e-20	-4.44502e-10	-1.34485	2.59154e-10	-4.44502e-10	-1.28751	1.33768e-05	-4.44502e-10	-1.28803
103486116	chr14:103486116:A:C	2.89067e-18	1.63639	0.549494	3.49916e-09	1.0013	0.314047	0.00034181	1.53503	0.417668
103486215	chr14:103486215:C:G	7.37424e-20	-4.44502e-10	-1.48278	2.138e-10	-4.44502e-10	-1.47989	1.10781e-05	-4.44502e-10	-1.47658
103486228	chr14:103486228:C:T	1.04192e-18	-4.44502e-10	1.16546	3.25884e-09	-4.44502e-10	1.2442	0.000170958	-4.44502e-10	1.25986
103486284	chr14:103486284:C:T	5.17515e-19	1.51051	-1.04483	7.72475e-10	0.892766	-1.0881	6.33558e-05	1.33699	-1.06977
103486319	chr14:103486319:G:C	7.49322e-20	-1.6992	0.232428	2.19444e-10	-1.38892	-0.0649106	1.29867e-05	-1.29111	-0.0265178
103486549	chr14:103486549:A:T	1.12974e-19	-0.641858	-0.41434	1.26165e-10	-1.38072	-0.626625	7.7354e-06	-1.25721	-0.578534
103486695	chr14:103486695:T:C	3.36523e-18	1.72848	0.609414	4.0461e-09	1.08989	0.370693	0.000399717	1.63368	0.475526
103486817	chr14:103486817:T:C	1.19473e-19	-0.654106	-0.346167	1.32938e-10	-1.38974	-0.565307	8.15929e-06	-1.26681	-0.515584
103487102	chr14:103487102:T:A	7.46418e-20	-4.44502e-10	-1.47066	2.17424e-10	-4.44502e-10	-1.46308	1.13072e-05	-4.44502e-10	-1.45612
103487329	chr14:103487329:T:A	3.62835e-19	0.984642	-0.874053	6.77004e-10	0.605221	-0.932473	5.15934e-05	0.967718	-0.905879
103487431	chr14:103487431:C:A	8.23578e-20	-4.44502e-10	-1.37229	2.50773e-10	-4.44502e-10	-1.32038	1.29452e-05	-4.44502e-10	-1.32083
103487883	chr14:103487883:C:T	9.49276e-20	-4.44502e-10	-1.23024	2.86979e-10	-4.44502e-10	-1.18552	1.49821e-05	-4.44502e-10	-1.1747
103487980	chr14:103487980:A:G	6.00943e-20	-1.81053	0.123084	1.75679e-10	-1.54837	-0.127903	1.07717e-05	-1.44746	-0.0571742
103488067	chr14:103488067:T:C	7.56843e-20	-1.71578	0.258992	2.19834e-10	-1.41208	-0.0399754	1.29843e-05	-1.31629	-0.00152252
103488732	chr14:103488732:G:A	2.60699e-19	-0.536856	0.316862	2.58538e-10	-1.30594	0.0160585	1.59425e-05	-1.17808	0.0655213
103488910	chr14:103488910:T:C	8.16764e-20	-1.78076	0.400165	2.37803e-10	-1.51118	0.137692	1.47213e-05	-1.40745	0.215194
103489158	chr14:103489158:A:G	7.69484e-20	-4.44502e-10	-1.44022	2.20183e-10	-4.44502e-10	-1.45047	1.12904e-05	-4.44502e-10	-1.4576
103489455	chr14:103489455:A:G	3.51892e-19	-0.631122	0.711087	3.41121e-10	-1.37573	0.363042	2.11493e-05	-1.25271	0.422763
103489782	chr14:103489782:A:G	9.35674e-20	-4.44502e-10	-1.24468	2.63273e-10	-4.44502e-10	-1.27174	1.36732e-05	-4.44502e-10	-1.26612
103489845	chr14:103489845:C:T	8.08491e-20	-4.44502e-10	-1.39078	2.45641e-10	-4.44502e-10	-1.34106	1.26933e-05	-4.44502e-10	-1.34048
103490082	chr14:103490082:C:T	9.52192e-20	-4.44502e-10	-1.22718	2.75849e-10	-4.44502e-10	-1.22507	1.3816e-05	-4.44502e-10	-1.25573
103490093	chr14:103490093:G:A	7.96298e-20	-4.44502e-10	-1.40597	2.26918e-10	-4.44502e-10	-1.42034	1.17587e-05	-4.44502e-10	-1.41696
103490376	chr14:103490376:T:C	1.32092e-19	-0.615596	-0.284263	1.44642e-10	-1.36112	-0.509545	8.89978e-06	-1.23639	-0.459132
103490456	chr14:103490456:G:A	3.91699e-19	-4.44502e-10	0.187133	1.32975e-09	-4.44502e-10	0.347813	6.54132e-05	-4.44502e-10	0.29917
103490473	chr14:103490473:C:T	7.96559e-20	-4.44502e-10	-1.40564	2.26986e-10	-4.44502e-10	-1.42004	1.17623e-05	-4.44502e-10	-1.41666
103490496	chr14:103490496:A:G	8.17937e-20	-1.72833	0.349167	2.43185e-10	-1.44091	0.0898013	1.49224e-05	-1.3447	0.166017
103490506	chr14:103490506:G:A	1.12986e-19	-4.44502e-10	-1.05609	3.19928e-10	-4.44502e-10	-1.07683	1.61241e-05	-4.44502e-10	-1.10124
103490803	chr14:103490803:A:G	8.50647e-20	-4.44502e-10	-1.33995	2.55781e-10	-4.44502e-10	-1.30061	1.32885e-05	-4.44502e-10	-1.29466
103492952	chr14:103492952:G:T	1.80003e-18	2.40256	-0.690362	1.57174e-09	1.21109	-0.696085	0.000145546	1.78892	-0.689977
103493095	chr14:103493095:A:G	1.15915e-19	-0.677347	-0.353157	1.29631e-10	-1.40721	-0.573034	7.94366e-06	-1.28598	-0.523195
103493319	chr14:103493319:A:G	7.91349e-20	-4.44502e-10	-1.4122	2.25629e-10	-4.44502e-10	-1.42604	1.16903e-05	-4.44502e-10	-1.4228
103493689	chr14:103493689:A:G	3.75483e-18	2.0104	0.437035	4.47764e-09	1.35129	0.210631	0.000436836	1.88725	0.310756
103493764	chr14:103493764:A:G	5.28299e-20	-1.81628	-4.62281e-10	1.2659e-10	-2.00398	-4.62281e-10	6.50519e-06	-2.00895	-4.62281e-10
103493800	chr14:103493800:G:A	1.07931e-18	-4.44502e-10	1.20072	3.82641e-09	-4.44502e-10	1.40475	0.000196907	-4.44502e-10	1.40118
103493961	chr14:103493961:G:A	1.42628e-19	-0.564762	-0.258356	1.53361e-10	-1.32241	-0.489722	9.47381e-06	-1.19531	-0.437713
103494817	chr14:103494817:A:G	7.44432e-20	-4.44502e-10	-1.47332	2.15283e-10	-4.44502e-10	-1.47297	1.12335e-05	-4.44502e-10	-1.46265
103495219	chr14:103495219:C:G	3.30416e-18	1.74672	0.572861	3.96984e-09	1.10472	0.336827	0.000392102	1.6488	0.441166
103495792	chr14:103495792:AC:A	1.03474e-19	-0.658832	-0.48521	1.16327e-10	-1.39634	-0.692187	7.10569e-06	-1.27369	-0.646964
103495982	chr14:103495982:C:T	1.10852e-19	-4.44502e-10	-1.07516	3.15224e-10	-4.44502e-10	-1.09165	1.58753e-05	-4.44502e-10	-1.11679
103496222	chr14:103496222:A:G	5.75551e-19	1.58036	-1.0084	8.41363e-10	0.952661	-1.06257	6.94574e-05	1.39991	-1.04075
103496242	chr14:103496242:G:A	7.98375e-20	-1.68417	0.280807	2.34178e-10	-1.3674	-0.0214486	1.38568e-05	-1.27081	0.0180304
103496991	chr14:103496991:A:G	1.12613e-19	-4.44502e-10	-1.0594	3.18892e-10	-4.44502e-10	-1.08008	1.60733e-05	-4.44502e-10	-1.10439
103497083	chr14:103497083:G:A	6.62894e-20	-1.75997	0.170637	1.96498e-10	-1.48105	-0.0832299	1.21168e-05	-1.37552	-0.0114355
103497570	chr14:103497570:C:T	8.18962e-20	-4.44502e-10	-1.37791	2.33367e-10	-4.44502e-10	-1.39232	1.21956e-05	-4.44502e-10	-1.38047
103497647	chr14:103497647:A:G	3.01037e-19	-4.44502e-10	-0.0761265	5.5981e-10	-4.44502e-10	-0.517332	2.90495e-05	-4.44502e-10	-0.512551
103498088	chr14:103498088:G:A	2.60124e-19	-0.524591	0.30239	2.56534e-10	-1.30072	0.00305432	1.58566e-05	-1.17089	0.0529226
103498303	chr14:103498303:A:G	1.12879e-19	-4.44502e-10	-1.05704	3.19627e-10	-4.44502e-10	-1.07777	1.61094e-05	-4.44502e-10	-1.10215
103499087	chr14:103499087:G:A	8.05563e-20	-4.44502e-10	-1.3944	2.39188e-10	-4.44502e-10	-1.36768	1.23104e-05	-4.44502e-10	-1.37111
103499191	chr14:103499191:G:A	5.53813e-19	1.59156	-1.05809	8.1559e-10	0.959893	-1.10091	6.7175e-05	1.40873	-1.08298
103499983	chr14:103499983:G:A	1.12829e-19	-4.44502e-10	-1.05748	3.19496e-10	-4.44502e-10	-1.07819	1.6103e-05	-4.44502e-10	-1.10255
103500414	chr14:103500414:C:T	8.33525e-20	-4.44502e-10	-1.36028	2.54438e-10	-4.44502e-10	-1.30587	1.31306e-05	-4.44502e-10	-1.30661
103501006	chr14:103501006:T:C	4.82194e-19	1.39293	-0.997941	7.12927e-10	0.777244	-1.05279	5.8261e-05	1.21533	-1.03195
103501483	chr14:103501483:G:C	6.88385e-20	-1.75608	0.204485	2.0831e-10	-1.45391	-0.0519962	1.17807e-05	-1.3676	-0.0474893
103501557	chr14:103501557:C:G	5.57914e-20	-1.76174	-4.62281e-10	1.78191e-10	-1.66207	-4.62281e-10	7.91979e-06	-1.81219	-4.62281e-10
103501592	chr14:103501592:C:G	6.48961e-19	1.60849	-0.916479	9.49799e-10	0.975885	-0.964565	7.85869e-05	1.42575	-0.943099
103501927	chr14:103501927:G:A	8.63157e-20	-4.44502e-10	-1.32535	2.59951e-10	-4.44502e-10	-1.28444	1.35046e-05	-4.44502e-10	-1.27852
103502280	chr14:103502280:C:G	1.12829e-19	-4.44502e-10	-1.05748	3.19496e-10	-4.44502e-10	-1.07819	1.6103e-05	-4.44502e-10	-1.10255
103502504	chr14:103502504:G:C	7.98977e-20	-4.44502e-10	-1.40261	2.4168e-10	-4.44502e-10	-1.35731	1.24747e-05	-4.44502e-10	-1.35785
103503355	chr14:103503355:G:A	7.97795e-20	-4.44502e-10	-1.40409	2.41236e-10	-4.44502e-10	-1.35915	1.24515e-05	-4.44502e-10	-1.35971
103503572	chr14:103503572:A:G	2.74888e-19	-0.511293	0.344297	2.69979e-10	-1.2874	0.0408116	1.66835e-05	-1.15812	0.0909908
103504171	chr14:103504171:G:T	7.76134e-20	-1.72429	0.292676	2.23061e-10	-1.42496	-0.0125279	1.3183e-05	-1.32933	0.0266994
103504655	chr14:103504655:G:T	2.67781e-18	2.10939	-4.62281e-10	6.39014e-09	1.91758	-4.62281e-10	0.000370968	2.03456	-4.62281e-10
103504865	chr14:103504865:T:G	1.09354e-19	-0.547927	-0.540844	1.21683e-10	-1.31301	-0.730496	7.43803e-06	-1.18571	-0.689236
103505037	chr14:103505037:C:T	1.00391e-19	-0.594176	-0.580112	1.13595e-10	-1.34691	-0.765385	6.92674e-06	-1.22125	-0.724912
103505253	chr14:103505253:C:T	7.46618e-20	-4.44502e-10	-1.47039	2.14109e-10	-4.44502e-10	-1.47844	1.10914e-05	-4.44502e-10	-1.47538
103505368	chr14:103505368:G:T	7.87918e-20	-4.44502e-10	-1.41655	2.37455e-10	-4.44502e-10	-1.37495	1.22654e-05	-4.44502e-10	-1.37477
103505885	chr14:103505885:G:A	2.0491e-19	-0.460787	-4.62281e-10	2.96744e-10	-1.15206	-4.62281e-10	1.73249e-05	-1.02941	-4.62281e-10
103505938	chr14:103505938:G:A	3.74855e-19	-0.583692	0.726873	3.57679e-10	-1.34281	0.377515	2.23359e-05	-1.21647	0.441112
103505977	chr14:103505977:C:T	8.43243e-20	-4.44502e-10	-1.34869	2.57847e-10	-4.44502e-10	-1.29256	1.33094e-05	-4.44502e-10	-1.29308
103506042	chr14:103506042:T:C	7.49126e-20	-1.78428	0.317244	2.19638e-10	-1.49094	0.0379888	1.24733e-05	-1.40412	0.0461564
103506516	chr14:103506516:G:A	1.28874e-19	-4.44502e-10	-0.924525	3.91951e-10	-4.44502e-10	-0.873792	2.00055e-05	-4.44502e-10	-0.885547
103506653	chr14:103506653:T:C	2.14621e-18	1.70019	0.187906	2.71907e-09	1.08022	-0.0171083	0.000283059	1.69122	0.0728781
103506717	chr14:103506717:T:G	9.73385e-20	-4.44502e-10	-1.20516	2.94325e-10	-4.44502e-10	-1.16024	1.53436e-05	-4.44502e-10	-1.15085
103506773	chr14:103506773:G:A	7.93445e-20	-4.44502e-10	-1.40956	2.26281e-10	-4.44502e-10	-1.42315	1.17234e-05	-4.44502e-10	-1.41997
103506834	chr14:103506834:C:T	9.24045e-20	-4.44502e-10	-1.25718	2.78861e-10	-4.44502e-10	-1.21422	1.4544e-05	-4.44502e-10	-1.20437
103507201	chr14:103507201:A:G	3.60016e-19	-4.44502e-10	0.102788	9.64569e-10	-4.44502e-10	0.0267516	5.07122e-05	-4.44502e-10	0.0446134
103507733	chr14:103507733:G:C	7.3641e-20	-4.44502e-10	-1.48416	2.13155e-10	-4.44502e-10	-1.48291	1.10305e-05	-4.44502e-10	-1.48089
103507898	chr14:103507898:C:T	4.56433e-20	-1.81763	-0.144873	1.3812e-10	-1.55377	-0.363036	8.34889e-06	-1.45671	-0.302719
103508702	chr14:103508702:G:A	7.3499e-20	-1.79425	0.308161	2.15422e-10	-1.50239	0.0300613	1.22153e-05	-1.41656	0.0376921
103508760	chr14:103508760:C:T	1.12829e-19	-4.44502e-10	-1.05748	3.19496e-10	-4.44502e-10	-1.07819	1.6103e-05	-4.44502e-10	-1.10255
103509025	chr14:103509025:A:G	7.46144e-20	-4.44502e-10	-1.47103	2.17333e-10	-4.44502e-10	-1.4635	1.11309e-05	-4.44502e-10	-1.47183
103509039	chr14:103509039:C:T	1.16715e-19	-2.11565	1.09202	3.09255e-10	-2.15763	1.04687	1.73572e-05	-2.02457	0.997025
103510895	chr14:103510895:C:T	8.64417e-20	-4.44502e-10	-1.32389	2.5025e-10	-4.44502e-10	-1.32247	1.30358e-05	-4.44502e-10	-1.31386
103511178	chr14:103511178:G:A	1.25914e-19	-0.664075	-0.283684	1.39759e-10	-1.40788	-0.497134	8.37019e-06	-1.28309	-0.473788
103511268	chr14:103511268:C:T	4.49539e-19	1.38705	-1.06219	6.71963e-10	0.769528	-1.10425	5.46453e-05	1.20509	-1.08578
103511851	chr14:103511851:A:G	7.86386e-20	-4.44502e-10	-1.4185	2.21882e-10	-4.44502e-10	-1.44278	1.13709e-05	-4.44502e-10	-1.4505
103511880	chr14:103511880:G:A	9.5821e-20	-0.609779	-0.611099	1.08908e-10	-1.35798	-0.796448	6.69647e-06	-1.22801	-0.75196
103512790	chr14:103512790:C:T	4.6993e-19	1.44193	-1.0727	6.99833e-10	0.82026	-1.11435	5.7161e-05	1.2607	-1.09638
103512794	chr14:103512794:G:A	7.41132e-20	-4.44502e-10	-1.47777	2.15394e-10	-4.44502e-10	-1.47246	1.10544e-05	-4.44502e-10	-1.47873
103512841	chr14:103512841:G:A	1.33802e-19	-4.44502e-10	-0.886995	4.20628e-10	-4.44502e-10	-0.803181	2.16959e-05	-4.44502e-10	-0.804433
103512923	chr14:103512923:T:C	7.99229e-20	-4.44502e-10	-1.4023	2.24944e-10	-4.44502e-10	-1.42908	1.15183e-05	-4.44502e-10	-1.43761
103513237	chr14:103513237:A:G	1.12969e-19	-4.44502e-10	-1.05624	3.19883e-10	-4.44502e-10	-1.07697	1.61221e-05	-4.44502e-10	-1.10136
103513503	chr14:103513503:C:T	2.60954e-19	-4.44502e-10	-0.219014	6.86893e-10	-4.44502e-10	-0.312751	3.547e-05	-4.44502e-10	-0.312867
103513563	chr14:103513563:G:A	9.27256e-21	-2.12417	-1.43213	2.78018e-11	-2.10649	-1.41334	1.39236e-06	-2.11959	-1.43096
103513616	chr14:103513616:T:C	7.36441e-20	-4.44502e-10	-1.48411	2.13295e-10	-4.44502e-10	-1.48225	1.10406e-05	-4.44502e-10	-1.47998
103513995	chr14:103513995:A:G	7.3644e-20	-4.44502e-10	-1.48412	2.13296e-10	-4.44502e-10	-1.48225	1.10407e-05	-4.44502e-10	-1.47997
103514334	chr14:103514334:C:T	3.45311e-20	-2.2415	-4.62281e-10	1.08434e-10	-2.15879	-4.62281e-10	5.36513e-06	-2.20163	-4.62281e-10
103514417	chr14:103514417:GC:G	7.36571e-20	-4.44502e-10	-1.48394	2.13918e-10	-4.44502e-10	-1.47934	1.10846e-05	-4.44502e-10	-1.47599
103514617	chr14:103514617:T:A	8.5596e-20	-4.44502e-10	-1.33372	2.47702e-10	-4.44502e-10	-1.3327	1.29047e-05	-4.44502e-10	-1.32397
103514631	chr14:103514631:G:A	8.66577e-20	-1.69283	0.371439	2.39542e-10	-1.38324	0.0170443	1.42308e-05	-1.28563	0.059479
103514887	chr14:103514887:C:CAG	7.68028e-20	-4.44502e-10	-1.44212	2.23552e-10	-4.44502e-10	-1.43529	1.16268e-05	-4.44502e-10	-1.42824
103515200	chr14:103515200:C:T	8.5618e-20	-4.44502e-10	-1.33346	2.62514e-10	-4.44502e-10	-1.27463	1.3554e-05	-4.44502e-10	-1.27487
103515325	chr14:103515325:G:A	1.19586e-19	-0.722816	-0.276509	1.33491e-10	-1.44514	-0.505758	8.18868e-06	-1.32621	-0.452593
103515346	chr14:103515346:G:T	3.5889e-20	-2.20293	-4.62281e-10	9.97384e-11	-2.24238	-4.62281e-10	5.38823e-06	-2.19734	-4.62281e-10
103515495	chr14:103515495:A:G	7.7557e-20	-4.44502e-10	-1.43235	2.25947e-10	-4.44502e-10	-1.42463	1.17557e-05	-4.44502e-10	-1.41722
103515512	chr14:103515512:T:G	5.83441e-18	1.98928	0.898895	6.83661e-09	1.3387	0.646419	0.000682519	1.88971	0.754526
103515605	chr14:103515605:A:G	2.9249e-19	-0.613707	0.508779	2.89551e-10	-1.36519	0.188592	1.79342e-05	-1.24023	0.245388
103515634	chr14:103515634:A:G	1.09113e-19	-1.70964	0.618661	2.93794e-10	-1.40042	0.238373	1.74736e-05	-1.30543	0.28456
103515901	chr14:103515901:C:T	8.65273e-20	-4.44502e-10	-1.3229	2.658e-10	-4.44502e-10	-1.26218	1.37231e-05	-4.44502e-10	-1.26247
103515918	chr14:103515918:T:G	3.69813e-20	-2.17295	-4.62281e-10	1.01764e-10	-2.22227	-4.62281e-10	5.23266e-06	-2.22663	-4.62281e-10
103515942	chr14:103515942:T:C	7.37211e-20	-4.44502e-10	-1.48307	2.14454e-10	-4.44502e-10	-1.47684	1.1116e-05	-4.44502e-10	-1.47317
103517168	chr14:103517168:G:A	1.7103e-19	-4.44502e-10	-0.641518	5.99061e-10	-4.44502e-10	-0.449567	2.55837e-05	-4.44502e-10	-0.639597
103517724	chr14:103517724:G:A	8.01234e-20	-4.44502e-10	-1.39979	2.42149e-10	-4.44502e-10	-1.35537	1.24975e-05	-4.44502e-10	-1.35603
103517957	chr14:103517957:G:T	5.45155e-20	-0.866223	-0.91865	6.88282e-11	-1.54514	-1.06818	4.02265e-06	-1.42563	-1.06398
103518444	chr14:103518444:A:G	8.99691e-20	-4.44502e-10	-1.28389	2.71718e-10	-4.44502e-10	-1.24017	1.41536e-05	-4.44502e-10	-1.23158
103518489	chr14:103518489:T:C	8.86137e-20	-4.44502e-10	-1.29907	2.67215e-10	-4.44502e-10	-1.25687	1.3915e-05	-4.44502e-10	-1.24858
103519482	chr14:103519482:G:A	8.32963e-20	-4.44502e-10	-1.36096	2.34585e-10	-4.44502e-10	-1.38711	1.20528e-05	-4.44502e-10	-1.39226
103519933	chr14:103519933:C:T	2.82598e-19	-4.44502e-10	-0.139333	5.28633e-10	-4.44502e-10	-0.574636	2.77006e-05	-4.44502e-10	-0.560098
103520803	chr14:103520803:T:C	1.11733e-19	-1.57996	0.512711	2.70028e-10	-1.44657	0.20017	1.44274e-05	-1.46588	0.253454
103521597	chr14:103521597:G:T	1.28821e-19	-4.44502e-10	-0.924932	4.03913e-10	-4.44502e-10	-0.843731	2.08623e-05	-4.44502e-10	-0.843609
103521843	chr14:103521843:G:T	4.97517e-19	1.74349	-1.31722	6.79326e-10	1.06273	-1.38656	6.7271e-05	1.70095	-1.37377
103521954	chr14:103521954:G:C	7.63164e-20	-4.44502e-10	-1.44847	2.27726e-10	-4.44502e-10	-1.41679	1.17597e-05	-4.44502e-10	-1.41687
103523244	chr14:103523244:T:A	1.23962e-19	-1.04321	0.0798261	3.17297e-10	-0.916293	-0.1688	1.74721e-05	-0.856284	-0.164662
103523259	chr14:103523259:AC:A	8.84047e-19	2.24085	-1.2397	1.22347e-09	1.60262	-1.3381	0.000103869	2.09563	-1.33405
103523318	chr14:103523318:G:A	8.17944e-20	-4.44502e-10	-1.37915	2.38796e-10	-4.44502e-10	-1.36932	1.26136e-05	-4.44502e-10	-1.34678
103523555	chr14:103523555:A:C	8.35493e-19	1.77921	-0.834545	9.75927e-10	0.874816	-0.836358	8.57011e-05	1.40678	-0.837472
103523689	chr14:103523689:C:T	2.35591e-19	-4.44502e-10	-0.321263	9.27428e-10	-4.44502e-10	-0.0125145	4.74621e-05	-4.44502e-10	-0.0216212
103524239	chr14:103524239:A:G	8.0877e-20	-4.44502e-10	-1.39043	2.35952e-10	-4.44502e-10	-1.3813	1.24473e-05	-4.44502e-10	-1.36005
103524408	chr14:103524408:G:A	8.7488e-20	-1.42374	0.111885	2.11564e-10	-1.23346	-0.25694	1.14614e-05	-1.21729	-0.225286
103524462	chr14:103524462:T:C	2.47374e-18	1.39821	0.631917	3.13847e-09	0.795657	0.410903	0.000323798	1.38366	0.51491
103524540	chr14:103524540:T:A	8.44888e-20	-1.34674	-4.62281e-10	1.96433e-10	-1.56461	-4.62281e-10	8.62217e-06	-1.72722	-4.62281e-10
103525064	chr14:103525064:G:A	3.10237e-18	1.90217	0.354397	3.90131e-09	1.26209	0.162043	0.000381554	1.80724	0.255457
103525141	chr14:103525141:T:A	3.12564e-20	-0.944822	-1.39631	4.95216e-11	-1.49094	-1.45158	3.3033e-06	-1.23047	-1.45616
103525412	chr14:103525412:A:G	4.07883e-18	2.09929	0.430919	5.00711e-09	1.43688	0.236803	0.000496143	1.99263	0.332676
103525903	chr14:103525903:C:T	7.38266e-20	-4.44502e-10	-1.48164	2.12879e-10	-4.44502e-10	-1.4842	1.09956e-05	-4.44502e-10	-1.48406
103526136	chr14:103526136:C:T	6.07428e-20	-1.303	-0.373708	1.60409e-10	-1.10099	-0.666208	8.55144e-06	-1.08942	-0.646038
103526255	chr14:103526255:G:A	1.02644e-18	1.97762	-0.827128	1.1768e-09	1.04664	-0.821016	0.000105786	1.59518	-0.815312
103526781	chr14:103526781:G:A	3.55549e-20	-2.21228	-4.62281e-10	1.05732e-10	-2.18402	-4.62281e-10	5.22635e-06	-2.22784	-4.62281e-10
103527538	chr14:103527538:C:A	8.56817e-20	-4.44502e-10	-1.33272	2.63459e-10	-4.44502e-10	-1.27103	1.35949e-05	-4.44502e-10	-1.27186
103528078	chr14:103528078:G:T	7.90422e-20	-4.44502e-10	-1.41338	2.28344e-10	-4.44502e-10	-1.41408	1.16104e-05	-4.44502e-10	-1.42965
103528624	chr14:103528624:T:C	2.2021e-18	1.87501	0.0387952	2.72292e-09	1.19579	-0.131258	0.000272671	1.77274	-0.0460248
103528640	chr14:103528640:A:T	8.19969e-20	-4.44502e-10	-1.37668	2.58643e-10	-4.44502e-10	-1.28948	1.31984e-05	-4.44502e-10	-1.30146
103529068	chr14:103529068:C:A	2.38554e-19	-4.44502e-10	-0.308762	4.69258e-10	-4.44502e-10	-0.693778	2.47307e-05	-4.44502e-10	-0.673507
103529868	chr14:103529868:T:C	8.0363e-20	-1.37104	-0.0257671	1.21974e-10	-1.768	-0.273122	7.82184e-06	-1.59591	-0.228727
103530507	chr14:103530507:G:A	1.17699e-19	-4.44502e-10	-1.01523	4.39761e-10	-4.44502e-10	-0.758697	2.27068e-05	-4.44502e-10	-0.758888
103530911	chr14:103530911:C:A	1.87035e-20	-1.4742	-1.38045	3.62449e-11	-1.84333	-1.4113	2.20137e-06	-1.67953	-1.41294
103531078	chr14:103531078:T:C	7.55984e-20	-4.44502e-10	-1.45792	2.20089e-10	-4.44502e-10	-1.4509	1.14778e-05	-4.44502e-10	-1.44114
103531188	chr14:103531188:T:A	6.71487e-20	-0.692203	-0.884246	1.86602e-10	-0.516622	-1.09933	9.98863e-06	-0.493832	-1.08627
103531424	chr14:103531424:C:T	7.60195e-20	-4.44502e-10	-1.45237	2.1971e-10	-4.44502e-10	-1.45262	1.12948e-05	-4.44502e-10	-1.45721
103531430	chr14:103531430:G:A	4.91347e-20	-1.88879	-4.62281e-10	1.38107e-10	-1.9169	-4.62281e-10	6.43929e-06	-2.01914	-4.62281e-10
103532573	chr14:103532573:T:A	8.03605e-20	-4.44502e-10	-1.39684	2.30338e-10	-4.44502e-10	-1.40538	1.21011e-05	-4.44502e-10	-1.38825
103533171	chr14:103533171:A:G	7.6773e-20	-0.647424	-0.795082	2.08313e-10	-0.478734	-1.02716	1.12147e-05	-0.451243	-1.01309
103533413	chr14:103533413:C:T	1.6609e-20	-1.50128	-1.47213	3.28762e-11	-1.87247	-1.47972	2.02819e-06	-1.69366	-1.48075
103533914	chr14:103533914:A:G	8.29281e-20	-4.44502e-10	-1.36539	2.42136e-10	-4.44502e-10	-1.35543	1.27944e-05	-4.44502e-10	-1.33255
103534036	chr14:103534036:A:G	8.48239e-20	-4.44502e-10	-1.34278	2.48426e-10	-4.44502e-10	-1.32978	1.31599e-05	-4.44502e-10	-1.30438
103534043	chr14:103534043:G:A	1.19066e-19	-1.00368	-4.62281e-10	4.85048e-10	-0.660682	-4.62281e-10	2.49688e-05	-0.663928	-4.62281e-10
103534235	chr14:103534235:G:A	8.20005e-20	-4.44502e-10	-1.37663	2.58044e-10	-4.44502e-10	-1.2918	1.31606e-05	-4.44502e-10	-1.30432
103534465	chr14:103534465:AG:A	9.00251e-20	-0.796416	-0.486855	2.37252e-10	-0.624115	-0.751693	1.26232e-05	-0.608587	-0.737433
103535040	chr14:103535040:C:T	7.86583e-20	-4.44502e-10	-1.41825	2.36621e-10	-4.44502e-10	-1.37847	1.22227e-05	-4.44502e-10	-1.37826
103535180	chr14:103535180:G:A	9.0411e-20	-0.305845	-0.973149	2.52486e-10	-0.240328	-1.07325	1.25685e-05	-0.268798	-1.08156
103535201	chr14:103535201:C:T	1.4686e-19	-4.44502e-10	-0.793881	4.98012e-10	-4.44502e-10	-0.634306	2.18746e-05	-4.44502e-10	-0.796225
103535267	chr14:103535267:T:G	1.16825e-19	-4.44502e-10	-1.02268	3.54108e-10	-4.44502e-10	-0.975328	1.77616e-05	-4.44502e-10	-1.00452
103535510	chr14:103535510:C:T	6.06531e-20	-1.67819	-4.62281e-10	1.44628e-10	-1.87077	-4.62281e-10	1.06408e-05	-1.51686	-4.62281e-10
103535546	chr14:103535546:G:C	7.61898e-20	-4.44502e-10	-1.45013	2.1619e-10	-4.44502e-10	-1.46877	1.11966e-05	-4.44502e-10	-1.46594
103535562	chr14:103535562:G:A	7.55156e-20	-4.44502e-10	-1.45902	2.17592e-10	-4.44502e-10	-1.46231	1.13086e-05	-4.44502e-10	-1.45599
103536274	chr14:103536274:T:C	9.78698e-19	1.43919	-0.336326	1.77654e-09	0.838085	-0.200591	0.000141129	1.24323	-0.175113
103536346	chr14:103536346:C:T	7.36749e-20	-4.44502e-10	-1.4837	2.13351e-10	-4.44502e-10	-1.48199	1.10045e-05	-4.44502e-10	-1.48325
103536372	chr14:103536372:T:A	7.56693e-20	-4.44502e-10	-1.45699	2.1989e-10	-4.44502e-10	-1.4518	1.12655e-05	-4.44502e-10	-1.45981
103536406	chr14:103536406:G:A	1.39399e-19	-4.44502e-10	-0.846015	3.6302e-10	-4.44502e-10	-0.950472	1.93159e-05	-4.44502e-10	-0.920624
103536696	chr14:103536696:C:A	1.65947e-19	-4.44502e-10	-0.671691	5.23226e-10	-4.44502e-10	-0.584916	2.68964e-05	-4.44502e-10	-0.589561
103536733	chr14:103536733:A:G	2.27001e-18	1.7882	0.155984	3.35791e-09	1.12172	0.152422	0.000311705	1.65017	0.210328
103536757	chr14:103536757:C:T	1.37449e-18	1.90042	-0.457942	2.00645e-09	1.22752	-0.468327	0.000184566	1.76329	-0.426841
103536788	chr14:103536788:C:T	1.08655e-19	-4.44502e-10	-1.09518	3.6663e-10	-4.44502e-10	-0.940575	1.8638e-05	-4.44502e-10	-0.95635
103536803	chr14:103536803:T:A	7.70684e-20	-4.44502e-10	-1.43867	2.32187e-10	-4.44502e-10	-1.39739	1.18667e-05	-4.44502e-10	-1.40782
103536883	chr14:103536883:A:G	8.59265e-20	-4.44502e-10	-1.32987	2.74416e-10	-4.44502e-10	-1.23029	1.40152e-05	-4.44502e-10	-1.24141
103537536	chr14:103537536:C:T	5.05886e-20	-1.85963	-4.62281e-10	1.70213e-10	-1.70788	-4.62281e-10	7.46892e-06	-1.8708	-4.62281e-10
103537610	chr14:103537610:C:T	2.24818e-19	-4.44502e-10	-0.368068	6.52589e-10	-4.44502e-10	-0.363982	3.20202e-05	-4.44502e-10	-0.415186
103537862	chr14:103537862:C:T	1.9524e-19	-4.44502e-10	-0.509131	5.65103e-10	-4.44502e-10	-0.507921	2.78402e-05	-4.44502e-10	-0.555074
103537886	chr14:103537886:C:G	2.60044e-20	-1.90225	-0.622841	1.00275e-10	-1.59018	-0.64683	4.74194e-06	-1.68312	-0.64199
103537974	chr14:103537974:C:A	1.28052e-19	-1.53437	0.603447	2.91343e-10	-1.79261	0.622183	1.65991e-05	-1.6364	0.564196
103538363	chr14:103538363:G:A	7.36492e-20	-4.44502e-10	-1.48405	2.13598e-10	-4.44502e-10	-1.48083	1.10304e-05	-4.44502e-10	-1.4809
103538473	chr14:103538473:T:A	4.74746e-19	1.05665	-0.677226	7.88232e-10	0.486467	-0.661605	6.22502e-05	0.92439	-0.674782
103538596	chr14:103538596:C:T	7.73949e-20	-4.44502e-10	-1.43444	2.37621e-10	-4.44502e-10	-1.37425	1.21693e-05	-4.44502e-10	-1.38264
103538631	chr14:103538631:C:T	1.17154e-18	-0.641207	1.92393	1.15326e-09	-1.20573	1.41116	8.18418e-05	-0.978091	1.50133
103538896	chr14:103538896:C:T	7.52953e-20	-4.44502e-10	-1.46194	2.17365e-10	-4.44502e-10	-1.46335	1.11389e-05	-4.44502e-10	-1.47111
103539504	chr14:103539504:G:A	9.28755e-20	-4.44502e-10	-1.2521	2.68034e-10	-4.44502e-10	-1.25382	1.35001e-05	-4.44502e-10	-1.27886
103540005	chr14:103540005:C:T	6.4656e-20	-1.37763	-0.236644	1.11041e-10	-1.76042	-0.374616	7.01326e-06	-1.5874	-0.346355
103540016	chr14:103540016:G:A	7.36404e-20	-4.44502e-10	-1.48416	2.12894e-10	-4.44502e-10	-1.48414	1.10142e-05	-4.44502e-10	-1.48237
103540077	chr14:103540077:C:G	5.33191e-20	-1.44916	-0.357908	9.37755e-11	-1.81345	-0.490575	5.86231e-06	-1.6504	-0.462613
103540364	chr14:103540364:C:T	7.36432e-20	-4.44502e-10	-1.48413	2.1293e-10	-4.44502e-10	-1.48396	1.09965e-05	-4.44502e-10	-1.48397
103540379	chr14:103540379:T:C	6.36328e-20	-1.42628	-0.203949	1.02054e-10	-1.80228	-0.417147	6.45649e-06	-1.63866	-0.37781
103540905	chr14:103540905:G:A	1.95455e-19	-0.50803	-4.62281e-10	8.2973e-10	-0.12383	-4.62281e-10	2.02977e-05	-0.871047	-4.62281e-10
103541218	chr14:103541218:A:G	3.74844e-20	-0.690976	-1.46846	6.38546e-11	-1.20486	-1.48347	2.96776e-06	-1.3133	-1.48044
103541259	chr14:103541259:G:A	8.23324e-21	-2.24236	-1.43282	2.35306e-11	-2.2312	-1.45543	1.24423e-06	-2.22092	-1.44211
103541414	chr14:103541414:C:T	9.33255e-19	2.10095	-1.04563	8.14143e-10	0.889479	-1.03227	7.92403e-05	1.51917	-1.02823
103541503	chr14:103541503:C:T	4.53656e-20	-1.79149	-0.177112	1.0008e-10	-1.85347	-0.385493	5.82626e-06	-1.81611	-0.303065
103541523	chr14:103541523:G:A	2.21726e-20	-1.2284	-1.4561	5.60703e-11	-1.36196	-1.45637	2.39485e-06	-1.55045	-1.45778
103541799	chr14:103541799:CAGG:C	5.96266e-19	-0.913084	1.52041	7.98569e-10	-1.38358	1.22147	5.7157e-05	-1.14196	1.30621
103543039	chr14:103543039:C:T	9.41749e-20	-4.44502e-10	-1.23821	2.60093e-10	-4.44502e-10	-1.28389	1.37964e-05	-4.44502e-10	-1.25715
103543282	chr14:103543282:ATGGGTGAGGGAGCAG:A	2.82025e-19	-4.44502e-10	-0.141362	7.79039e-10	-4.44502e-10	-0.186868	4.22453e-05	-4.44502e-10	-0.13806
103543423	chr14:103543423:A:T	1.06556e-20	-1.95273	-1.46454	2.97733e-11	-2.00817	-1.44314	1.61253e-06	-1.9608	-1.44295
103543602	chr14:103543602:C:T	3.16408e-20	-1.03638	-1.29253	8.16012e-11	-1.14098	-1.3021	4.4218e-06	-1.10169	-1.29332
103543648	chr14:103543648:G:A	8.09005e-21	-2.2217	-1.47102	2.70413e-11	-2.0748	-1.47277	1.23134e-06	-2.20274	-1.47071
103543851	chr14:103543851:T:C	1.72697e-19	-0.631818	-4.62281e-10	4.44796e-10	-0.747313	-4.62281e-10	1.96194e-05	-0.905037	-4.62281e-10
103543861	chr14:103543861:G:A	4.91545e-19	1.81363	-1.39944	5.72398e-10	0.81158	-1.30667	4.82385e-05	1.30382	-1.30921
103544004	chr14:103544004:T:G	7.36704e-20	-4.44502e-10	-1.48376	2.13364e-10	-4.44502e-10	-1.48193	1.10181e-05	-4.44502e-10	-1.48202
103544350	chr14:103544350:G:A	7.77136e-20	-4.44502e-10	-1.43033	2.24071e-10	-4.44502e-10	-1.43297	1.1437e-05	-4.44502e-10	-1.4447
103544497	chr14:103544497:G:A	9.31243e-20	-4.44502e-10	-1.24942	2.98549e-10	-4.44502e-10	-1.14599	1.5336e-05	-4.44502e-10	-1.15135
103544502	chr14:103544502:C:T	7.51134e-20	-4.44502e-10	-1.46436	2.14943e-10	-4.44502e-10	-1.47456	1.11868e-05	-4.44502e-10	-1.46682
103544528	chr14:103544528:C:T	9.91488e-20	-4.44502e-10	-1.18674	2.78722e-10	-4.44502e-10	-1.21472	1.40121e-05	-4.44502e-10	-1.24163
103544952	chr14:103544952:A:G	8.69801e-21	-2.14977	-1.47049	2.27404e-11	-2.23658	-1.48421	1.16704e-06	-2.24317	-1.48391
103545092	chr14:103545092:G:A	2.21189e-20	-1.23477	-1.45215	4.06117e-11	-1.65772	-1.48316	2.59173e-06	-1.44697	-1.48226
103545157	chr14:103545157:C:T	4.19482e-20	-1.69968	-0.347248	9.58428e-11	-1.72718	-0.555043	5.58127e-06	-1.68701	-0.475126
103545657	chr14:103545657:G:A	5.51849e-20	-1.55109	-0.221581	1.12634e-10	-1.82811	-0.292669	6.81034e-06	-1.68996	-0.273153
103545795	chr14:103545795:G:A	9.25122e-20	-4.44502e-10	-1.25602	2.78336e-10	-4.44502e-10	-1.2161	1.43126e-05	-4.44502e-10	-1.22041
103545852	chr14:103545852:C:T	1.06166e-20	-1.99885	-1.42208	2.61614e-11	-2.13362	-1.44702	1.49775e-06	-2.0314	-1.44619
103545857	chr14:103545857:A:C	1.09288e-20	-1.96054	-1.43141	2.6494e-11	-2.11282	-1.45519	1.53103e-06	-2.00065	-1.45496
103546084	chr14:103546084:C:T	3.81561e-19	-4.44502e-10	0.160913	7.1317e-10	-4.44502e-10	-0.27521	3.77488e-05	-4.44502e-10	-0.2506
103546136	chr14:103546136:C:T	4.00917e-20	-1.31386	-0.778329	1.09755e-10	-1.27498	-0.871697	6.86891e-06	-1.10394	-0.850605
103546550	chr14:103546550:G:A	7.55655e-20	-1.45836	-4.62281e-10	2.17395e-10	-1.46321	-4.62281e-10	1.15936e-05	-1.4311	-4.62281e-10
103546645	chr14:103546645:G:T	4.43375e-19	-4.44502e-10	0.311058	8.14116e-10	-4.44502e-10	-0.142827	4.31116e-05	-4.44502e-10	-0.117763
103546736	chr14:103546736:GAC:G	3.87966e-19	-1.29768	1.47524	5.46711e-10	-1.69714	1.15613	3.71417e-05	-1.50579	1.23897
103547284	chr14:103547284:C:A	7.36814e-20	-4.44502e-10	-1.48361	2.14695e-10	-4.44502e-10	-1.47571	1.10887e-05	-4.44502e-10	-1.47563
103547324	chr14:103547324:C:T	7.3669e-20	-4.44502e-10	-1.48378	2.13815e-10	-4.44502e-10	-1.47982	1.10625e-05	-4.44502e-10	-1.47799
103547426	chr14:103547426:G:A	7.36912e-20	-4.44502e-10	-1.48348	2.14797e-10	-4.44502e-10	-1.47524	1.10939e-05	-4.44502e-10	-1.47515
103547515	chr14:103547515:C:T	7.9762e-20	-4.44502e-10	-1.40431	2.20309e-10	-4.44502e-10	-1.4499	1.13351e-05	-4.44502e-10	-1.45365
103548353	chr14:103548353:T:C	6.27391e-19	2.1392	-1.48099	5.51758e-10	0.949785	-1.48161	4.96482e-05	1.50555	-1.48214
103548913	chr14:103548913:G:A	1.11516e-20	-2.04323	-1.32855	3.16052e-11	-2.09727	-1.29434	1.72208e-06	-2.05296	-1.28506
103548933	chr14:103548933:C:T	8.89181e-20	-4.44502e-10	-1.29564	2.8665e-10	-4.44502e-10	-1.18667	1.46698e-05	-4.44502e-10	-1.19576
103549708	chr14:103549708:T:G	7.73913e-20	-4.44502e-10	-1.43448	2.39624e-10	-4.44502e-10	-1.36586	1.23102e-05	-4.44502e-10	-1.37112
103550656	chr14:103550656:T:C	1.64489e-19	-4.44502e-10	-0.680513	5.68081e-10	-4.44502e-10	-0.502666	2.92997e-05	-4.44502e-10	-0.503975
103550775	chr14:103550775:C:T	1.01171e-19	-4.44502e-10	-1.16654	3.0658e-10	-4.44502e-10	-1.11945	1.51229e-05	-4.44502e-10	-1.16534
103551218	chr14:103551218:CAG:C	9.5927e-21	-2.24324	-1.27912	3.23267e-11	-2.16604	-1.203	1.44747e-06	-2.23886	-1.27287
103551236	chr14:103551236:G:A	7.84257e-20	-4.44502e-10	-1.42121	2.36641e-10	-4.44502e-10	-1.37839	1.21989e-05	-4.44502e-10	-1.3802
103551456	chr14:103551456:G:A	1.89134e-20	-1.40386	-1.43963	3.55698e-11	-1.79299	-1.48044	2.20358e-06	-1.61229	-1.47918
103551503	chr14:103551503:G:A	7.90467e-20	-4.44502e-10	-1.41332	2.24218e-10	-4.44502e-10	-1.43231	1.18211e-05	-4.44502e-10	-1.41167
103551616	chr14:103551616:A:G	9.47527e-21	-2.05064	-1.48403	2.43422e-11	-2.16853	-1.48419	1.32467e-06	-2.1162	-1.48419
103552118	chr14:103552118:G:A	8.95142e-21	-2.20811	-1.38344	2.50749e-11	-2.2351	-1.38796	1.33843e-06	-2.21806	-1.372
103552548	chr14:103552548:GAC:G	4.00627e-20	-2.09291	-4.62281e-10	1.00396e-10	-2.23581	-4.62281e-10	5.22145e-06	-2.22878	-4.62281e-10
103553436	chr14:103553436:C:T	9.63428e-20	-4.44502e-10	-1.21545	2.74856e-10	-4.44502e-10	-1.22868	1.46191e-05	-4.44502e-10	-1.19922
103553551	chr14:103553551:C:T	7.74043e-20	-4.44502e-10	-1.43432	2.41314e-10	-4.44502e-10	-1.35883	1.21938e-05	-4.44502e-10	-1.38063
103554117	chr14:103554117:T:C	3.72677e-20	-0.944501	-1.22073	7.98454e-11	-1.17145	-1.29338	4.81831e-06	-1.01176	-1.29737
103554646	chr14:103554646:C:T	9.05562e-20	-4.44502e-10	-1.27739	2.54099e-10	-4.44502e-10	-1.30721	1.36248e-05	-4.44502e-10	-1.26966
103554931	chr14:103554931:C:T	1.45837e-19	0.450187	-1.25106	1.75929e-10	-0.371054	-1.3038	1.51409e-05	0.106962	-1.27112
103555423	chr14:103555423:G:A	1.55089e-19	-4.44502e-10	-0.739363	5.43787e-10	-4.44502e-10	-0.546372	2.35995e-05	-4.44502e-10	-0.720327
103555759	chr14:103555759:G:A	9.23578e-20	-4.44502e-10	-1.25769	2.5878e-10	-4.44502e-10	-1.28895	1.39009e-05	-4.44502e-10	-1.2496
103556323	chr14:103556323:G:A	3.40059e-19	-4.44502e-10	0.0457614	9.94731e-10	-4.44502e-10	0.0575429	5.03073e-05	-4.44502e-10	0.0365959
103556413	chr14:103556413:C:T	2.16226e-19	1.07717	-1.4842	2.64053e-10	0.184935	-1.45372	2.22826e-05	0.685129	-1.46288
103556607	chr14:103556607:C:T	2.09361e-19	1.04276	-1.48206	2.54138e-10	0.16063	-1.46768	2.14791e-05	0.659659	-1.47413
103557285	chr14:103557285:C:T	9.06507e-20	-4.44502e-10	-1.27635	2.76899e-10	-4.44502e-10	-1.22128	1.41947e-05	-4.44502e-10	-1.22868
103557970	chr14:103557970:G:A	1.00422e-19	-4.44502e-10	-1.17398	2.79763e-10	-4.44502e-10	-1.21099	1.51165e-05	-4.44502e-10	-1.16576
103558713	chr14:103558713:T:C	9.58464e-20	-4.44502e-10	-1.22061	2.48567e-10	-4.44502e-10	-1.32922	1.28867e-05	-4.44502e-10	-1.32535
103560748	chr14:103560748:A:G	1.03763e-19	-4.44502e-10	-1.14125	3.06521e-10	-4.44502e-10	-1.11964	1.61545e-05	-4.44502e-10	-1.09936
103561220	chr14:103561220:C:T	3.9494e-20	-1.02287	-1.08435	8.46035e-11	-1.22804	-1.17891	5.08665e-06	-1.08225	-1.17268
103561514	chr14:103561514:A:G	9.03845e-20	-4.44502e-10	-1.27929	2.53649e-10	-4.44502e-10	-1.30898	1.35986e-05	-4.44502e-10	-1.27159
103561658	chr14:103561658:C:T	2.4482e-20	-1.90408	-0.681345	5.49781e-11	-2.07269	-0.765304	3.08532e-06	-2.0108	-0.744097
103561704	chr14:103561704:C:A	1.17541e-19	-4.44502e-10	-1.01657	3.42343e-10	-4.44502e-10	-1.00912	1.80138e-05	-4.44502e-10	-0.990413
103561711	chr14:103561711:G:A	1.03101e-19	-4.44502e-10	-1.14765	2.63372e-10	-4.44502e-10	-1.27136	1.37056e-05	-4.44502e-10	-1.26375
103561732	chr14:103561732:A:T	1.04746e-19	0.306006	-1.43783	1.60317e-10	-0.28664	-1.48113	1.18923e-05	0.0707174	-1.47638
103561966	chr14:103561966:A:G	7.4745e-20	-4.44502e-10	-1.46928	2.24438e-10	-4.44502e-10	-1.43133	1.15065e-05	-4.44502e-10	-1.43865
103561997	chr14:103561997:T:C	3.25368e-19	-4.44502e-10	0.00159862	9.37178e-10	-4.44502e-10	-0.00205617	4.77469e-05	-4.44502e-10	-0.0156391
103562469	chr14:103562469:G:A	4.7633e-19	-1.77182	2.15457	6.90408e-10	-1.97876	1.67111	4.13521e-05	-1.90879	1.74936
103562786	chr14:103562786:C:A	7.56638e-20	-4.44502e-10	-1.45706	2.29377e-10	-4.44502e-10	-1.40956	1.17443e-05	-4.44502e-10	-1.41818
103562805	chr14:103562805:G:A	3.84104e-20	-2.13503	-4.62281e-10	9.97785e-11	-2.24198	-4.62281e-10	5.16116e-06	-2.24039	-4.62281e-10
103562909	chr14:103562909:G:A	2.06098e-19	0.948693	-1.4037	3.49984e-10	0.288783	-1.27583	2.60427e-05	0.681191	-1.30301
103563009	chr14:103563009:T:C	7.62185e-20	-4.44502e-10	-1.44975	2.32122e-10	-4.44502e-10	-1.39767	1.18775e-05	-4.44502e-10	-1.40691
103563024	chr14:103563024:A:G	1.03586e-19	-4.44502e-10	-1.14295	2.66209e-10	-4.44502e-10	-1.26065	1.3926e-05	-4.44502e-10	-1.24779
103563112	chr14:103563112:G:A	2.40886e-20	-1.89537	-0.706251	5.43819e-11	-2.05833	-0.79057	3.04548e-06	-1.99743	-0.770461
103563184	chr14:103563184:G:A	8.26222e-20	-4.44502e-10	-1.36908	2.38516e-10	-4.44502e-10	-1.37049	1.25064e-05	-4.44502e-10	-1.35531
103563516	chr14:103563516:AAGCGGCG:A	7.39777e-20	-4.44502e-10	-1.4796	2.12945e-10	-4.44502e-10	-1.4839	1.09945e-05	-4.44502e-10	-1.48416
103563535	chr14:103563535:A:G	7.80224e-20	-4.44502e-10	-1.42636	2.15829e-10	-4.44502e-10	-1.47044	1.11558e-05	-4.44502e-10	-1.46959
103564237	chr14:103564237:C:A	8.95774e-20	-4.44502e-10	-1.28826	2.51438e-10	-4.44502e-10	-1.31773	1.34655e-05	-4.44502e-10	-1.28142
103564564	chr14:103564564:T:C	1.91055e-20	-1.78626	-1.04713	4.26689e-11	-1.98075	-1.11071	2.41529e-06	-1.90118	-1.09855
103564970	chr14:103564970:C:T	7.41413e-20	-4.44502e-10	-1.47739	2.20758e-10	-4.44502e-10	-1.44786	1.13336e-05	-4.44502e-10	-1.45378
103565014	chr14:103565014:C:T	2.45494e-20	-1.87739	-0.705282	5.52934e-11	-2.04332	-0.788954	3.1049e-06	-1.97949	-0.769084
103565124	chr14:103565124:T:A	7.38004e-20	-4.44502e-10	-1.48199	2.18015e-10	-4.44502e-10	-1.46036	1.1205e-05	-4.44502e-10	-1.46519
103566173	chr14:103566173:G:A	8.81571e-20	-4.44502e-10	-1.30424	2.47665e-10	-4.44502e-10	-1.33285	1.32448e-05	-4.44502e-10	-1.29795
103566601	chr14:103566601:T:C	7.37739e-20	-4.44502e-10	-1.48235	2.13024e-10	-4.44502e-10	-1.48353	1.10079e-05	-4.44502e-10	-1.48294
103566928	chr14:103566928:C:G	1.90613e-20	-1.82557	-1.01014	4.35591e-11	-2.00029	-1.07052	2.43745e-06	-1.93135	-1.05926
103567394	chr14:103567394:T:A	7.67855e-20	-4.44502e-10	-1.44234	2.25152e-10	-4.44502e-10	-1.42815	1.15535e-05	-4.44502e-10	-1.43457
103567717	chr14:103567717:A:T	8.97913e-20	-4.44502e-10	-1.28587	2.51963e-10	-4.44502e-10	-1.31565	1.34968e-05	-4.44502e-10	-1.2791
103568048	chr14:103568048:A:G	8.8622e-20	-4.44502e-10	-1.29898	2.37664e-10	-4.44502e-10	-1.37407	1.24282e-05	-4.44502e-10	-1.36159
103568232	chr14:103568232:G:A	2.16913e-19	0.942055	-1.34592	3.7193e-10	0.285139	-1.21136	2.79125e-05	0.67272	-1.2252
103568512	chr14:103568512:T:C	2.2949e-20	-1.64611	-1.00398	5.58831e-11	-1.86383	-0.957835	3.17351e-06	-1.76264	-0.964076
103568631	chr14:103568631:A:G	1.38851e-19	-4.44502e-10	-0.849959	4.02136e-10	-4.44502e-10	-0.848139	2.0776e-05	-4.44502e-10	-0.847758
103568955	chr14:103568955:G:A	2.06047e-20	-1.79971	-0.958129	4.61991e-11	-1.98715	-1.02482	2.59489e-06	-1.91486	-1.01315
103569524	chr14:103569524:T:A	4.17916e-20	-2.05066	-4.62281e-10	1.02328e-10	-2.21675	-4.62281e-10	5.80015e-06	-2.12367	-4.62281e-10
103569687	chr14:103569687:G:C	1.85596e-20	-1.3784	-1.48398	5.22137e-11	-1.40561	-1.48397	2.89962e-06	-1.33283	-1.48415
103569857	chr14:103569857:G:C	9.93203e-20	-4.44502e-10	-1.18501	2.56826e-10	-4.44502e-10	-1.29653	1.3432e-05	-4.44502e-10	-1.28391
103570002	chr14:103570002:G:A	2.19964e-19	0.973329	-1.36322	3.73969e-10	0.315088	-1.23584	2.8105e-05	0.703527	-1.24914
103570844	chr14:103570844:T:A	7.97319e-20	-4.44502e-10	-1.40469	2.39358e-10	-4.44502e-10	-1.36697	1.23155e-05	-4.44502e-10	-1.3707
103570917	chr14:103570917:G:A	9.21202e-20	-4.44502e-10	-1.26026	2.73316e-10	-4.44502e-10	-1.2343	1.41233e-05	-4.44502e-10	-1.23373
103571269	chr14:103571269:T:C	1.08421e-19	-1.09734	-4.62281e-10	2.98647e-10	-1.14567	-4.62281e-10	1.73326e-05	-1.02896	-4.62281e-10
103571723	chr14:103571723:A:G	7.38072e-20	-4.44502e-10	-1.4819	2.13762e-10	-4.44502e-10	-1.48006	1.10271e-05	-4.44502e-10	-1.4812
103571862	chr14:103571862:T:C	9.10417e-20	-4.44502e-10	-1.27204	2.36173e-10	-4.44502e-10	-1.38036	1.21796e-05	-4.44502e-10	-1.38179
103572347	chr14:103572347:A:C	7.6405e-20	-4.44502e-10	-1.44731	2.29635e-10	-4.44502e-10	-1.40844	1.18168e-05	-4.44502e-10	-1.41203
103572522	chr14:103572522:G:A	9.09019e-20	-1.27358	-4.62281e-10	3.69458e-10	-0.932892	-4.62281e-10	1.80341e-05	-0.989287	-4.62281e-10
103572794	chr14:103572794:TC:T	7.45021e-20	-4.44502e-10	-1.47253	2.13435e-10	-4.44502e-10	-1.4816	1.10275e-05	-4.44502e-10	-1.48116
103572861	chr14:103572861:C:T	3.23859e-19	-4.44502e-10	-0.00305155	9.51871e-10	-4.44502e-10	0.0135002	4.82446e-05	-4.44502e-10	-0.00526916
103573424	chr14:103573424:G:T	1.06458e-19	-4.44502e-10	-1.11561	3.00707e-10	-4.44502e-10	-1.13879	1.62064e-05	-4.44502e-10	-1.09615
103573728	chr14:103573728:T:C	1.82039e-20	-1.78913	-1.0926	4.55978e-11	-1.97315	-1.05192	2.55538e-06	-1.88879	-1.05456
103574136	chr14:103574136:A:G	4.71625e-20	-1.92976	-4.62281e-10	1.29997e-10	-1.97742	-4.62281e-10	7.62604e-06	-1.84998	-4.62281e-10
103574641	chr14:103574641:A:C	7.97684e-20	-4.44502e-10	-1.40423	2.2897e-10	-4.44502e-10	-1.41134	1.18348e-05	-4.44502e-10	-1.41051
103574964	chr14:103574964:C:A	7.5598e-20	-4.44502e-10	-1.45793	2.25017e-10	-4.44502e-10	-1.42876	1.15668e-05	-4.44502e-10	-1.43341
103575037	chr14:103575037:C:T	1.5827e-20	-1.91684	-1.10481	3.71316e-11	-2.07225	-1.15821	2.05557e-06	-2.01342	-1.14758
103575313	chr14:103575313:A:G	1.51627e-19	-4.44502e-10	-0.761934	4.69352e-10	-4.44502e-10	-0.693577	2.43449e-05	-4.44502e-10	-0.689232
103575441	chr14:103575441:C:A	9.94527e-20	-4.44502e-10	-1.18368	2.57417e-10	-4.44502e-10	-1.29423	1.34512e-05	-4.44502e-10	-1.28249
103575645	chr14:103575645:G:A	7.41185e-20	-4.44502e-10	-1.47769	2.18018e-10	-4.44502e-10	-1.46035	1.12243e-05	-4.44502e-10	-1.46348
103576238	chr14:103576238:G:A	9.82514e-20	-4.44502e-10	-1.19583	3.36861e-10	-4.44502e-10	-1.02526	1.62025e-05	-4.44502e-10	-1.09639
103576416	chr14:103576416:A:G	1.59654e-20	-1.88451	-1.12842	3.72012e-11	-2.04813	-1.18046	2.06289e-06	-1.98698	-1.17047
103577047	chr14:103577047:G:A	1.00953e-19	-4.44502e-10	-1.1687	2.88398e-10	-4.44502e-10	-1.18059	1.49112e-05	-4.44502e-10	-1.17944
103577556	chr14:103577556:G:A	3.5609e-20	-2.21076	-4.62281e-10	1.25915e-10	-2.00932	-4.62281e-10	5.83748e-06	-2.11725	-4.62281e-10
103577878	chr14:103577878:G:T	2.48589e-19	1.12493	-1.39249	4.11065e-10	0.435631	-1.26181	3.09089e-05	0.83893	-1.28944
103578326	chr14:103578326:T:C	1.11947e-19	-4.44502e-10	-1.06534	3.07471e-10	-4.44502e-10	-1.11655	1.66928e-05	-4.44502e-10	-1.06658
103578665	chr14:103578665:T:C	1.11333e-19	-4.44502e-10	-1.07083	3.05897e-10	-4.44502e-10	-1.12168	1.66082e-05	-4.44502e-10	-1.07166
103578886	chr14:103578886:C:T	4.88429e-20	-1.89475	-4.62281e-10	1.30046e-10	-1.97704	-4.62281e-10	6.19727e-06	-2.05745	-4.62281e-10
103579254	chr14:103579254:C:T	8.2821e-19	-4.44502e-10	0.935908	2.8776e-09	-4.44502e-10	1.11978	0.000148496	-4.44502e-10	1.11901
103579757	chr14:103579757:G:A	2.43994e-19	1.1607	-1.44691	3.86119e-10	0.462151	-1.35094	2.91354e-05	0.862739	-1.37234
103579829	chr14:103579829:G:A	1.66358e-19	-4.44502e-10	-0.669219	5.17141e-10	-4.44502e-10	-0.596614	2.68143e-05	-4.44502e-10	-0.592618
103581091	chr14:103581091:C:T	2.02652e-20	-1.76031	-1.01414	5.08456e-11	-1.95058	-0.965553	2.85542e-06	-1.86217	-0.970165
103581397	chr14:103581397:A:G	1.76635e-20	-1.87256	-1.0393	4.10063e-11	-2.04023	-1.09098	2.27739e-06	-1.97718	-1.08135
103581420	chr14:103581420:C:T	2.35301e-19	1.08144	-1.40393	3.8928e-10	0.398444	-1.27908	2.92084e-05	0.799016	-1.30611
103581741	chr14:103581741:G:A	7.6877e-20	-4.44502e-10	-1.44115	2.21008e-10	-4.44502e-10	-1.44673	1.14198e-05	-4.44502e-10	-1.44621
103581922	chr14:103581922:C:T	7.60096e-20	-4.44502e-10	-1.4525	2.30337e-10	-4.44502e-10	-1.40539	1.18003e-05	-4.44502e-10	-1.41343
103582101	chr14:103582101:C:T	7.4599e-20	-4.44502e-10	-1.47123	2.16532e-10	-4.44502e-10	-1.46719	1.11556e-05	-4.44502e-10	-1.46961
103582234	chr14:103582234:T:C	1.6687e-19	0.760966	-1.42711	2.72443e-10	0.107327	-1.34483	2.03025e-05	0.498817	-1.36963
103582290	chr14:103582290:C:T	7.64087e-20	-4.44502e-10	-1.44726	2.3223e-10	-4.44502e-10	-1.3972	1.18931e-05	-4.44502e-10	-1.40559
103582497	chr14:103582497:G:A	2.58979e-20	-1.09953	-1.42966	7.12511e-11	-1.15354	-1.42518	4.04682e-06	-1.04561	-1.43802
103582700	chr14:103582700:T:C	9.78014e-20	-4.44502e-10	-1.20042	2.77168e-10	-4.44502e-10	-1.2203	1.38607e-05	-4.44502e-10	-1.2525
103583230	chr14:103583230:G:A	9.14836e-20	-4.44502e-10	-1.2672	2.56436e-10	-4.44502e-10	-1.29805	1.37527e-05	-4.44502e-10	-1.26032
103583417	chr14:103583417:T:C	4.32768e-20	-2.01574	-4.62281e-10	1.05296e-10	-2.18816	-4.62281e-10	6.20757e-06	-2.05578	-4.62281e-10
103583456	chr14:103583456:T:C	2.47301e-20	-1.11247	-1.46286	6.4474e-11	-1.19655	-1.48211	3.64125e-06	-1.10823	-1.481
103583563	chr14:103583563:AAAAG:A	2.67123e-19	-4.44502e-10	-0.19565	8.46421e-10	-4.44502e-10	-0.103913	4.47266e-05	-4.44502e-10	-0.0809863
103584020	chr14:103584020:A:G	4.22989e-19	-1.88912	2.15311	7.18468e-10	-2.05249	1.78468	4.27984e-05	-1.99538	1.87033
103584409	chr14:103584409:T:C	3.10057e-19	-4.44502e-10	-0.0466041	9.08418e-10	-4.44502e-10	-0.0332252	4.60827e-05	-4.44502e-10	-0.0511155
103584546	chr14:103584546:G:A	1.32402e-20	-1.98439	-1.21571	3.26492e-11	-2.12014	-1.23897	1.78523e-06	-2.06995	-1.23206
103584862	chr14:103584862:A:G	9.59549e-20	-4.44502e-10	-1.21948	2.68509e-10	-4.44502e-10	-1.25204	1.44264e-05	-4.44502e-10	-1.21249
103584993	chr14:103584993:C:T	7.737e-20	-4.44502e-10	-1.43476	2.25029e-10	-4.44502e-10	-1.4287	1.15641e-05	-4.44502e-10	-1.43365
103584999	chr14:103584999:A:G	7.70115e-20	-4.44502e-10	-1.4394	2.21095e-10	-4.44502e-10	-1.44634	1.14099e-05	-4.44502e-10	-1.44707
103585304	chr14:103585304:C:A	1.03172e-19	-4.44502e-10	-1.14696	2.85167e-10	-4.44502e-10	-1.19186	1.5378e-05	-4.44502e-10	-1.14862
103585306	chr14:103585306:C:T	2.74759e-19	1.30336	-1.47083	4.45858e-10	0.660608	-1.40554	3.24879e-05	1.02078	-1.42147
103585374	chr14:103585374:G:A	7.41237e-20	-4.44502e-10	-1.47762	2.12882e-10	-4.44502e-10	-1.48419	1.09967e-05	-4.44502e-10	-1.48396
103586121	chr14:103586121:G:A	7.57259e-20	-4.44502e-10	-1.45624	2.26388e-10	-4.44502e-10	-1.42268	1.16583e-05	-4.44502e-10	-1.42553
103586616	chr14:103586616:C:T	2.7163e-19	-4.44502e-10	-0.178919	7.4747e-10	-4.44502e-10	-0.228236	4.03722e-05	-4.44502e-10	-0.183411
103586716	chr14:103586716:C:G	3.46308e-20	-2.23862	-4.62281e-10	1.09642e-10	-2.14771	-4.62281e-10	5.28262e-06	-2.21713	-4.62281e-10
103587071	chr14:103587071:A:G	1.52523e-19	-4.44502e-10	-0.756046	4.41553e-10	-4.44502e-10	-0.754632	2.17471e-05	-4.44502e-10	-0.802073
103587427	chr14:103587427:C:T	9.27295e-20	-1.59043	0.336755	2.03867e-10	-1.80481	0.277345	1.15686e-05	-1.71978	0.286526
103587513	chr14:103587513:T:C	6.18245e-20	-1.70574	0.0466829	1.37763e-10	-1.90556	-0.013831	7.69977e-06	-1.83295	-0.00741362
103587650	chr14:103587650:G:C	1.51239e-20	-2.05839	-1.0087	3.90987e-11	-2.2355	-0.943346	2.03448e-06	-2.13762	-1.03369
103587680	chr14:103587680:T:G	9.65518e-20	-4.44502e-10	-1.21328	2.69798e-10	-4.44502e-10	-1.24726	1.45177e-05	-4.44502e-10	-1.20619
103587950	chr14:103587950:GC:G	1.09339e-19	-4.44502e-10	-1.0889	3.01086e-10	-4.44502e-10	-1.13753	1.62997e-05	-4.44502e-10	-1.09041
103588017	chr14:103588017:C:G	6.18455e-20	-1.25386	-0.40486	1.10811e-10	-1.60924	-0.527867	7.14471e-06	-1.35822	-0.556957
103588088	chr14:103588088:T:C	3.90722e-20	-0.979688	-1.13826	8.15526e-11	-1.30843	-1.13525	5.23587e-06	-1.06072	-1.1653
103588235	chr14:103588235:C:T	2.97731e-20	-1.41308	-0.976672	6.88509e-11	-1.48832	-1.12467	3.8425e-06	-1.42541	-1.11002
103588482	chr14:103588482:T:A	1.06826e-18	-4.44502e-10	1.19043	3.44317e-09	-4.44502e-10	1.29922	0.000155948	-4.44502e-10	1.16797
103588484	chr14:103588484:T:A	1.77384e-20	-1.53714	-1.37048	3.19189e-11	-2.00169	-1.38004	1.90896e-06	-1.84583	-1.38916
103588626	chr14:103588626:T:G	7.77692e-20	-4.44502e-10	-1.42961	2.26406e-10	-4.44502e-10	-1.4226	1.15074e-05	-4.44502e-10	-1.43857
103589073	chr14:103589073:G:A	7.46243e-20	-4.44502e-10	-1.47089	2.21147e-10	-4.44502e-10	-1.4461	1.13962e-05	-4.44502e-10	-1.44827
103589601	chr14:103589601:G:GA	8.10435e-20	-4.44502e-10	-1.38837	2.32708e-10	-4.44502e-10	-1.39515	1.20221e-05	-4.44502e-10	-1.39481
103589733	chr14:103589733:C:G	4.52026e-20	-1.97221	-4.62281e-10	1.07376e-10	-2.16859	-4.62281e-10	6.47896e-06	-2.01299	-4.62281e-10
103589783	chr14:103589783:G:A	3.51053e-20	-2.22501	-4.62281e-10	9.97332e-11	-2.24243	-4.62281e-10	5.17227e-06	-2.23824	-4.62281e-10
103589863	chr14:103589863:G:A	1.47058e-19	-4.44502e-10	-0.792535	4.10183e-10	-4.44502e-10	-0.828325	2.1919e-05	-4.44502e-10	-0.794201
103589898	chr14:103589898:A:C	1.60547e-20	-2.12234	-0.88502	4.34733e-11	-2.24322	-0.829565	2.17675e-06	-2.18326	-0.92046
103589949	chr14:103589949:C:T	4.02893e-20	-2.08727	-4.62281e-10	1.07942e-10	-2.16333	-4.62281e-10	5.38491e-06	-2.19795	-4.62281e-10
103590125	chr14:103590125:C:T	1.16865e-19	-4.44502e-10	-1.02234	3.20661e-10	-4.44502e-10	-1.07455	1.74272e-05	-4.44502e-10	-1.02352
103590146	chr14:103590146:A:G	4.81871e-20	-1.90827	-4.62281e-10	1.62358e-10	-1.75513	-4.62281e-10	7.73474e-06	-1.83583	-4.62281e-10
103590408	chr14:103590408:C:T	7.48308e-20	-4.44502e-10	-1.46813	2.15111e-10	-4.44502e-10	-1.47377	1.11196e-05	-4.44502e-10	-1.47285
103590409	chr14:103590409:C:G	7.48308e-20	-4.44502e-10	-1.46813	2.15111e-10	-4.44502e-10	-1.47377	1.11196e-05	-4.44502e-10	-1.47285
103590625	chr14:103590625:T:C	7.49795e-20	-4.44502e-10	-1.46614	2.22845e-10	-4.44502e-10	-1.43845	1.14829e-05	-4.44502e-10	-1.44069
103590847	chr14:103590847:G:C	7.52132e-20	-4.44502e-10	-1.46303	2.23946e-10	-4.44502e-10	-1.43352	1.15371e-05	-4.44502e-10	-1.43599
103591028	chr14:103591028:G:A	7.51338e-20	-4.44502e-10	-1.46409	2.23578e-10	-4.44502e-10	-1.43517	1.15182e-05	-4.44502e-10	-1.43762
103591541	chr14:103591541:G:A	8.08509e-20	-4.44502e-10	-1.39075	2.2038e-10	-4.44502e-10	-1.44958	1.14702e-05	-4.44502e-10	-1.4418
103592063	chr14:103592063:C:T	1.93775e-20	-1.83573	-0.983518	4.44479e-11	-2.13453	-0.916083	2.58454e-06	-1.9252	-1.0068
103592125	chr14:103592125:A:G	1.1358e-19	-4.44502e-10	-1.05085	3.23607e-10	-4.44502e-10	-1.0654	1.60252e-05	-4.44502e-10	-1.10739
103592308	chr14:103592308:G:A	7.54765e-20	-4.44502e-10	-1.45954	2.24972e-10	-4.44502e-10	-1.42895	1.15861e-05	-4.44502e-10	-1.43175
103592557	chr14:103592557:C:G	7.5208e-20	-4.44502e-10	-1.4631	2.24008e-10	-4.44502e-10	-1.43325	1.15347e-05	-4.44502e-10	-1.43619
103592847	chr14:103592847:C:T	8.38915e-20	-4.44502e-10	-1.35383	2.4677e-10	-4.44502e-10	-1.33647	1.27583e-05	-4.44502e-10	-1.33537
103593268	chr14:103593268:G:A	7.62812e-20	-4.44502e-10	-1.44893	2.28653e-10	-4.44502e-10	-1.41273	1.17714e-05	-4.44502e-10	-1.41588
103593729	chr14:103593729:A:T	3.57807e-20	-1.88949	-0.316462	1.00272e-10	-1.98321	-0.25384	5.51077e-06	-1.91929	-0.25556
103594044	chr14:103594044:C:T	3.41473e-20	-1.90765	-0.345027	9.60313e-11	-1.99888	-0.281373	5.26881e-06	-1.93698	-0.282771
103594047	chr14:103594047:G:A	3.45985e-20	-1.91886	-0.320689	9.75998e-11	-2.00778	-0.25627	5.34982e-06	-1.9468	-0.257694
103594050	chr14:103594050:A:C	3.40042e-20	-1.90518	-0.351699	9.55942e-11	-1.99663	-0.28819	5.24672e-06	-1.93446	-0.289489
103594055	chr14:103594055:G:A	3.41724e-20	-1.89713	-0.354807	9.59591e-11	-1.9897	-0.291304	5.27064e-06	-1.92654	-0.292857
103594165	chr14:103594165:G:T	1.07173e-20	-2.0566	-1.3549	3.12564e-11	-2.09221	-1.31049	1.70054e-06	-2.0349	-1.31571
103594172	chr14:103594172:C:T	6.56854e-19	-4.44502e-10	0.704102	1.65552e-09	-4.44502e-10	0.566942	9.00425e-05	-4.44502e-10	0.618729
103594174	chr14:103594174:G:A	2.20101e-19	-4.44502e-10	-0.389274	6.84995e-10	-4.44502e-10	-0.315518	3.44536e-05	-4.44502e-10	-0.341942
103594452	chr14:103594452:A:G	7.36444e-20	-4.44502e-10	-1.48411	2.16785e-10	-4.44502e-10	-1.46602	1.11839e-05	-4.44502e-10	-1.46708
103594651	chr14:103594651:G:A	8.21263e-20	-4.44502e-10	-1.3751	2.39245e-10	-4.44502e-10	-1.36744	1.20833e-05	-4.44502e-10	-1.38973
103594947	chr14:103594947:G:A	3.82237e-20	-2.01574	-0.124161	9.78248e-11	-2.08933	-0.17242	5.31111e-06	-2.04748	-0.164271
103595015	chr14:103595015:G:A	9.77928e-20	0.271857	-1.47237	1.59481e-10	-0.349398	-1.42361	1.14644e-05	-0.00213929	-1.44016
103595309	chr14:103595309:G:A	1.73162e-19	-0.905237	0.276104	2.56626e-10	-1.43025	0.132935	1.6958e-05	-1.15068	0.0998601
103596029	chr14:103596029:G:A	1.15939e-19	0.439891	-1.47018	1.88498e-10	-0.195549	-1.41029	1.37393e-05	0.158085	-1.41938
103596047	chr14:103596047:G:C	7.45071e-20	-4.44502e-10	-1.47246	2.20723e-10	-4.44502e-10	-1.44802	1.13716e-05	-4.44502e-10	-1.45043
103596677	chr14:103596677:G:A	1.11666e-19	0.385982	-1.45383	1.67904e-10	-0.237408	-1.48413	1.23037e-05	0.11162	-1.48328
103596854	chr14:103596854:C:T	1.76554e-20	-1.87235	-1.03996	4.11705e-11	-2.15226	-0.974946	2.37532e-06	-1.95617	-1.06025
103596922	chr14:103596922:C:A	7.47464e-20	-4.44502e-10	-1.46926	2.21817e-10	-4.44502e-10	-1.44308	1.14291e-05	-4.44502e-10	-1.4454
103596968	chr14:103596968:T:C	7.36457e-20	-4.44502e-10	-1.48409	2.16831e-10	-4.44502e-10	-1.46581	1.11865e-05	-4.44502e-10	-1.46685
103597386	chr14:103597386:T:C	5.813e-20	-2.07928	0.358602	1.47902e-10	-2.1324	0.284019	7.94668e-06	-2.10088	0.292082
103597387	chr14:103597387:C:G	4.34604e-19	-4.44502e-10	0.291077	1.41589e-09	-4.44502e-10	0.410585	7.48874e-05	-4.44502e-10	0.434432
103597515	chr14:103597515:G:A	7.44581e-20	-4.44502e-10	-1.47312	2.20357e-10	-4.44502e-10	-1.44968	1.13559e-05	-4.44502e-10	-1.45182
103598178	chr14:103598178:C:T	2.36271e-19	-4.44502e-10	-0.318381	7.08434e-10	-4.44502e-10	-0.281873	3.66204e-05	-4.44502e-10	-0.280948
103598988	chr14:103598988:A:T	7.74284e-20	-4.44502e-10	-1.43401	2.15394e-10	-4.44502e-10	-1.47246	1.11584e-05	-4.44502e-10	-1.46936
103599069	chr14:103599069:G:A	4.83218e-20	-1.90548	-4.62281e-10	1.16379e-10	-2.08808	-4.62281e-10	6.17944e-06	-2.06033	-4.62281e-10
103599823	chr14:103599823:T:TA	7.37267e-20	-4.44502e-10	-1.48299	2.13375e-10	-4.44502e-10	-1.48188	1.10141e-05	-4.44502e-10	-1.48238
103600085	chr14:103600085:G:A	6.89911e-20	-1.92745	0.378073	1.75207e-10	-2.01678	0.337814	9.55017e-06	-1.96495	0.339959
103600308	chr14:103600308:G:A	1.19346e-19	0.381179	-1.38251	1.71647e-10	-0.251005	-1.44849	1.27945e-05	0.105494	-1.43803
```
