## Supplementary material for "Characterization of shared and ancestry-specific signals driving complex traits using multi-ancestry fine-mapping": susiex_nc3.cs80.summary

```
# chr14:101547889-103600497
CS_ID	CS_LENGTH	CS_PURITY	MAX_PIP_SNP	BP	REF_ALLELE	ALT_ALLELE	REF_FRQ	BETA	SE	-LOG10P	MAX_PIP	POST-HOC_PROB_POP1	POST-HOC_PROB_POP2
1	2	0.987353	chr14:103099033:A:G	103099033	G,G	A,A	1,1	-inf,-inf	inf,inf	19.8198,3.17428	0.544574	1	0.931361
2	39	0.689167	chr14:102591686:A:G	102591686	G,G	A,A	1,1	-inf,-inf	inf,inf	11.5382,1.11882	0.105372	0.999995	0.334373
3	148	0	chr14:103076030:G:A	103076030	A,NA	G,NA	1,NA	inf,NA	inf,NA	9.11115,NA	0.272752	0.702573	0.509134
```
