## Supplementary material for "Characterization of shared and ancestry-specific signals driving complex traits using multi-ancestry fine-mapping": orig_s2_snps

```
rs72704712
rs117987631
rs35999142
rs147386704
rs117608968
rs117452846
rs185559590
rs57613851
rs8016689
14:103320048_T_G
rs8017180
rs2092973
rs2103928
rs8003422
rs10131869
rs117488712
rs7151954
rs7153002
rs7154352
rs137907744
rs8013266
rs8012367
rs144764540
rs8012557
rs72704716
rs8022110
rs7145509
rs76920567
rs147297419
rs9671694
rs6575932
rs12588749
rs79217997
rs10144464
rs12435483
rs76358155
rs139318865
rs28372031
rs74608981
rs8004192
rs151160565
rs2295402
rs941589
rs1131877
rs9324052
rs66666997
rs10149939
rs6575933
rs7143563
rs7154305
rs12588339
rs12590238
rs7157267
rs144636491
rs12898022
rs3783384
rs76276783
rs72704726
rs11160705
rs72704727
rs10148367
rs2273393
rs72704731
rs8008502
rs12588538
rs4243736
rs117210008
rs11160706
rs57521303
rs4906269
rs12587696
rs4906270
rs76788255
rs7156339
rs112520413
rs141833462
rs3783385
rs3783386
rs10132977
rs9671376
rs141926895
rs141809538
rs72704737
rs117897999
rs117475076
rs117653635
rs11160707
rs45517731
rs4906271
rs4906272
rs4900558
rs10133111
rs11552464
rs541855717
rs11629241
rs75258146
rs7147331
rs76327888
rs116886379
rs72704741
rs2224234
rs72704742
rs11850915
rs58472533
rs4906274
rs4906275
rs1211497
rs113016035
rs59793431
rs57687948
rs2295828
rs2295829
rs1190225
rs1190226
rs79782458
rs1190227
rs1190228
rs141088722
rs1190229
rs1190230
rs143161971
rs28548211
rs1190232
rs142281462
rs139414729
rs1190233
rs34975594
rs34741668
rs6575935
rs1190234
rs7857
rs4708
rs78341850
rs34429106
rs34519352
rs1190235
rs12432253
rs111639824
rs144995729
rs117703562
rs117516454
rs17101079
rs10129841
rs140405905
rs34201193
rs77448485
rs116889152
rs188937393
rs2269317
rs36211133
rs36211132
rs34368992
rs34247805
rs2269318
rs8008231
rs1190236
rs35191792
rs35336690
rs34111157
rs10135200
rs10135776
rs911627
rs2403107
rs11624434
rs11629076
rs34674693
rs8007924
rs12886225
rs193030097
rs1885406
rs2269319
rs12590961
rs530297378
rs9806052
rs911629
rs34861753
rs35843384
rs12590818
rs34196575
rs34359399
rs76222219
rs10131251
rs147452606
rs2269320
rs10138133
rs117896117
rs35045068
rs139271069
rs75487345
rs35433615
rs35628388
rs35516327
rs35162324
rs2285013
rs3818287
rs34360601
rs34830106
rs7145178
rs7145212
rs74379070
rs7147226
rs77574823
rs34444394
rs138261039
rs36081540
rs911630
rs36043797
rs34738319
rs2093414
rs35571549
rs34942469
rs34907998
rs12897281
rs117070914
rs3783387
rs4398049
rs35880350
rs2239660
rs34994215
rs1018550
rs8009219
rs181727129
rs33999923
rs35953480
rs2285014
rs1977233
rs35901984
rs35576761
rs2301124
rs7152460
rs114320872
rs2269322
rs34334082
rs34674389
rs1885407
rs35106689
rs3818288
rs34984304
rs34644161
rs7156234
rs35409866
rs12434482
rs117684165
rs74085588
rs11160709
rs144182293
rs75051938
rs2269323
rs17101142
rs34873665
rs13379310
rs13379319
rs17101145
rs35130922
rs12889010
rs9806109
rs7157813
rs17101146
rs117525506
rs2301125
rs749782
rs34227020
rs2269324
rs36040787
rs2269325
rs34793989
rs369894140
rs113592900
rs138014493
rs560612211
rs147642158
rs10134342
rs35540138
rs8016439
rs35897010
rs872945
rs2269326
rs7145445
rs6575938
rs34005156
rs3260
rs35864317
rs75732376
rs35032793
rs118174714
rs2403109
rs7142173
rs117962882
rs2285017
rs35165605
rs35030701
rs751837
rs11627664
rs1106679
rs6575940
rs8020700
rs8021471
rs17101197
rs7160433
rs183567283
rs149303172
rs74564248
rs35084986
rs34519016
rs35303103
rs10150442
rs10130314
rs34508350
rs34471991
rs10134022
rs10149028
rs10137179
rs34528213
rs7144194
rs117808248
rs143582903
rs113710685
rs8005264
rs10138826
rs8005816
rs60007237
rs12887150
rs79102904
rs191460522
rs367666696
rs112869681
rs28638769
rs6575941
rs35940210
rs35485315
rs34621171
rs368745132
rs113619989
rs7146323
rs150951240
rs117518445
rs10150774
rs78259865
rs183066628
rs147427521
rs79784077
rs76658555
rs117252774
rs6575942
rs187512378
rs376975089
rs75314313
rs142973466
rs117278663
rs2285018
rs117069375
rs574897939
rs10144590
rs62006932
rs572277702
rs117811459
rs182294725
rs35504608
rs61410551
rs185398387
rs149568112
rs7150770
rs2301126
rs35771930
rs115035469
rs10137976
rs35965298
rs12893592
rs143773378
rs148645962
rs371071870
rs1190223
rs17101226
rs181829162
rs115703404
rs116993994
rs34681566
rs10143668
rs74734730
rs372526519
rs35382723
rs35085032
rs62006938
rs8003143
rs145531836
rs143471625
rs141555477
rs74082785
rs117595953
rs59759422
rs7149097
rs10145667
rs7143479
rs944004
rs7144521
rs7144982
rs7149952
rs12887651
rs78009999
rs140782226
rs28565400
rs28491506
rs10147340
rs10147347
rs11623646
rs139889583
rs78696533
rs11844761
rs11849097
rs11622471
rs78595177
rs201936135
rs112432193
rs11846926
rs375931699
rs116847666
rs8018586
rs28687021
rs28592811
rs142980942
rs55673022
rs12888934
rs142561977
rs2403124
rs79371056
rs77777948
rs7158285
rs72706625
rs2403125
rs117185273
rs2403126
rs7149179
rs117957432
rs7154919
rs944003
rs72706626
rs72706627
rs877497
rs117249881
rs12882976
rs57945417
rs12888024
rs12888071
rs73356608
rs112791000
rs8019859
rs117515430
rs10149832
rs12894515
rs7141040
rs7142022
rs35716977
rs34976218
rs57913635
rs10130370
rs145255427
rs371319153
rs530334775
rs547123496
rs57456709
rs7160202
rs117275198
rs11621573
rs8017161
rs11628185
rs11624069
rs112859734
rs59643720
rs17101241
rs61462345
rs56839309
rs56956502
rs36027406
rs62006947
rs7151779
rs2297067
rs2297066
rs1057640
rs61418148
rs11624282
rs10131298
rs10142200
rs78542708
rs77071436
rs76657117
rs72706640
rs117708804
rs9324058
rs78702790
rs7150997
rs944002
rs117509675
rs146325839
rs75352703
rs12589310
rs10144543
rs2274686
rs41301467
rs2274685
rs113774073
rs28418471
rs729185
rs729184
rs729183
rs744153
rs57904317
rs3870
rs55897465
rs1077124
rs11621531
rs75982656
rs4906278
rs8004781
rs77916454
rs2403127
rs7155575
rs8007546
rs7145735
rs77209641
rs145756852
rs55975236
rs62007496
rs2282037
rs116958646
rs3759571
rs3759573
rs8176358
rs12436710
rs1132339
rs78639617
rs75741570
rs7159017
rs2234130
rs2234131
rs2234133
rs958174
rs749206
rs2403128
rs8176365
rs1887940
rs944000
rs2234143
rs146514706
rs11160713
rs710100
rs4283165
rs8126
rs8176373
rs8176377
rs8176382
rs2183193
rs3742450
rs2149668
rs138616435
rs2183201
rs2149674
rs2149673
rs2183200
rs7156934
rs8003080
rs2183199
rs2149672
rs8004295
rs1958412
rs1958411
rs72706654
rs12435506
rs1958410
rs1958409
rs1958408
rs11160714
rs8007179
rs8006383
rs11844620
rs8010538
rs2403129
rs2403130
rs2403131
rs4435187
rs6575944
rs7155695
rs78952936
rs719252
rs79163688
rs11160715
rs7150854
rs12889548
rs8013574
rs8014278
rs4347562
rs7494282
rs10139416
rs61427129
rs2403132
rs4906279
rs4906280
rs875799
rs8011165
rs117968184
rs8011815
rs1887943
rs35133163
rs72706659
rs4906282
rs10137213
rs7401223
rs11160718
rs34292801
rs8012262
rs8012429
rs11850037
rs2896475
rs11628280
rs35877049
rs17101284
rs17101285
rs8003645
rs8003400
rs8008039
rs4900561
rs4906283
rs4906284
rs4906285
rs1887942
14:103625022_A_G
rs56007379
rs142429778
rs4906286
rs10484072
rs12880163
rs1985629
rs2011776
rs4457930
rs12887966
rs4906287
rs182203556
rs4906288
rs10149137
rs2403136
rs3949795
rs73360655
rs2403137
rs11160719
rs944007
rs944006
rs2403138
rs2403139
rs944005
rs2183198
rs2094660
rs10144373
rs11627699
rs4536392
rs2183197
rs34798208
rs112721923
rs12896219
rs55865473
rs34475295
rs55665792
rs76747210
rs11531316
rs11160723
rs11160724
rs61358756
rs2183195
rs11160725
rs7141342
rs11626306
rs4906290
14:103640029_G_A
rs6575947
rs11160728
rs112200265
rs12587709
rs11624830
rs7161651
rs6575949
rs6575950
rs4900562
rs4906292
rs7493640
rs73362515
rs191989191
rs4906293
rs6575951
rs73362521
rs6575952
rs1108390
rs118140944
rs878844
rs4906294
rs11160729
rs8008371
rs11160730
rs10132234
rs3742451
rs3742452
rs2763529
rs184194161
rs10130844
rs2771399
rs10142007
rs10141963
rs11625622
rs10142306
rs10142243
rs60634188
rs111325443
rs57594879
rs182827564
rs4906296
rs148144195
rs4906298
rs62007552
rs73362545
rs2763561
rs2771396
rs56223657
rs2771394
rs12434590
rs12434657
rs80152554
rs57811904
rs8009682
rs117049119
rs148177608
rs187096332
rs35623899
rs35738756
rs2763564
rs2763565
rs12890784
rs2771389
rs2771388
rs4906299
rs2771387
rs56300152
rs2149670
rs1958407
rs1958405
rs1958404
rs2771386
rs2771385
rs2771384
rs76138669
rs2763530
rs2771383
rs117845313
rs2771382
rs117123878
rs2763531
rs2771381
rs11626362
rs2763532
14:103669655_G_A
rs2763533
rs2987867
rs2771378
rs1951947
rs2763535
rs12434161
rs2763536
rs28751574
rs2763537
rs2763538
rs2771376
rs2210003
rs2210002
rs115791205
rs2763539
rs117624709
rs76355686
rs2763540
rs2771375
rs148767759
rs113333101
rs2763541
rs2763542
rs2763544
rs2771374
rs7140744
rs7141403
rs2987866
rs144700493
rs2987864
rs141573041
rs7400815
rs115603885
rs7400845
rs139938283
rs7400850
rs10130155
rs10130251
rs142252404
rs10130483
rs10130345
rs75939361
rs150384749
rs2403141
rs2763545
rs875014
rs912611
rs2763546
rs2763547
rs2771373
rs2763548
rs142273417
rs7140905
rs2771372
rs2763549
rs2771371
rs72706669
rs60766757
rs2771370
rs2763550
rs77803232
rs2771369
rs78489116
rs4598840
rs1886459
rs186167394
rs146721067
rs182435260
rs11160732
rs138681987
rs2403142
14:103686135_A_C
rs2403143
rs2763555
rs117031843
rs78867824
rs2771365
rs12878075
rs12878371
rs2771364
rs72478874
rs10129836
rs62007555
rs12432221
rs78389557
rs9324059
rs75340566
rs10132447
rs9630406
rs9630369
rs10132881
rs4900565
rs9630371
rs1033903
rs8014786
rs1033904
rs74913686
rs1028754
rs1190190
14:103689580_A_G
rs114432022
rs1190193
rs11849731
rs1190194
rs35741903
rs1190195
rs1190196
rs11629034
rs139565667
rs12437242
rs10140934
rs9324060
rs4243737
rs1190198
rs17101365
rs55736746
rs55953635
rs1190200
rs10431644
rs10431748
rs1190202
rs1190203
14:103694689_G_T
14:103694689_G_A
rs17101370
rs10431749
rs1190205
rs17101376
rs74087628
rs76976517
rs1190206
rs17101380
rs62008714
rs17101383
rs17101385
rs17101386
rs62008715
rs11160733
rs17101387
rs17101388
rs4628894
rs4628895
rs1475284
rs2147530
rs1475285
rs4383077
rs1475286
rs17101396
rs56014521
rs11627843
rs57255908
rs62008719
rs72706683
rs1599972
rs1190208
rs11160734
rs62008720
rs11623948
rs116943345
rs56002716
rs62008721
rs12588571
rs146404551
rs10143544
rs1190209
rs62008722
rs12185041
rs141610253
rs137877117
rs145943022
rs11624395
rs11624427
rs11628542
rs11628543
rs1190212
rs1985161
rs11620984
rs11625809
rs11625812
rs12431691
rs143013391
rs142001922
rs1969852
rs139939634
rs142214403
rs7154496
rs17101400
rs11623748
rs17101404
rs62008724
rs11625018
rs7145196
rs55856990
rs12897609
rs76532987
rs62008725
rs8003932
rs17101405
rs1033905
rs1033907
rs11624396
rs12894997
rs80006180
rs77334143
rs2147531
rs12895168
rs17607710
rs71417849
rs11160736
rs11160737
rs10142656
rs10131605
rs11625866
rs11625979
rs11621681
rs2403144
rs11626942
rs12587313
rs10145743
rs8012366
rs8012281
rs8012280
rs8012711
rs8013644
rs8017113
rs6575958
rs6575959
rs8017641
rs8017805
rs10149355
rs10149186
rs10149188
rs10149294
rs11629342
rs12897635
rs11160738
rs12879051
rs138278807
rs11622055
rs144646029
rs11160739
rs10135733
rs8009320
rs10133522
rs11160740
rs11160741
rs11626696
rs11626825
rs8015184
rs8016347
rs12891434
rs12890475
rs12890343
rs2896476
rs553474282
rs58447384
rs9743995
rs7161333
rs6575960
rs146252718
rs6575961
rs6575962
rs6575963
rs6575964
rs2403146
rs2403147
rs57746378
rs10162320
rs10438241
rs11627436
rs12717689
rs12717690
rs12717691
rs12888019
rs11622875
rs11622945
rs7152447
rs6575965
rs6575966
rs8018376
rs10162422
rs6575967
rs6575968
rs6575969
rs8003787
rs8003553
rs8004929
rs12586395
rs11626316
rs12884360
rs10144808
rs12890984
rs12889953
rs10047932
rs1957884
rs12587827
rs10129761
rs114376984
rs1957885
rs10133012
rs140887600
rs66826300
rs71417850
rs34731746
rs74555963
rs55723265
rs118190383
rs11622360
rs11622484
rs11623471
rs112256421
rs67361906
rs7161297
rs191274948
rs117622709
rs145014299
rs10129265
rs4906306
rs4900567
rs11623096
rs67550214
rs4900568
rs8007066
rs3742453
rs3742454
rs3742455
rs3742456
rs3742457
rs34706850
rs7156255
rs6575970
rs11629325
rs11625352
rs11620745
rs11620689
rs11620647
rs2403148
rs2403149
rs145628453
rs2403150
rs2147532
rs2181983
rs11622013
rs66792477
rs61697413
rs35433187
rs11160742
rs11623296
rs11626610
rs72706701
rs1951949
rs35300155
rs75271069
rs10148164
rs11627972
rs11627920
rs78771863
rs8021920
rs8021875
rs34535421
rs11621255
rs10131171
rs79326872
rs145226506
rs11623891
rs11847321
rs8019163
rs184905990
rs17101433
rs78853041
rs17101439
rs11625351
rs11625458
rs11626322
rs113528457
rs57504148
rs7147508
rs11627723
rs4906307
rs4906308
rs35258122
rs11623516
rs112398673
rs11620828
rs11626218
rs75629925
rs12888433
rs75704852
rs67287744
rs116023545
rs75110442
rs11628577
rs11628579
rs11628613
rs11628688
rs11628586
rs4906310
rs80005076
rs111616951
rs113679919
rs6575971
14:103767001_C_G
rs149342022
rs34265081
rs7161299
rs7161227
rs139942315
rs7145223
rs8007609
rs8009019
rs79436368
rs28782224
rs58026845
rs28817053
rs8004499
rs8004545
rs143950748
rs8004891
rs8004099
rs8005065
rs8008503
rs8008665
rs8009300
rs8010293
rs12586876
rs56196563
rs117101526
rs8015714
rs28890538
rs12101148
rs12100803
rs79165758
rs148423014
rs10150926
rs6575972
rs7142856
rs142656889
14:103775359_A_G
rs139172237
rs17101455
rs17609426
rs12892765
rs8017887
rs151298931
rs8003063
rs12897204
rs8023039
rs11621616
rs7145527
rs7145682
rs117934741
rs11621828
rs9630407
rs9630408
rs35344015
rs140469149
rs4297624
rs4274362
rs10144261
rs4906314
rs7150297
rs72708820
rs11623027
rs11623086
rs10135205
rs7156555
rs2281823
rs1570712
rs7143221
rs11625537
rs1570713
rs28479012
rs7147939
rs7154682
rs7153676
rs7155041
rs11850831
rs36058916
rs12896025
rs141460130
rs117196222
rs138143512
rs12897221
rs7401414
rs12587407
rs2403167
rs1079298
rs1079297
rs4900569
rs11160745
rs66862369
rs8019504
rs17677788
rs73354327
rs72478876
rs74195033
rs10130866
rs10143153
rs10145854
rs11622482
rs12886411
rs17677896
rs34143771
rs17101502
rs11623807
rs8017990
rs8023030
rs34730207
rs8007383
rs72708829
rs117732243
rs59539074
rs146444521
rs17101505
rs8020199
rs2281824
rs2281825
rs370321864
rs111449916
rs8021359
rs138373367
rs77923596
rs148327975
rs12887822
rs2274191
rs3783393
rs45517433
rs79002480
rs1883
rs8020483
rs143568146
rs4906315
rs11303
rs10178
rs7143775
rs12588499
rs10289
rs11621392
rs3548
rs4246
rs11621476
rs79902445
rs12432904
rs34399477
rs138711694
rs34768897
rs11160746
rs368960563
rs11622979
rs11847162
rs12588006
rs144371092
rs67353711
rs57416691
rs76989938
rs12588112
rs138871903
rs8009817
rs34027567
rs1963171
rs1125790
rs34329910
rs2403168
rs147675732
rs8003159
rs116967952
rs77249927
rs74087720
rs959083
rs17616316
rs12879589
rs12879590
rs6575976
rs6575977
rs144100326
rs113098833
rs10484071
rs113922190
rs111497170
rs117050625
rs7155749
rs8021877
rs146168015
rs60788988
rs12589781
rs12589817
rs72708839
rs62006960
rs139252949
rs12897412
rs117507531
rs180715832
rs141714401
rs7144001
rs111908767
rs7149169
rs11627050
rs7149827
rs62006961
rs117344403
rs72708844
rs62006962
rs56982532
rs2403171
rs2403172
rs12898000
rs144405020
rs12898055
rs181807421
rs12878590
rs12050137
rs8016463
rs62006258
rs59764626
rs17616464
rs10873537
rs11629297
rs6575979
rs8006994
rs8013228
rs76097782
rs62006259
rs62007660
rs58153827
rs78284524
rs11621300
rs11626562
rs1967447
rs8016326
rs77697190
rs59669989
rs8020912
rs8022179
rs74392582
rs142358025
rs138488376
rs35443927
rs35265415
rs3759575
rs12147655
rs3759577
rs3759579
rs11627567
rs11541718
rs12436956
rs117408342
rs3825566
rs117200555
rs8004780
rs1951392
rs75825466
rs138408354
rs143810022
rs577873037
rs7160888
rs192510121
rs35862113
rs34161327
rs12883668
rs113135977
rs143372836
rs3783394
rs11624343
rs12436759
rs8014182
rs34251103
rs74550150
rs12889639
rs12890750
rs1961600
rs1989565
rs2010281
rs6575982
rs11627052
rs7149767
rs7155014
rs72708854
rs78938152
rs12588705
rs7140564
rs116916233
rs7145753
rs117284372
rs59858038
rs4906319
rs77685823
rs4900572
rs11621510
rs6575983
rs7144010
rs62007678
rs75575156
rs4243738
rs185909771
rs4243739
rs149998597
rs12889703
rs7156471
rs12431617
rs12879663
rs12879085
rs147361522
rs141012326
rs543357732
rs143574666
rs140512744
rs6575984
rs7154246
rs142773646
rs4906320
rs7159668
rs35056010
rs117998936
rs12896612
rs12898029
rs116277932
rs7143609
rs117304053
rs55731474
rs12882130
rs56043987
rs4906321
rs4900573
rs4900574
rs4906322
rs2065018
rs141338222
rs146947849
rs2065017
rs2065016
rs148163602
rs28626081
rs12881583
rs77743349
rs34479426
rs12885762
rs7148567
rs140798104
rs6575985
rs975892
rs12892062
rs11623869
rs139028894
rs35512556
rs62007681
rs35233301
rs10144051
rs6575986
rs7152202
rs139008205
rs7158144
rs7158822
rs1028613
rs61086017
rs118036312
rs12885234
rs76782361
rs117163127
rs17679127
rs35410438
rs7144271
rs10145793
rs12888042
rs10148970
rs118093708
rs11624367
rs12897976
rs17617094
rs7140647
rs35799018
rs62007683
rs62007684
rs144018528
rs3783395
rs17679259
rs34956416
rs8015712
rs8015723
rs117784672
rs147053167
rs138410398
rs28496120
rs188210834
rs1951389
rs4900575
rs72708874
rs62007686
rs117606625
rs186329096
rs142579852
rs35224956
rs17841064
rs34411783
rs6575988
rs8018400
rs12894275
rs4906323
rs8003740
rs7141674
rs148286916
rs35366629
rs78131666
rs146011447
rs62007687
rs2065015
rs60235428
rs8016676
rs17617307
rs145544907
rs28711288
rs527418891
rs190567421
rs3783396
rs7156036
rs6575991
rs1013650
rs35339837
rs117409869
rs11622320
rs11622356
rs144845132
rs145646557
rs17095251
rs34606394
rs7146215
rs17101620
rs17679475
rs146581164
rs62007715
rs2273703
rs2273702
rs116964053
rs150906782
rs112484789
rs74659727
rs10143247
rs7150317
rs11160750
rs2403174
rs7155822
rs7155980
rs10141120
rs4906324
rs75416227
rs2273701
rs2273700
rs2273699
rs17679729
rs7146506
rs35999760
rs4900577
rs116879768
rs10459573
rs11160751
rs12894652
rs10139279
rs190024731
rs10151483
rs12588272
rs12185021
rs7148614
rs10134580
rs4906327
rs2403175
rs72708893
rs12436729
rs12432803
rs28444993
rs148529916
rs149018042
rs10162425
rs1116095
rs144152306
rs11626483
rs8010247
rs8015429
rs74521165
rs35466180
rs71417863
rs12882393
rs8012623
rs8014013
rs190286270
rs28583452
rs34216351
rs10141388
rs62007718
rs11628969
rs4906329
rs8012127
rs55742283
rs8015918
rs62007719
rs17617832
rs117868815
rs146959409
rs7160366
rs11620897
rs11625172
rs57344120
rs117078316
rs7145113
rs142305616
rs8014800
rs11627446
rs3783397
rs55658071
rs2403180
rs3783398
rs12431953
rs146327357
rs3742458
rs144200083
rs141286758
rs8013101
rs117567740
rs11628213
rs7156150
rs34831235
rs17617935
rs17617941
rs17680085
rs188704078
rs55859054
rs3783399
rs12435516
rs7146717
rs34347076
rs4143998
rs35344594
rs12896919
rs1138400
rs188427860
rs140478077
rs17617994
rs142563462
rs35126287
rs56365443
rs150255718
rs55930273
rs4900580
rs141255364
rs77240147
rs116843196
rs62006268
rs10141433
rs2756135
rs7147664
rs2756133
rs7401563
rs7160208
rs115998999
rs145853553
rs3783400
rs9671414
rs9671911
rs11622835
rs2756132
rs3783402
rs13987
rs116889637
rs1107070
rs182572897
rs4906330
rs4906331
rs139387858
rs188714726
rs62006271
rs12885714
rs2765051
rs12885786
rs117077285
rs2403192
rs2756128
rs2765049
rs35374941
14:103975472_G_T
rs117793003
rs34372508
rs10150072
rs8019578
rs77184783
rs11848796
rs191226529
rs10133035
rs186865217
rs11622473
rs62006275
rs2765048
rs4906332
rs117504731
rs2765046
rs2023397
rs8004501
rs72710714
rs138705318
rs35771849
rs2023395
rs150900444
rs2756122
rs116970444
rs2246490
rs911549
rs7159665
rs1803283
rs2071408
rs2071407
rs8017780
rs199890528
rs369278146
rs34995931
rs1136165
rs552707789
rs2756121
rs3759582
rs142078606
rs2765042
rs3759584
rs55723020
rs2765041
rs117323028
rs11626787
rs11160752
rs2756118
rs75482283
rs150076900
rs142117778
rs148103305
rs141842684
rs117912553
rs117501102
rs118161504
rs1467561
rs530110551
rs2296487
rs2756138
rs118069398
rs76297837
rs145176274
rs2021965
14:103997415_T_G
rs754287
rs149176024
rs117400660
rs1022736
rs911555
rs911554
rs911552
rs12891288
rs185403458
rs2756127
rs76445448
rs2236281
rs183831390
rs2756119
rs117169120
rs117504514
rs118162929
rs79958358
rs79854316
rs7161305
rs45441198
rs2296486
rs2296485
rs2296484
rs73359283
rs10135868
rs8013911
rs8014069
rs11627529
rs144041662
rs11623470
rs34235720
rs117082826
rs11621037
rs12880077
rs150172226
rs12880224
rs9324063
rs12147596
rs78456219
rs12885878
rs78997778
rs113044050
rs11622552
rs74088014
rs12891360
rs76646286
rs76584693
rs58101275
rs139936458
rs34633710
rs11625044
rs117246208
rs2403193
rs879552
rs115988988
rs151247738
rs2403194
rs752268
rs61996704
rs138561662
rs10132514
rs10132436
rs550441719
rs117524621
rs76947896
rs149796860
rs148923470
rs144161795
rs75076724
rs942866
rs942865
rs553541370
rs11626905
rs142366947
rs12893668
rs10149470
rs10141157
rs10129426
rs7140558
rs117307176
rs752624
rs4906335
rs942863
rs942862
rs7154587
rs7154948
rs142684401
rs7693
rs141415304
rs76189229
rs35498576
rs75414319
rs11625397
rs34186780
rs34896432
rs28513222
rs7148456
rs55751606
rs2274269
rs2274267
rs2296483
rs2296482
rs35496194
rs4906336
rs57447494
rs12889403
rs12890820
rs12889721
rs12894729
rs35772097
rs9652403
rs59281218
rs28744517
rs3742460
rs10431750
rs4906337
rs139436329
14:104040632_A_C
rs187033388
rs7140568
rs7142016
rs35026580
rs142457067
rs72710739
rs28660416
rs61996716
rs145504708
rs71417868
rs12887734
rs8017628
rs8017993
rs10149249
rs61996717
rs61996718
rs79441421
rs12589494
rs4906338
rs77916772
rs34026011
rs137897777
rs182569664
rs60802358
rs57202218
rs35229468
rs117572983
rs2403197
rs189950756
rs58601596
rs141931049
rs192040402
rs8008382
rs8007489
rs572621678
rs28373891
rs45532433
rs145455719
rs190317997
rs4900582
rs546549816
rs67899457
rs72710744
rs2403198
rs148304675
rs60249782
rs61996721
rs61996722
rs1078756
rs12434315
rs2403199
rs10140410
rs10143293
rs57072546
rs12435399
rs117051363
rs10149773
rs61996723
rs117639605
rs11851616
rs118037799
rs11844466
rs7142883
rs11627038
rs8012775
rs113202063
rs55864158
rs12892038
rs191945717
rs139820641
rs28798508
rs12897511
rs28823639
rs11851000
rs147873613
rs140410540
rs34259310
rs7161125
rs11621777
rs11626589
rs11626658
rs4383078
rs4464019
rs4444269
rs4374097
rs4525427
rs745079
rs8021368
rs12434218
rs8006526
rs8005540
rs117561665
rs56017123
rs11848721
rs61995761
rs4906340
rs149970929
rs4906341
rs143503629
rs7155511
rs7157116
rs4318144
rs12879004
rs117280295
rs7145234
rs4906342
rs34843146
rs2896488
rs2403202
rs375964697
rs8020099
rs12431809
rs141086145
rs35918322
rs149594430
rs186422572
rs10459574
rs11160754
rs76926366
rs10134399
rs184921944
rs117019904
rs12433529
rs142678920
rs4906347
rs8003090
rs118166066
rs8010079
rs11160755
rs12889731
rs68087451
rs145382491
rs35686878
rs141817581
rs4906348
rs186451003
rs4900583
rs75630485
rs117233508
rs75489852
rs4900584
rs4243740
rs4906349
rs3759585
rs3759586
rs942867
rs117770480
rs117924953
rs729438
rs8018214
rs114667882
rs729437
rs76215469
rs76697967
rs77390323
rs115394038
rs12884809
rs3742461
rs1054080
rs3742463
rs150561825
rs3742464
rs3742465
rs61637848
rs11850979
rs1998775
rs151086860
rs8021904
rs150213290
rs114752903
rs142265267
rs143150593
rs116185759
rs78849908
rs139780102
rs150057306
rs79772218
rs79565728
rs12147645
rs8007915
rs141644069
rs116368348
rs8008451
rs74812389
rs75372936
rs114469595
rs77206284
rs34000399
rs74469183
rs79120022
rs115189690
rs35053335
rs142444814
rs74877140
rs74700117
rs117171379
rs4561394
rs11624505
rs4526964
rs140016698
rs577107178
rs145428713
rs35921969
rs12881418
rs58133129
rs59217746
rs116858354
rs75889609
rs7154572
rs139692192
rs11629327
rs184144066
rs77100735
rs75268860
rs117530585
rs72710755
rs147297456
rs116440862
rs141461619
rs76157344
rs2896489
rs8018979
rs145557286
rs115378823
rs185805978
rs142547882
rs146846918
rs117803118
rs144922119
rs4906350
rs4906351
rs184140108
rs117787426
rs76151613
rs143380247
rs35015260
rs11160756
rs146068480
rs190089131
rs4570760
rs10047805
rs116132129
rs191530573
rs4906352
rs114947092
rs72710758
rs11849259
rs61360486
rs4900585
rs76096805
rs2403203
rs181369425
rs142761177
rs3783404
rs3783405
rs146830545
rs114185374
rs4900586
rs114689940
rs74742709
rs117066904
rs61995780
rs77040510
rs10145755
rs117509700
rs10135248
rs78909314
rs61436277
rs117605896
rs141429911
rs150525089
rs55885592
rs56660916
rs12889869
rs116963966
rs146371675
rs4906353
rs4906354
rs57218990
rs7150141
rs4900587
rs4906355
rs151022142
rs79616839
rs117707759
rs114576827
rs151199076
rs3783406
rs187135122
rs138422004
rs558862956
rs10148157
rs141879404
rs12891411
rs185725970
rs12896171
rs12590968
rs76786982
rs55647815
rs8007903
rs12432994
rs4906356
rs11160757
rs12888993
rs10147049
rs117859680
rs117344267
rs78838187
rs11627794
rs2274265
rs79992973
rs10131067
rs7148857
rs2403205
rs4906357
rs75765402
rs76406044
rs58995029
rs4906358
rs76510644
rs36066845
rs8003289
rs145673169
rs3736911
rs4900589
rs4900590
rs3915733
rs11540512
rs117833555
rs4906359
rs861550
rs35469050
rs140643530
rs146589079
rs141289246
rs709400
rs861549
rs144436147
rs35140615
rs7494546
rs35011804
rs11849022
rs189671847
rs8702
rs12436795
rs861548
rs140106805
rs4900591
rs12586322
rs861547
rs117322327
rs861546
rs861545
rs11846404
rs547671306
rs3742359
rs3742360
rs56946889
rs17101760
rs143550142
rs115129172
rs8021229
rs144616043
rs146138207
rs1103184
rs117954807
rs77481241
rs17101763
rs117485322
rs114293217
rs8007701
rs2273175
rs2273174
rs17101767
rs186988946
rs1606
rs113884693
rs79358125
rs77210082
rs861544
rs3212140
rs861543
rs58909811
rs116769250
rs3742362
rs861542
rs74458806
rs3212136
rs3212135
rs3212133
rs6593
rs79981537
rs3212130
rs861540
rs117875015
rs3212121
rs118143436
rs3212117
rs3212112
rs861539
rs1799796
rs9282879
rs3212108
rs3212106
rs861538
rs3212103
rs861537
rs709399
rs861536
rs189673164
rs861535
rs12432907
rs3212092
rs861534
rs3212090
rs55958706
rs3212086
rs861532
rs72561466
rs3212078
rs3212076
rs116936449
rs150087722
rs3212071
rs79532168
rs3212064
rs861531
rs3212061
rs3212058
rs55650682
rs3212056
rs117655774
rs78815073
rs861530
rs118192077
rs117168092
rs3212049
rs116907812
rs76047595
rs368463665
rs4900592
rs56018633
rs55653926
rs3212038
rs55729369
rs1799794
rs861529
rs3212031
rs78449177
rs80196178
rs3212028
rs2295152
rs3212024
rs116700863
rs199793653
rs114065969
rs861528
rs117220541
rs77844682
rs7359090
rs2144078
rs11846838
rs59021304
rs76835270
rs10143623
rs12433022
rs8013596
rs114889975
rs35311561
rs12894657
rs77275237
rs56168984
rs941474
rs80143779
rs10138768
rs76356357
rs4900593
rs7143885
rs7149236
rs2295151
rs7154823
rs28483843
rs1535100
rs1535099
rs118085328
rs2295150
rs2295149
rs12432151
rs2295148
rs2295147
rs146406858
rs12433009
rs12433109
rs77767735
rs10150588
rs143477376
rs3742365
rs189093173
rs3742366
rs58451902
rs114770841
rs2295146
rs8548
rs151198521
rs149928052
rs3825550
rs76225280
rs10134689
rs941473
rs143368922
rs148375655
rs2295145
rs2295144
rs8004408
rs146477694
rs143225974
rs17292804
rs730114
rs145884171
rs45444495
rs3742368
rs74342621
rs75410365
rs117498095
rs143920315
rs74085289
rs117222583
rs4906363
rs143371621
rs7156697
rs2024668
rs7156834
rs2024667
rs2295141
rs8009618
rs141781874
rs117852820
rs1997913
rs4906364
rs78761560
rs11623518
rs117138356
rs8021384
rs3818085
rs2295140
rs1535098
rs142614100
rs1535097
rs8009116
rs11160758
rs77484481
rs7155786
rs11628240
rs7141928
rs11847468
rs149840429
rs67768834
rs11625676
rs11625613
rs11625740
rs4641668
rs142917698
rs7149024
rs12886637
rs75121954
rs140085623
rs35905888
rs78160995
rs60431526
rs11625521
rs6575997
rs7142769
rs145157602
rs4906365
rs117883988
rs1955660
rs2368558
rs2368559
rs11627258
rs11160759
rs78537281
rs113332907
rs79748870
rs12588489
rs117571852
rs12879612
rs12878682
rs12878868
rs11626377
rs142220249
rs7152148
rs12890354
rs77230327
rs140855698
rs12437066
rs145531983
rs12888002
rs876002
rs941475
rs11624184
rs11628332
rs11628481
rs4906368
rs139642423
rs148631860
rs57053000
rs141102880
rs118142392
rs8022783
rs112289072
rs113345285
rs9743799
rs190252810
rs74820498
rs10135720
rs57560950
rs12436676
rs11160760
rs111431167
rs77541194
rs6575998
rs6575999
rs7401843
rs7401901
rs4900594
rs3742369
rs9888591
rs145631449
rs61995808
rs35505672
rs182438551
rs66509671
rs11848174
rs11160761
rs11160762
rs10873538
rs148011479
rs4906371
rs7157887
rs56726433
rs61995809
rs13379275
rs4900595
rs61995810
rs2144080
rs2144079
rs10146143
rs12147741
rs722637
rs116612445
rs187518138
rs58369398
rs34813623
rs10140452
rs56971743
rs12883337
rs149455430
rs184154033
rs8009147
rs7147171
rs187232519
rs4906372
rs568669202
rs8020234
rs4900597
rs143520185
rs12880368
rs138487470
rs12880233
rs12880413
rs10143207
rs10130973
rs10146218
rs12432763
rs11623546
rs4906373
rs4906374
rs149049980
rs187720397
rs1547604
rs55824307
rs113419453
rs66953418
rs66676135
rs4906376
rs143225831
rs12879501
rs145882129
rs117848158
rs2368560
rs12885509
rs150815729
rs12886363
rs74088714
rs12885018
rs149524156
rs76485335
rs12891175
rs12889993
rs2024669
rs75612474
rs12880821
rs188556104
rs35085624
rs34596177
rs8013637
rs141834861
rs4906377
rs149894894
rs8005594
rs8011109
rs185216918
rs2887282
rs141656504
rs58899741
rs4900598
rs8018363
rs8018062
rs139507726
rs2368561
rs4900599
rs4906378
rs8020907
rs58411502
rs17791722
rs2223937
rs1155751
rs12435668
rs8021682
rs73367074
rs35063049
rs67478160
rs12893623
rs12894254
rs147130367
rs11160763
rs6576003
rs4900600
rs6576005
rs12436111
rs12433310
rs111768460
rs534087433
rs12891399
rs12890430
rs12436297
rs8015603
rs8016014
rs7159810
rs59320483
rs138358446
rs77451807
rs8006493
rs114745653
rs150638294
rs149766049
rs1475007
rs28794002
rs112376838
rs182027177
rs8003653
rs11160764
rs8009868
rs11160765
rs142199881
rs11160766
rs12588797
rs8005225
rs139767933
rs12880167
rs12886840
rs138466278
rs79556714
rs112283572
rs149210770
rs28533661
rs149313362
rs17101871
rs1040813
rs142606208
rs8005536
rs12879529
rs8011137
rs138412814
rs192177663
rs1187417
rs111688512
rs145560528
rs1187416
rs28616007
rs55798317
rs10083370
rs10083367
rs144807465
rs150402926
rs4906379
rs138746393
rs77236773
rs12434686
rs7141473
rs28698555
rs28612442
rs11160767
rs10873539
rs12890822
rs111633270
rs12892186
rs12897150
rs12878678
rs182541545
rs12892189
rs8018770
rs7140323
rs11625216
rs184224593
rs3861678
rs151005065
rs6576006
rs8014294
rs45604035
rs998878
rs6576007
rs11628787
rs6576008
rs113561454
rs76951188
rs11627337
rs189226329
rs2006281
rs11851462
rs75888200
rs150603358
rs139625863
rs73350555
rs10129899
rs61995844
rs12587013
rs8016928
rs12891477
rs57952067
rs144280804
rs28664585
rs73350563
rs61995845
rs61995846
rs12435813
14:104335229_T_C
rs67283123
rs114177578
rs61995847
rs369658971
rs77803166
rs10132641
rs34557614
rs34819387
rs7149148
rs61995849
rs8016348
rs35551424
rs55696130
rs7146090
rs7146238
rs73350570
rs12432225
rs10135270
rs10135198
rs77913665
rs79593551
rs12889842
rs10438242
rs12588158
rs59119562
rs10438243
rs79248025
rs10438244
rs77258927
rs79346953
rs8010954
rs78240627
rs116896115
rs59415340
rs76411531
rs58887008
rs6576010
rs35033460
rs112462119
rs140161778
rs8018649
rs28736513
rs36026329
rs57639232
rs76627628
rs8009053
rs8009235
rs911338
rs8015761
rs61995855
rs881056
rs881057
rs28569774
rs10139856
rs10150898
rs17101891
rs2003053
rs761985
rs150343009
rs2019064
rs77690328
rs8008020
rs10145882
rs1885073
rs4144027
rs10140292
rs111280186
rs10140390
rs4900601
rs1005542
rs7145372
rs2887385
rs12884940
rs35924317
rs34982025
rs12431625
rs12879686
rs11160768
rs10144862
rs56126771
rs28720127
rs71417884
rs10145537
rs71417885
rs10133399
rs66473563
rs140062178
rs67727470
rs139250160
rs149970017
rs11160769
rs11160770
rs12890722
rs144371796
rs116982664
rs10873540
rs72712857
rs56206644
rs56087200
rs11160771
rs11160772
rs111581172
rs12434277
rs36032081
rs1980619
rs4900602
rs4906382
rs7145167
rs77660276
rs17101911
rs111562640
rs75729269
rs743212
rs569372739
rs118182428
rs743211
rs77603738
rs743210
rs1885072
rs74086500
rs60242182
rs77892981
rs7140812
rs57056207
rs4906383
rs80098381
rs59776579
rs28519415
rs2368984
rs111385232
rs139384625
rs113417243
rs147899071
rs148062973
rs78475697
rs137923076
rs149459286
rs74086744
rs75378596
rs61997568
rs74608132
rs74086746
rs2236247
rs8095
rs2236246
rs149240507
rs2269186
rs112823068
rs79148114
rs1053419
rs11850704
rs12895592
rs3783311
rs76224845
rs17101928
rs17101930
rs76690622
rs80350843
rs75939604
rs77690608
rs7149412
rs79260877
rs79471398
rs75113950
rs4906385
rs112086439
rs113241471
rs112499808
rs79739978
rs117504775
rs79762929
rs2273610
rs2273609
rs74798865
rs28384386
rs181811883
rs111753182
rs12895359
rs113689589
rs79081071
rs74935844
rs75340758
rs75077678
rs78341757
rs77979723
rs10140300
rs111359302
rs58043920
rs11850186
rs74086758
rs33984773
rs117826888
rs72712871
rs1040812
rs8014519
rs10149651
rs113496080
rs9324066
rs113644913
rs61997569
rs76117171
rs74403573
rs10467890
rs79620903
rs75065424
rs113089353
rs10136440
rs112820526
rs76525222
rs187248243
rs112571903
rs112202786
rs75644000
rs17792891
rs17095276
rs140545894
rs117726739
rs6576012
rs113387681
rs113111113
rs28461376
rs113143361
rs4906387
rs35977669
rs7147107
rs74634084
rs78299392
rs74972541
rs35146098
rs9324068
rs75340877
rs9285602
rs2208431
rs111468184
rs55860239
rs78200371
rs10220464
rs1187450
rs111954790
rs9324069
rs75419696
rs74887240
rs74477508
rs17101937
rs111980170
rs12885224
rs111747126
rs111265415
rs17101941
rs71417888
rs17101944
rs7148877
rs192594196
rs17095279
rs1309320
rs1187448
rs17101946
rs35337422
rs2295661
rs78523783
rs17101950
rs117763426
rs17101951
rs17101952
rs17101953
rs17101955
rs76558986
rs4906389
rs75859988
rs186380936
rs1187446
rs118015906
rs17101957
rs77282397
rs117542394
rs17101959
rs28592598
rs144711984
rs11160773
rs12147460
rs76927049
rs113426103
rs7143682
rs148052892
rs112399207
rs113602427
rs7144813
rs111675707
rs12886010
rs74457460
rs144004425
rs112403408
rs113179546
rs112881996
rs112489758
rs78157327
rs12883364
rs78463760
rs117527857
rs116946683
rs112563511
rs140956280
rs112560328
rs182617360
rs111902032
rs72712884
rs12890969
rs77073930
rs7154082
rs75010526
rs138684874
rs146908650
rs78663513
rs74369471
rs112335939
rs138269732
rs146085975
rs74985038
rs4906391
rs79164905
rs75856672
rs75510510
rs10149351
rs79996715
rs10149630
rs75812704
rs10149734
rs76314682
rs75163089
rs79721152
rs74390269
rs76023673
rs141925273
rs117325121
rs75456343
rs117865319
rs78917841
rs4900604
rs74375444
rs79264610
rs76175323
rs8021692
rs147798944
rs72712889
rs10131792
rs77580572
rs28574832
rs75530420
rs28505294
rs112888453
rs8003075
rs142881827
rs28542749
rs117057748
rs4900605
rs143217192
rs4906392
rs75959599
rs74848279
rs118150615
rs113164277
rs375527541
rs76660542
rs11851097
rs78779813
rs117407811
rs117840167
rs182891128
rs111954515
rs146868726
rs11160774
rs111423388
rs78954774
rs77494770
rs111627092
rs111289020
rs112304824
rs75782701
rs75241472
rs11623042
rs8008510
rs8009349
rs75505606
rs75045589
rs113430396
rs77303334
rs138610062
14:104441925_C_G
14:104441925_C_T
rs79430291
rs113675183
rs2887389
rs185148301
rs76593005
rs79579617
rs78503788
rs78004895
rs8022833
rs11625083
rs58289480
rs1957517
rs10144271
rs4906395
rs34964872
rs147120448
rs34288430
rs10139271
rs10139483
rs11847797
rs149384966
rs4906396
rs55866217
rs75900934
rs76086712
rs10143030
rs10143389
rs111649715
rs61248168
rs143384074
rs74791876
rs12436665
rs28545507
rs117327469
rs55735983
rs77840443
rs117762589
rs117061981
rs76358946
rs1957518
rs142487594
rs183253397
rs7143936
rs76242853
rs76012617
rs10132127
rs10132153
rs8014546
rs111450956
rs72712900
rs4906397
rs55938939
rs79988609
rs11625697
rs10142229
rs2005081
rs113306744
rs45487593
rs4906399
rs7160557
rs113944501
rs142879959
rs61319604
rs72714904
rs111907699
rs183380385
rs10135296
rs11623061
rs78035796
rs8010286
rs28391043
rs139029533
rs141466244
rs9671921
rs12147828
rs45523439
rs12147936
rs4900607
rs181306620
rs12100528
rs11160775
rs11622617
rs4906401
rs11160777
rs4906402
rs8004769
rs28522352
rs150099804
rs11160778
rs11851441
rs12895187
rs11628958
rs11851723
rs142870007
rs72635195
rs7145703
rs11160779
rs12889168
rs11628717
rs7158223
rs72714909
rs192940179
rs34317359
rs75227984
rs12589669
rs112111100
rs74089113
rs12896676
rs61997591
rs77243543
rs35804835
rs118168613
rs11628540
rs151193132
rs113343758
rs77647582
rs11626960
rs28725314
rs10137997
rs10149233
rs80020004
rs75769224
rs10135338
rs10135507
rs202009913
rs9944058
rs2146241
rs74533093
rs72714917
rs12590854
rs9944163
rs77341068
rs11160780
rs7156122
rs4906408
rs941946
rs4900608
rs75429207
rs79667722
rs4906409
rs877009
rs60558048
rs11626404
rs12589388
rs10144682
rs12589390
rs2273841
rs2273842
rs56231040
rs71417892
rs138022605
rs74587883
rs117297305
rs11622475
rs184382856
rs145706775
rs193096060
rs11626034
rs11626187
rs61997596
rs113914334
rs11627297
rs8019352
rs12878767
rs111293912
rs11160783
rs74488408
rs79028212
rs79973736
rs12885482
rs61244535
rs11623353
rs77059054
rs80138579
rs11160784
rs28644198
rs11627072
rs45550534
rs139997039
rs7150461
rs3783312
rs76011736
rs11628592
rs28377615
rs117389167
rs114008831
rs61997610
rs12886745
rs113096869
rs12590911
rs12590897
rs77814161
rs11160785
rs12050167
rs148134658
rs75803088
rs11624216
rs34974386
rs11160786
rs7141748
rs79021368
rs6576017
rs6576018
rs1614875
rs2263014
rs10782497
rs1744263
rs1771003
rs1771002
rs112863175
rs72714937
rs36021385
rs1771001
rs112973353
rs35775205
rs111576189
rs1744264
rs1744265
rs61997613
rs1770999
rs1744266
rs75834191
rs1770998
rs1770997
rs79132208
rs112295157
rs34377756
rs12147165
rs78481791
rs4906415
rs75557163
rs75578640
rs8021126
rs1744269
rs11847931
rs74715182
rs12435092
rs1770995
rs1770994
rs1632209
rs1744271
rs1770992
rs1744276
rs1770991
rs1770990
rs576707598
rs1770988
rs143292215
rs118062797
rs941948
rs941949
rs139225740
rs1744280
rs1770987
rs12897334
rs1612493
rs57511498
rs941950
rs117426035
rs1770986
rs60848392
rs1770985
rs754415
rs72714946
rs941951
rs941952
rs941953
rs1770984
rs1744284
rs1744285
rs1744286
rs374725323
rs148348908
rs72714947
rs1770983
rs56007227
rs941954
rs1616542
rs79403009
rs35432379
rs7156718
rs1465163
rs1744288
rs737394
rs747247
rs737393
rs1744291
rs11627783
rs55912904
rs7158957
rs1744293
rs1744294
rs1744295
rs1744296
rs1771014
rs1771013
rs1744297
rs56330884
rs1467844
rs8012482
rs34878411
rs8012505
rs2282377
rs8019465
rs12587599
rs1890986
rs12587641
rs2298000
rs1744302
rs1771011
rs34362765
rs12588414
rs34069866
rs1744304
rs118159062
rs61997622
rs78034128
rs76193065
rs56243036
rs55974159
rs143053284
rs1771008
rs750062
rs61997624
rs72714957
rs1771007
rs61997625
rs11623299
rs12894851
rs10142067
rs12588869
rs12589461
rs12590368
rs72714961
rs117263933
rs4906417
rs4906418
rs4900609
rs11626595
rs149053843
rs73358251
rs34309041
rs4906419
rs144112508
rs61997629
rs117955807
rs34351800
rs7157281
rs10140740
rs61997630
rs11625113
rs146295622
rs77730480
rs75417563
rs7158804
rs61997631
rs12587001
rs34839045
rs7156395
rs12588393
rs35645015
rs8014002
rs11160787
rs11628529
rs57346516
rs2887436
rs3892657
rs2011069
rs4906420
rs79372337
rs12886129
rs8012009
rs35219418
14:104610137_G_C
rs11625650
rs1557015
rs1557014
rs150360220
rs11626880
rs35956368
rs35165685
rs4906421
rs149784270
rs61997636
rs143589575
rs58369344
rs8019366
rs12896307
rs117571183
rs116957418
rs12588775
rs80097840
rs8012419
rs11622651
rs34161718
rs79462677
rs11622831
rs12147202
rs61997639
rs8013778
rs8017542
rs35797471
rs12879113
rs28579831
rs28384212
rs12435350
rs140687023
rs75342798
rs28718558
rs10147953
rs10148180
rs10150376
rs10150549
rs7159256
rs7158950
rs7160033
rs2153557
rs28374587
rs7145018
rs55667215
rs12882239
rs28426081
rs2039896
rs2039895
rs2039894
rs2039893
rs12887765
rs10137218
rs61997640
rs79691953
rs10137425
rs10149665
rs10137354
rs10149750
rs56219119
rs78460651
rs55732549
rs34083540
rs34785007
rs28613749
rs28569857
rs11625345
rs11628373
rs79488148
rs10149646
rs7156998
rs56390601
rs55931432
rs11160789
rs11160790
rs149893078
rs61997644
rs2039890
rs2487307
rs76823972
rs2497299
rs2487306
rs76304797
rs113165602
rs79024120
rs112206333
rs77554559
rs113409843
rs75514218
rs116849933
rs61125591
rs78111977
rs111855425
rs113927937
rs113130945
rs79921103
rs75976538
rs143754806
rs151075971
rs77796928
rs77165353
rs35153457
rs112170657
rs113781548
rs34190464
rs73360234
rs111849544
rs112603549
rs71417900
rs8013773
rs76826589
rs79814670
rs77011921
rs1890982
rs111313216
rs1004216
rs71417901
rs76319525
rs947001
rs117673939
rs117922371
rs76448230
rs79433632
rs76824091
rs76294845
rs77088311
rs118050369
rs35249579
rs75113198
rs117777904
rs61743517
rs11622217
rs2275593
rs61745565
rs2254205
rs2497298
rs148072221
rs8011051
rs7148484
rs4906422
rs2487305
rs2487304
rs3742947
rs3742946
rs117573425
rs78184481
rs2487303
rs2487302
rs2487301
rs2487300
rs2497297
rs11621644
rs61743202
rs12147658
rs2282376
rs76080472
rs2497296
rs117891433
rs2282375
rs117616919
rs1547350
rs947000
rs946999
rs11160791
rs884996
rs871266
rs1890981
rs11626823
rs2487299
rs946998
rs28554095
rs2255380
rs116911529
rs28679428
rs946996
rs111844795
rs12892764
rs117562341
rs2497295
rs11625203
rs10141203
rs12879395
rs2487298
rs2487297
rs8009077
rs111587803
rs111661398
rs8008834
rs8008983
rs8010188
rs56802388
rs34774351
rs12435534
rs12890592
rs36037630
rs77554731
rs12891461
rs34620087
rs35826019
rs184887466
rs11160792
rs35311789
rs79678632
rs67305719
rs8007923
rs8011683
rs947006
rs12892055
rs28580543
rs61996624
rs61996625
rs10129756
rs2487308
rs111696693
rs74090262
rs111581880
rs189973784
rs2497292
rs71419803
rs7159400
rs7159418
rs117724824
rs73360284
rs10129870
rs118143075
rs10130331
rs10142509
rs4509954
rs7147255
rs7148788
rs10133390
rs7149115
rs7148194
rs12184965
rs75276029
rs73360294
rs113260478
rs72717007
rs78830857
rs117953529
rs73360295
rs28515738
rs74090273
rs74090275
rs74090276
rs10220498
rs12588447
rs57530723
rs112849692
rs112361477
rs10143192
rs10143462
rs10143555
rs117914192
rs78614634
rs10146375
rs111333260
rs10146391
rs3935418
rs10135847
rs10149129
rs115012455
rs4072966
rs73362216
rs185584923
rs143220776
rs61497697
rs12146969
rs12878734
rs73362221
rs74090298
rs71419804
rs10142060
rs77602211
rs148412301
rs12879965
rs71419805
rs76692823
rs34505020
rs143653523
rs11845935
rs4511459
rs34086344
rs34839880
rs8003204
rs75503781
rs113047087
rs8022850
rs79088218
rs8023056
rs58636128
rs142683825
rs8023083
rs8023157
rs138747322
rs77636476
rs73362232
rs118089299
rs12882832
rs73362234
rs113693764
rs76289482
rs8019892
rs12895469
rs12895202
rs12895643
rs12895392
rs8020627
rs12434743
rs35780024
rs28516433
rs28497903
rs10134193
rs4075527
rs112795211
rs12892279
rs35027920
rs112246454
rs12892130
rs111976345
rs114076157
rs61996656
rs61998764
rs11850666
rs76749260
rs28573757
rs72717021
rs12896038
rs117758545
14:104684157_C_T
rs112913978
rs4375586
rs12432819
rs116972352
rs115088647
rs11850438
rs11622892
rs142838345
rs61998765
rs117379375
rs4482208
rs34687899
rs35034661
rs35623977
rs117960969
rs75735756
rs72717023
rs72717024
rs145179438
rs77505595
rs74087236
rs68036376
rs74087237
rs74087238
rs10083398
rs74087240
rs140752329
rs74087243
rs4078390
rs7144831
rs74087244
rs74087245
rs74087247
rs12050370
rs79801821
rs74087248
rs11850370
rs11851356
rs11628649
rs118150168
rs79464297
rs78788865
rs138319807
rs74087251
rs7142792
rs72717026
rs4906423
rs141076301
rs76697193
rs11628351
rs11629358
rs142611125
rs11621752
rs11160794
rs4906424
rs71419814
rs4906426
rs12890053
rs4906427
rs4243742
rs4243743
rs4403995
rs4338728
rs4467012
rs4264329
rs78122119
rs10139025
rs10139344
rs10139194
rs10139286
rs10139214
rs10139393
rs10139536
rs10131003
rs11625619
rs11621371
rs12880083
rs4998586
rs4998587
rs4998588
rs4998589
rs34757878
rs72717043
rs4998590
rs4998591
14:104705726_A_G
rs7148170
rs7148495
rs11626806
rs7148523
rs116882268
rs79393000
rs12885951
rs7150187
rs7149206
rs7149080
rs11627964
rs72717049
rs11623970
rs11628076
rs8017024
rs8017339
rs192646908
rs75158521
rs145635154
rs75192026
rs150671552
rs12432175
rs72700006
rs8010498
rs35788973
rs7142555
rs61997090
rs3803285
rs118056085
rs12436387
rs11628870
rs11629021
rs4072199
rs79811299
rs4072200
rs8021721
rs4335718
rs8022201
rs4074959
rs3935521
rs117634561
rs3935837
rs117687605
rs79958001
rs4614660
rs75113650
rs76566829
rs12432919
rs117467353
rs144408450
rs3935133
rs3935134
rs4073859
rs117758344
rs6576020
rs7148182
rs7148375
rs72700088
rs74584695
rs12433389
rs8016595
rs193235940
rs11624904
rs35832611
rs4363804
rs4447351
rs10132005
rs10143250
rs4265746
rs4304958
rs4486819
rs4374098
rs10146425
rs4306437
rs4488388
rs76532850
rs10438245
rs12431687
rs4363790
rs4444263
rs11622071
rs9324075
rs12433222
rs10136016
rs10148383
rs7153888
rs7154399
rs4457937
rs7154429
rs12897020
rs8022252
rs8021989
rs8022794
rs4347563
rs4274375
rs34540940
rs4275789
rs4558342
rs10149178
rs7161071
rs11160795
rs12878721
rs34424772
rs12432286
rs11623015
rs74412308
rs10135432
rs149881690
rs75256718
rs143848852
rs117584566
rs7152580
rs13313386
rs61997092
rs118177394
rs76908939
rs78604415
rs11624597
rs72702129
rs35490559
rs11625727
rs4502146
rs76312519
rs12885935
rs4503729
rs117249766
rs190529666
rs12891703
rs8003023
rs4900611
rs56133700
rs4906429
rs74466302
rs4906430
rs4288931
rs4483795
rs4906431
rs8020241
rs4906432
rs61997096
rs116942487
rs10131020
rs7144780
rs34178085
rs12587325
rs72704055
rs11624098
rs77727839
rs8023106
rs8003169
rs11625175
rs6576023
rs8003900
rs145604718
rs34537975
rs72704057
rs77248646
rs7153223
rs11850450
rs11850420
rs11850496
rs11160798
rs10136831
rs11626849
rs11622102
rs75375763
rs150278498
rs7147827
rs4577016
rs3935767
rs4614661
rs28652801
rs3935005
rs72704060
rs4993267
rs7154167
rs72704061
rs7155678
rs7156059
rs7156192
rs7154928
rs7155082
rs10137134
rs10139451
rs10139455
rs74436077
rs78460270
rs12588370
rs12591007
rs12588430
rs11160799
rs11160800
rs34526701
rs76346085
rs28545079
rs28669700
rs28619327
rs35667106
rs28585551
rs34745104
rs28517288
rs28714517
rs28497233
rs10143521
rs10132768
rs76970682
rs10146211
rs61997097
rs75544465
```
