## Supplementary material for "Characterization of shared and ancestry-specific signals driving complex traits using multi-ancestry fine-mapping": s1.afreq

```
#CHROM	ID	REF	ALT	ALT_FREQS	OBS_CT
14	rs72704712	T	G	0.187873	1006
14	rs117987631	T	G	0.0367793	1006
14	rs35999142	T	G	0.0258449	1006
14	rs75787795	G	A	0.0248509	1006
14	rs4906268	T	C	0.977137	1006
14	rs143725120	C	G	0.0188867	1006
14	rs116994188	C	T	0.0168986	1006
14	rs117452846	A	C	0.0238569	1006
14	rs138808860	A	T	0.0109344	1006
14	rs57613851	C	T	0.248509	1006
14	rs8016689	C	T	0.248509	1006
14	rs8017180	G	C	0.191849	1006
14	rs71417832	A	G	0.0218688	1006
14	rs2092973	G	A	0.229622	1006
14	rs2103928	C	T	0.217694	1006
14	rs8003422	G	A	0.248509	1006
14	rs10131869	C	G	0.248509	1006
14	rs149483437	G	A	0.0188867	1006
14	rs117064415	T	C	0.0188867	1006
14	rs117488712	T	C	0.0238569	1006
14	rs7151954	A	G	0.2167	1006
14	rs150005050	G	T	0.0188867	1006
14	rs62008992	C	G	0.0427435	1006
14	rs7153002	C	T	0.191849	1006
14	rs7154352	T	C	0.248509	1006
14	rs1956161	T	G	0.0248509	1006
14	rs8013266	T	C	0.21173	1006
14	rs8012367	G	C	0.606362	1006
14	rs8012557	G	C	0.606362	1006
14	rs72704716	G	T	0.0586481	1006
14	rs8022110	C	T	0.191849	1006
14	rs71417833	T	G	0.0218688	1006
14	rs7145509	C	A	0.248509	1006
14	rs147297419	A	G	0.0188867	1006
14	rs9671694	C	G	0.354871	1006
14	rs6575932	T	C	0.248509	1006
14	rs142767794	C	G	0.0188867	1006
14	rs564306260	T	A	0.0168986	1006
14	rs12588749	C	T	0.191849	1006
14	rs115701462	A	T	0.0188867	1006
14	rs143532707	C	T	0.0188867	1006
14	rs79217997	G	A	0.0685885	1006
14	rs10144464	A	T	0.210736	1006
14	rs12435483	C	T	0.183897	1006
14	rs148205260	A	G	0.0248509	1006
14	rs142008170	G	A	0.0188867	1006
14	rs139228291	G	T	0.0139165	1006
14	rs76358155	T	A	0.0864811	1006
14	rs28562428	A	C	0.0248509	1006
14	rs117876305	T	C	0.00994036	1006
14	rs28372031	T	C	0.247515	1006
14	rs28380761	G	A	0.0258449	1006
14	rs10134833	C	T	0.0367793	1006
14	rs28670970	C	T	0.0248509	1006
14	rs8004192	T	C	0.235586	1006
14	rs144038055	C	T	0.0188867	1006
14	rs56207619	C	T	0.0228628	1006
14	rs151160565	A	G	0.0238569	1006
14	rs2295402	T	A	0.21173	1006
14	rs34143238	G	A	0.0218688	1006
14	rs147565097	A	G	0.0109344	1006
14	rs78942044	A	G	0.0248509	1006
14	rs941589	T	C	0.247515	1006
14	rs147556358	T	G	0.0188867	1006
14	rs1131877	T	C	0.247515	1006
14	rs145723527	C	T	0.0178926	1006
14	rs150769386	C	T	0.0188867	1006
14	rs147157314	T	A	0.0188867	1006
14	rs145464444	G	A	0.0188867	1006
14	rs11627090	A	G	0.0188867	1006
14	rs9324052	C	A	0.247515	1006
14	rs11627352	G	T	0.0188867	1006
14	rs66666997	G	C	0.247515	1006
14	rs10149939	G	A	0.235586	1006
14	rs117228234	A	G	0.0188867	1006
14	rs6575933	A	G	0.247515	1006
14	rs7143563	T	C	0.247515	1006
14	rs7143578	T	A	0.0248509	1006
14	rs7154305	C	G	0.247515	1006
14	rs12588339	G	A	0.247515	1006
14	rs12590238	C	G	0.190855	1006
14	rs112213066	A	G	0.0308151	1006
14	rs72704725	C	A	0.0228628	1006
14	rs7157267	T	C	0.236581	1006
14	rs12898022	C	T	0.356859	1006
14	rs3783384	C	T	0.192843	1006
14	rs78207301	G	T	0.0248509	1006
14	rs10132144	G	C	0.0248509	1006
14	rs28410620	C	T	0.0248509	1006
14	rs150297784	C	T	0.0188867	1006
14	rs144783170	C	T	0.0188867	1006
14	rs147262462	A	C	0.0188867	1006
14	rs72704726	A	G	0.191849	1006
14	rs142249415	C	A	0.0188867	1006
14	rs191472828	C	T	0.00298211	1006
14	rs11160705	G	A	0.248509	1006
14	rs117530275	G	A	0.0159046	1006
14	rs72704727	C	T	0.186879	1006
14	rs10148367	C	T	0.247515	1006
14	rs2273393	G	T	0.227634	1006
14	rs72704731	A	C	0.191849	1006
14	rs8008502	G	A	0.2167	1006
14	rs148515519	C	G	0.0238569	1006
14	rs12588538	A	G	0.187873	1006
14	rs4243736	G	A	0.190855	1006
14	rs11626584	C	T	0.0188867	1006
14	rs11160706	G	A	0.235586	1006
14	rs57521303	T	C	0.235586	1006
14	rs4906269	A	C	0.189861	1006
14	rs77932620	G	A	0.0168986	1006
14	rs55692144	C	T	0.028827	1006
14	rs11627771	A	G	0.0188867	1006
14	rs182442916	T	A	0.00596421	1006
14	rs76334892	T	G	0.00695825	1006
14	rs4906270	G	T	0.212724	1006
14	rs118069327	A	G	0.0159046	1006
14	rs74405055	A	G	0.0248509	1006
14	rs7156339	C	T	0.186879	1006
14	rs112520413	A	G	0.0745527	1006
14	rs35999100	C	T	0.0198807	1006
14	rs35230969	A	G	0.0208748	1006
14	rs80129285	C	T	0.0109344	1006
14	rs149497532	G	T	0.0248509	1006
14	rs3783385	G	A	0.23161	1006
14	rs3783386	C	T	0.23161	1006
14	rs10132870	T	G	0.0248509	1006
14	rs10132977	C	T	0.187873	1006
14	rs9671376	C	T	0.243539	1006
14	rs141926895	G	A	0.184891	1006
14	rs141809538	G	A	0.0685885	1006
14	rs72704737	C	G	0.186879	1006
14	rs117897999	C	A	0.0337972	1006
14	rs117475076	C	T	0.0337972	1006
14	rs117653635	C	T	0.0328032	1006
14	rs11552465	T	C	0.0367793	1006
14	rs45517731	G	A	0.027833	1006
14	rs74082969	A	G	0.0248509	1006
14	rs4906271	T	A	0.960239	1006
14	rs4906272	C	T	0.183897	1006
14	rs4900558	G	A	0.0705765	1006
14	rs10133111	G	A	0.187873	1006
14	rs45528941	C	T	0.0149105	1006
14	rs11552464	T	G	0.184891	1006
14	rs117858701	A	G	0.0159046	1006
14	rs1950636	G	A	0.0248509	1006
14	rs11629241	T	C	0.244533	1006
14	rs117406158	T	G	0.0248509	1006
14	rs75258146	C	T	0.0387674	1006
14	rs7147331	T	A	0.200795	1006
14	rs76327888	G	T	0.191849	1006
14	rs146982438	G	A	0.027833	1006
14	rs72704741	C	T	0.188867	1006
14	rs2224234	A	C	0.225646	1006
14	rs3918502	G	A	0.0248509	1006
14	rs72704742	C	T	0.0407555	1006
14	rs147018389	C	T	0.00695825	1006
14	rs11625814	C	T	0.0188867	1006
14	rs57401327	T	C	0.0318091	1006
14	rs11850915	A	G	0.228628	1006
14	rs74082980	A	G	0.0198807	1006
14	rs58472533	A	G	0.209742	1006
14	rs76221244	A	G	0.0248509	1006
14	rs4906274	G	A	0.234592	1006
14	rs4906275	C	G	0.22167	1006
14	rs76878383	C	T	0.0129225	1006
14	rs1211497	A	T	0.312127	1006
14	rs113016035	C	T	0.028827	1006
14	rs59793431	C	G	0.0715706	1006
14	rs57687948	C	T	0.055666	1006
14	rs2295828	T	C	0.483101	1006
14	rs2295829	G	C	0.412525	1006
14	rs1190225	C	T	0.054672	1006
14	rs533063234	T	C	0.0149105	1006
14	rs1190226	T	C	0.196819	1006
14	rs1190227	C	A	0.601392	1006
14	rs1190228	A	G	0.630219	1006
14	rs79509853	C	T	0.0308151	1006
14	rs1190229	A	G	0.634195	1006
14	rs1190230	T	C	0.238569	1006
14	rs28548211	T	C	0.422465	1006
14	rs143937911	C	T	0.028827	1006
14	rs13379138	G	A	0.0318091	1006
14	rs1190232	T	G	0.640159	1006
14	rs1190233	G	C	0.700795	1006
14	rs34124488	T	C	0.0347913	1006
14	rs117424118	G	A	0.0208748	1006
14	rs34975594	G	A	0.0447316	1006
14	rs6575935	A	G	0.485089	1006
14	rs1190234	G	A	0.153082	1006
14	rs7857	C	T	0.352883	1006
14	rs35675176	G	A	0.027833	1006
14	rs4708	T	C	0.441352	1006
14	rs35064888	T	C	0.0139165	1006
14	rs17101071	C	T	0.0347913	1006
14	rs35626931	G	C	0.0119284	1006
14	rs35566051	C	T	0.0357853	1006
14	rs1190235	T	C	0.982107	1006
14	rs12432253	T	G	0.137177	1006
14	rs111639824	T	C	0.027833	1006
14	rs147558195	C	T	0.0387674	1006
14	rs72704744	G	A	0.0198807	1006
14	rs147733561	T	C	0.0626243	1006
14	rs141103289	A	G	0.0626243	1006
14	rs150243351	T	C	0.0626243	1006
14	rs12884762	T	C	0.0159046	1006
14	rs78396662	A	G	0.0447316	1006
14	rs117516454	C	T	0.0308151	1006
14	rs17101079	C	G	0.0397614	1006
14	rs10129841	A	G	0.39662	1006
14	rs34201193	C	T	0.0258449	1006
14	rs34057572	C	T	0.00795229	1006
14	rs77448485	G	C	0.122266	1006
14	rs116889152	T	C	0.0308151	1006
14	rs17101081	G	A	0.0357853	1006
14	rs2269317	C	T	0.133201	1006
14	rs34573169	G	A	0.0357853	1006
14	rs35044711	G	A	0.0357853	1006
14	rs2269318	G	A	0.116302	1006
14	rs79660967	C	T	0.00994036	1006
14	rs8008231	A	G	0.39662	1006
14	rs1190236	T	C	0.0228628	1006
14	rs35880662	C	G	0.0228628	1006
14	rs34105677	G	A	0.242545	1006
14	rs10135200	A	G	0.0357853	1006
14	rs10135776	G	C	0.0367793	1006
14	rs911627	C	T	0.354871	1006
14	rs10136124	C	T	0.0357853	1006
14	rs10138676	C	T	0.0596421	1006
14	rs2403107	T	C	0.38668	1006
14	rs11629076	T	G	0.359841	1006
14	rs8007077	T	C	0.0357853	1006
14	rs34468732	T	C	0.0188867	1006
14	rs8007924	T	C	0.971173	1006
14	rs12886225	G	A	0.38171	1006
14	rs17101096	G	A	0.0357853	1006
14	rs1885406	C	G	0.971173	1006
14	rs2269319	A	G	0.971173	1006
14	rs12590961	G	A	0.136183	1006
14	rs12100549	C	T	0.0357853	1006
14	rs9806052	T	G	0.0367793	1006
14	rs139010932	G	C	0.0109344	1006
14	rs35097278	G	A	0.00994036	1006
14	rs139742094	G	A	0.0149105	1006
14	rs10131251	A	G	0.971173	1006
14	rs10131775	G	A	0.0357853	1006
14	rs143137101	G	A	0.0357853	1006
14	rs2269320	T	C	0.971173	1006
14	rs10138056	A	G	0.0357853	1006
14	rs10138133	A	G	0.0397614	1006
14	rs17101099	G	A	0.0357853	1006
14	rs34440792	C	T	0.0357853	1006
14	rs35045068	C	A	0.354871	1006
14	rs7146987	C	T	0.0357853	1006
14	rs10136828	T	C	0.0357853	1006
14	rs150187561	C	T	0.0218688	1006
14	rs34790978	A	T	0.0159046	1006
14	rs35628388	T	A	0.332008	1006
14	rs36042291	G	A	0.0119284	1006
14	rs34301396	T	C	0.0357853	1006
14	rs35162324	G	A	0.0308151	1006
14	rs34407983	T	C	0.0357853	1006
14	rs2285013	A	G	0.0397614	1006
14	rs3818287	C	A	0.153082	1006
14	rs35128285	C	T	0.0228628	1006
14	rs34360601	G	A	0.0228628	1006
14	rs7145178	C	T	0.971173	1006
14	rs7145212	C	A	0.971173	1006
14	rs7147226	T	C	0.577535	1006
14	rs28368893	C	T	0.0357853	1006
14	rs34444394	C	T	0.0188867	1006
14	rs911630	C	T	0.577535	1006
14	rs34738319	G	A	0.333996	1006
14	rs34389765	C	G	0.0159046	1006
14	rs2093414	T	A	0.971173	1006
14	rs2896462	A	G	0.0357853	1006
14	rs17101116	G	C	0.0357853	1006
14	rs34838123	G	C	0.0109344	1006
14	rs12897281	G	A	0.356859	1006
14	rs4398049	A	G	0.577535	1006
14	rs28668167	C	T	0.0377734	1006
14	rs34613374	C	T	0.00994036	1006
14	rs2239660	G	C	0.54672	1006
14	rs149278269	C	G	0.0248509	1006
14	rs17101126	C	T	0.0576541	1006
14	rs34900267	G	A	0.0238569	1006
14	rs34318352	G	T	0.0397614	1006
14	rs35953480	G	A	0.0308151	1006
14	rs35459127	T	C	0.0347913	1006
14	rs2285014	A	G	0.399602	1006
14	rs192018318	C	T	0.0178926	1006
14	rs35625223	C	A	0.0387674	1006
14	rs28623763	G	A	0.0238569	1006
14	rs1977233	A	G	0.872763	1006
14	rs35901984	C	T	0.0437376	1006
14	rs34284171	G	C	0.0248509	1006
14	rs17589695	A	G	0.0387674	1006
14	rs2301124	G	A	0.414513	1006
14	rs78825109	C	T	0.0238569	1006
14	rs12892877	C	T	0.0188867	1006
14	rs138371635	T	G	0.0238569	1006
14	rs117085326	C	T	0.0208748	1006
14	rs7152460	T	C	0.0636183	1006
14	rs139861451	G	T	0.0238569	1006
14	rs28731078	T	G	0.0387674	1006
14	rs28760288	T	A	0.0387674	1006
14	rs114320872	C	T	0.0924453	1006
14	rs2269322	C	T	0.398608	1006
14	rs28655094	A	G	0.0387674	1006
14	rs34334082	G	A	0.0238569	1006
14	rs1885407	T	G	0.856859	1006
14	rs35106689	G	A	0.335984	1006
14	rs35202201	T	C	0.0616302	1006
14	rs3818288	C	T	0.196819	1006
14	rs34644161	T	C	0.153082	1006
14	rs12323545	A	G	0.0387674	1006
14	rs7156234	G	A	0.0387674	1006
14	rs10140685	G	A	0.0387674	1006
14	rs144821547	G	A	0.0387674	1006
14	rs10140827	C	T	0.0387674	1006
14	rs117684165	G	A	0.0218688	1006
14	rs143685745	T	G	0.0198807	1006
14	rs118066075	G	A	0.0377734	1006
14	rs114135501	C	T	0.0387674	1006
14	rs74085588	C	T	0.0626243	1006
14	rs138747164	C	T	0.00894632	1006
14	rs116941315	G	C	0.0119284	1006
14	rs114588484	T	C	0.0387674	1006
14	rs75051938	C	G	0.027833	1006
14	rs28696240	T	G	0.0387674	1006
14	rs28656240	C	G	0.0387674	1006
14	rs2269323	C	T	0.398608	1006
14	rs17101142	A	G	0.027833	1006
14	rs34217945	T	C	0.0228628	1006
14	rs34873665	G	A	0.0636183	1006
14	rs28689806	C	T	0.0248509	1006
14	rs13379309	A	G	0.0387674	1006
14	rs13379310	A	C	0.399602	1006
14	rs13379319	G	C	0.398608	1006
14	rs17101145	G	A	0.398608	1006
14	rs34046954	G	A	0.0228628	1006
14	rs34781435	T	C	0.00795229	1006
14	rs56285866	T	A	0.0188867	1006
14	rs35775421	G	A	0.05666	1006
14	rs12889010	G	A	0.415507	1006
14	rs9806109	C	T	0.399602	1006
14	rs7157813	G	A	0.370775	1006
14	rs17101146	G	A	0.0616302	1006
14	rs149124842	C	T	0.0188867	1006
14	rs74667857	G	A	0.0387674	1006
14	rs9806025	T	C	0.0397614	1006
14	rs9805883	A	G	0.0397614	1006
14	rs2301125	A	G	0.397614	1006
14	rs72704752	C	T	0.028827	1006
14	rs35954043	G	A	0.0119284	1006
14	rs17101149	C	T	0.0228628	1006
14	rs10139535	C	T	0.0387674	1006
14	rs749782	T	C	0.0626243	1006
14	rs2269324	C	T	0.306163	1006
14	rs35427844	C	T	0.0129225	1006
14	rs36040787	C	T	0.0606362	1006
14	rs2269325	G	A	0.335984	1006
14	rs10144671	T	C	0.0228628	1006
14	rs34824325	G	A	0.0178926	1006
14	rs7151784	G	A	0.0228628	1006
14	rs8013731	A	G	0.0387674	1006
14	rs148814019	G	A	0.0159046	1006
14	rs113592900	G	A	0.0397614	1006
14	rs138014493	C	T	0.0218688	1006
14	rs10138567	C	T	0.0377734	1006
14	rs142173521	T	C	0.0228628	1006
14	rs10134342	T	G	0.399602	1006
14	rs17666599	C	T	0.0387674	1006
14	rs8016439	A	C	0.0228628	1006
14	rs34324543	T	C	0.0576541	1006
14	rs10148346	A	G	0.0228628	1006
14	rs35897010	G	A	0.0159046	1006
14	rs872945	A	G	0.336978	1006
14	rs567818049	G	A	0.00894632	1006
14	rs2269326	C	T	0.027833	1006
14	rs17101161	G	A	0.0387674	1006
14	rs7145445	C	G	0.337972	1006
14	rs7146918	T	C	0.0228628	1006
14	rs6575938	T	C	0.440358	1006
14	rs114805017	T	C	0.0228628	1006
14	rs1570257	A	C	0.0228628	1006
14	rs34005156	C	T	0.0228628	1006
14	rs3260	T	C	0.0228628	1006
14	rs12881741	G	A	0.0188867	1006
14	rs35864317	C	G	0.336978	1006
14	rs35032793	T	A	0.0616302	1006
14	rs10047845	G	C	0.0795229	1006
14	rs2403109	G	A	0.652087	1006
14	rs72704754	G	A	0.12326	1006
14	rs111279024	G	T	0.0795229	1006
14	rs117515502	G	A	0.0129225	1006
14	rs7142173	C	A	0.439364	1006
14	rs117962882	T	C	0.026839	1006
14	rs2285017	T	C	0.027833	1006
14	rs35030701	G	A	0.026839	1006
14	rs751837	T	C	0.102386	1006
14	rs11627664	A	G	0.0954274	1006
14	rs6575939	C	T	0.0228628	1006
14	rs117234924	T	C	0.0168986	1006
14	rs1106679	A	G	0.102386	1006
14	rs6575940	C	T	0.0228628	1006
14	rs8020700	C	G	0.0228628	1006
14	rs8021471	G	A	0.101392	1006
14	rs17101195	G	C	0.0795229	1006
14	rs17101197	C	T	0.0228628	1006
14	rs7160433	A	T	0.102386	1006
14	rs7149629	G	A	0.0228628	1006
14	rs17101201	G	A	0.0805169	1006
14	rs142705425	C	T	0.0188867	1006
14	rs7151218	G	A	0.0805169	1006
14	rs138631708	G	A	0.0357853	1006
14	rs35084986	C	G	0.102386	1006
14	rs2896463	A	G	0.0795229	1006
14	rs34083811	T	C	0.0228628	1006
14	rs34047180	C	T	0.0159046	1006
14	rs10150442	G	T	0.0874751	1006
14	rs148967435	T	C	0.00994036	1006
14	rs10130314	C	T	0.0228628	1006
14	rs2403110	T	G	0.0795229	1006
14	rs34508350	C	T	0.0347913	1006
14	rs10134022	C	T	0.703777	1006
14	rs10149028	T	C	0.705765	1006
14	rs10137179	G	A	0.0228628	1006
14	rs34150410	G	A	0.0218688	1006
14	rs34528213	G	A	0.0934394	1006
14	rs7144194	A	G	0.752485	1006
14	rs187395745	C	G	0.0168986	1006
14	rs117883821	G	A	0.0258449	1006
14	rs117132163	G	T	0.0258449	1006
14	rs112785147	T	C	0.0228628	1006
14	rs113710685	G	A	0.0308151	1006
14	rs8005264	G	A	0.302187	1006
14	rs10138826	C	T	0.0228628	1006
14	rs8005816	G	A	0.0228628	1006
14	rs144734206	T	C	0.0188867	1006
14	rs184560033	G	T	0.0188867	1006
14	rs60007237	T	C	0.0228628	1006
14	rs12887150	T	C	0.724652	1006
14	rs79102904	A	G	0.0228628	1006
14	rs112869681	G	A	0.0407555	1006
14	rs28638769	C	G	0.0228628	1006
14	rs6575941	G	A	0.281312	1006
14	rs577769813	G	A	0.00795229	1006
14	rs35485315	C	T	0.027833	1006
14	rs117671917	G	A	0.0139165	1006
14	rs117911063	C	T	0.0218688	1006
14	rs138918133	G	C	0.0228628	1006
14	rs113619989	T	C	0.0586481	1006
14	rs7146323	A	G	0.337972	1006
14	rs10150774	T	C	0.0228628	1006
14	rs61731157	C	T	0.0228628	1006
14	rs56077261	C	T	0.0506958	1006
14	rs6575942	A	G	0.0228628	1006
14	rs35887478	T	C	0.0208748	1006
14	rs146208229	G	A	0.0188867	1006
14	rs10144590	G	A	0.359841	1006
14	rs62006932	T	C	0.027833	1006
14	rs79489394	A	G	0.0228628	1006
14	rs35504608	T	C	0.338966	1006
14	rs61410551	C	T	0.0228628	1006
14	rs141036300	C	T	0.0228628	1006
14	rs149568112	A	T	0.0149105	1006
14	rs111288175	C	G	0.0805169	1006
14	rs118077378	C	T	0.00894632	1006
14	rs145396676	C	G	0.0198807	1006
14	rs7150770	A	G	0.0228628	1006
14	rs75817380	T	C	0.0298211	1006
14	rs2301126	C	A	0.356859	1006
14	rs10137506	A	G	0.0228628	1006
14	rs35771930	C	T	0.341948	1006
14	rs115035469	A	G	0.0656064	1006
14	rs35965298	A	C	0.0337972	1006
14	rs12893592	A	C	0.0337972	1006
14	rs143773378	G	C	0.0178926	1006
14	rs148645962	C	T	0.0188867	1006
14	rs7152402	T	C	0.0248509	1006
14	rs1190223	G	T	0.720676	1006
14	rs17101226	A	C	0.0238569	1006
14	rs116993994	A	G	0.0457256	1006
14	rs34276532	C	T	0.0248509	1006
14	rs34681566	G	T	0.385686	1006
14	rs10143668	A	C	0.421471	1006
14	rs76062305	G	A	0.0248509	1006
14	rs35382723	G	A	0.419483	1006
14	rs35085032	G	A	0.402584	1006
14	rs62006938	C	T	0.406561	1006
14	rs114558246	G	A	0.0248509	1006
14	rs116777416	A	G	0.0248509	1006
14	rs112699598	G	A	0.0109344	1006
14	rs141159734	G	A	0.0198807	1006
14	rs148707721	G	A	0.0318091	1006
14	rs8003143	A	G	0.704771	1006
14	rs148818377	A	G	0.0258449	1006
14	rs148374788	G	T	0.0238569	1006
14	rs74082785	G	A	0.0248509	1006
14	rs117309195	T	C	0.0149105	1006
14	rs118072892	C	A	0.0238569	1006
14	rs142932347	C	T	0.028827	1006
14	rs116922283	C	T	0.028827	1006
14	rs7149097	A	G	0.831014	1006
14	rs10145667	A	G	0.831014	1006
14	rs7143479	A	G	0.77336	1006
14	rs944004	C	T	0.774354	1006
14	rs35610473	G	A	0.0308151	1006
14	rs7144521	A	G	0.831014	1006
14	rs7144982	G	A	0.831014	1006
14	rs7149952	G	C	0.772366	1006
14	rs12887651	C	T	0.831014	1006
14	rs112895247	G	T	0.026839	1006
14	rs78584137	A	G	0.0308151	1006
14	rs111931810	C	G	0.0228628	1006
14	rs78009999	G	A	0.0377734	1006
14	rs140782226	C	T	0.055666	1006
14	rs28565400	C	T	0.831014	1006
14	rs28491506	T	C	0.831014	1006
14	rs117452166	C	T	0.0198807	1006
14	rs138419761	G	A	0.0238569	1006
14	rs150804479	A	G	0.0139165	1006
14	rs10147340	C	T	0.772366	1006
14	rs10147347	C	T	0.774354	1006
14	rs11623646	T	C	0.831014	1006
14	rs11844761	G	A	0.77336	1006
14	rs11849097	T	C	0.769384	1006
14	rs12882253	C	T	0.0586481	1006
14	rs11622471	A	C	0.828032	1006
14	rs112432193	A	G	0.0695825	1006
14	rs138387453	C	T	0.0516899	1006
14	rs142390910	T	C	0.0516899	1006
14	rs11846926	C	T	0.828032	1006
14	rs12892295	C	T	0.0318091	1006
14	rs192269050	T	C	0.0139165	1006
14	rs149886033	T	A	0.0238569	1006
14	rs8018586	G	A	0.829026	1006
14	rs28687021	T	C	0.828032	1006
14	rs28592811	G	C	0.76839	1006
14	rs55673022	T	A	0.828032	1006
14	rs12888934	G	T	0.82505	1006
14	rs12889119	G	A	0.0318091	1006
14	rs142561977	C	T	0.0457256	1006
14	rs2403124	A	T	0.769384	1006
14	rs7158285	G	C	0.829026	1006
14	rs72706625	C	G	0.309145	1006
14	rs2403125	G	A	0.767396	1006
14	rs12880869	T	A	0.05666	1006
14	rs2403126	C	G	0.829026	1006
14	rs117297360	G	C	0.0168986	1006
14	rs146206386	A	G	0.00994036	1006
14	rs7149179	G	C	0.312127	1006
14	rs7154919	T	A	0.311133	1006
14	rs150499233	C	G	0.0168986	1006
14	rs944003	A	G	0.83002	1006
14	rs72706626	C	G	0.110338	1006
14	rs72706627	G	T	0.0178926	1006
14	rs877498	G	A	0.0238569	1006
14	rs877497	G	T	0.310139	1006
14	rs12882976	T	G	0.44334	1006
14	rs117313328	C	T	0.0198807	1006
14	rs12888024	C	T	0.245527	1006
14	rs12888071	C	G	0.744533	1006
14	rs73356608	G	A	0.111332	1006
14	rs8019859	T	C	0.82505	1006
14	rs10149832	G	A	0.762425	1006
14	rs12894515	C	A	0.536779	1006
14	rs7141040	G	A	0.0636183	1006
14	rs7142022	T	C	0.826044	1006
14	rs35716977	T	C	0.760437	1006
14	rs34976218	A	G	0.537773	1006
14	rs57913635	T	C	0.289264	1006
14	rs10130370	C	T	0.824056	1006
14	rs7160202	T	C	0.823062	1006
14	rs114127676	C	G	0.0248509	1006
14	rs12880500	A	G	0.0119284	1006
14	rs11621573	T	C	0.796223	1006
14	rs117626295	A	G	0.0168986	1006
14	rs8017161	G	A	0.377734	1006
14	rs11628185	G	A	0.387674	1006
14	rs11624069	T	C	0.39165	1006
14	rs146773181	C	T	0.0208748	1006
14	rs34300026	G	C	0.0218688	1006
14	rs112859734	G	A	0.0168986	1006
14	rs59643720	A	C	0.235586	1006
14	rs17101241	A	T	0.238569	1006
14	rs61462345	C	G	0.235586	1006
14	rs56839309	C	T	0.0337972	1006
14	rs56956502	G	A	0.237575	1006
14	rs36027406	T	C	0.240557	1006
14	rs112626168	G	A	0.0218688	1006
14	rs55780167	C	A	0.0188867	1006
14	rs62006947	A	G	0.235586	1006
14	rs7151779	G	A	0.225646	1006
14	rs2297067	C	T	0.237575	1006
14	rs2297066	C	G	0.235586	1006
14	rs1057640	G	A	0.153082	1006
14	rs61418148	T	C	0.239563	1006
14	rs11624282	A	G	0.240557	1006
14	rs10131298	T	A	0.236581	1006
14	rs10142200	A	G	0.39165	1006
14	rs77071436	A	C	0.239563	1006
14	rs76657117	T	C	0.173956	1006
14	rs111915677	C	T	0.0695825	1006
14	rs72706640	T	C	0.238569	1006
14	rs9324058	A	G	0.412525	1006
14	rs7150997	C	T	0.234592	1006
14	rs944002	A	G	0.235586	1006
14	rs117509675	C	T	0.0248509	1006
14	rs10144543	C	T	0.400596	1006
14	rs41301467	G	C	0.0506958	1006
14	rs2274685	A	G	0.423459	1006
14	rs118179675	A	G	0.0188867	1006
14	rs113774073	T	C	0.215706	1006
14	rs28418471	G	A	0.116302	1006
14	rs729185	G	A	0.132207	1006
14	rs729184	A	G	0.915507	1006
14	rs729183	T	C	0.243539	1006
14	rs744153	C	G	0.243539	1006
14	rs3870	C	T	0.141153	1006
14	rs55897465	T	C	0.0397614	1006
14	rs1077124	G	C	0.199801	1006
14	rs11621531	G	A	0.0467197	1006
14	rs72706644	A	G	0.0298211	1006
14	rs4906278	T	C	0.175944	1006
14	rs8004781	C	A	0.157058	1006
14	rs2403127	C	T	0.159046	1006
14	rs143702088	G	A	0.0159046	1006
14	rs7155575	C	T	0.159046	1006
14	rs144473171	G	A	0.0328032	1006
14	rs8007546	C	T	0.136183	1006
14	rs115352141	T	C	0.0318091	1006
14	rs7145735	A	G	0.17992	1006
14	rs145756852	C	T	0.0238569	1006
14	rs182501652	C	G	0.0149105	1006
14	rs117649299	C	T	0.0198807	1006
14	rs58248341	T	C	0.0258449	1006
14	rs10130294	G	A	0.0248509	1006
14	rs55975236	T	C	0.140159	1006
14	rs62007496	G	A	0.105368	1006
14	rs2282037	C	T	0.476143	1006
14	rs78729611	T	C	0.0318091	1006
14	rs116958646	T	G	0.0586481	1006
14	rs3759571	A	G	0.752485	1006
14	rs3759573	G	A	0.730616	1006
14	rs8176358	C	A	0.05666	1006
14	rs1132339	C	G	0.62326	1006
14	rs117907651	G	T	0.0119284	1006
14	rs7159017	C	T	0.145129	1006
14	rs2234130	G	C	0.626243	1006
14	rs8176361	C	T	0.0109344	1006
14	rs2234131	G	A	0.61829	1006
14	rs2234132	G	A	0.0149105	1006
14	rs2234133	T	A	0.61829	1006
14	rs2297065	C	G	0.026839	1006
14	rs2234137	A	G	0.084493	1006
14	rs749206	G	A	0.751491	1006
14	rs2403128	A	G	0.699801	1006
14	rs8176364	C	T	0.00695825	1006
14	rs8176365	C	G	0.658052	1006
14	rs1887940	G	A	0.782306	1006
14	rs944000	G	A	0.7833	1006
14	rs8176367	G	A	0.0536779	1006
14	rs2234143	C	T	0.7833	1006
14	rs11160713	G	A	0.622266	1006
14	rs8176396	C	T	0.0318091	1006
14	rs710100	A	G	0.683897	1006
14	rs1132350	C	T	0.0328032	1006
14	rs4283165	G	A	0.626243	1006
14	rs8126	C	T	0.65507	1006
14	rs1052823	G	T	0.100398	1006
14	rs1052912	G	A	0.100398	1006
14	rs1803188	T	A	0.0308151	1006
14	rs73356643	G	T	0.100398	1006
14	rs8176371	A	G	0.100398	1006
14	rs8176373	A	G	0.786282	1006
14	rs8176374	G	A	0.0337972	1006
14	rs8176375	G	A	0.100398	1006
14	rs8176377	A	G	0.787276	1006
14	rs8176378	G	A	0.0337972	1006
14	rs8008679	T	C	0.100398	1006
14	rs8176380	A	G	0.0248509	1006
14	rs8176382	C	T	0.692843	1006
14	rs2183193	C	T	0.689861	1006
14	rs150985724	T	C	0.0119284	1006
14	rs2149668	A	G	0.409543	1006
14	rs2183201	G	C	0.790258	1006
14	rs2149674	T	C	0.790258	1006
14	rs2149673	C	T	0.790258	1006
14	rs2183200	C	T	0.790258	1006
14	rs7156934	G	A	0.790258	1006
14	rs8003080	A	T	0.790258	1006
14	rs2183199	T	C	0.790258	1006
14	rs2149672	C	A	0.790258	1006
14	rs8004295	A	T	0.790258	1006
14	rs1958412	C	T	0.78827	1006
14	rs1958411	C	T	0.78827	1006
14	rs111809536	G	A	0.0228628	1006
14	rs72706654	G	A	0.0109344	1006
14	rs141124260	C	T	0.0198807	1006
14	rs12435506	A	G	0.0337972	1006
14	rs1958410	C	A	0.78827	1006
14	rs1958409	C	T	0.78827	1006
14	rs1958408	C	T	0.78827	1006
14	rs11160714	T	C	0.78827	1006
14	rs8007179	T	C	0.78827	1006
14	rs8005906	C	T	0.100398	1006
14	rs8006383	G	C	0.78827	1006
14	rs11844620	C	T	0.685885	1006
14	rs8010538	C	T	0.78827	1006
14	rs2403129	T	G	0.688867	1006
14	rs2403130	T	C	0.789264	1006
14	rs2403131	C	G	0.789264	1006
14	rs59138495	C	G	0.101392	1006
14	rs4435187	C	T	0.789264	1006
14	rs6575944	T	G	0.688867	1006
14	rs117124915	A	G	0.00894632	1006
14	rs73358643	C	T	0.100398	1006
14	rs7155695	G	A	0.680915	1006
14	rs74083840	C	T	0.104374	1006
14	rs73358645	G	C	0.106362	1006
14	rs719252	A	C	0.791252	1006
14	rs11160715	T	C	0.802187	1006
14	rs7150854	G	A	0.802187	1006
14	rs12889548	T	G	0.802187	1006
14	rs8013574	A	G	0.802187	1006
14	rs8014278	A	G	0.803181	1006
14	rs4347562	A	G	0.815109	1006
14	rs117757183	A	C	0.0159046	1006
14	rs7494282	A	T	0.718688	1006
14	rs10139416	T	A	0.752485	1006
14	rs8021282	T	A	0.0238569	1006
14	rs138928483	T	C	0.0188867	1006
14	rs148989489	G	A	0.0159046	1006
14	rs8004470	G	A	0.0586481	1006
14	rs61427129	C	A	0.0467197	1006
14	rs2403132	G	A	0.675944	1006
14	rs4906279	A	C	0.110338	1006
14	rs4906280	C	T	0.10835	1006
14	rs875799	A	T	0.10835	1006
14	rs8011165	C	A	0.662028	1006
14	rs117968184	T	A	0.0437376	1006
14	rs8011815	G	A	0.685885	1006
14	rs1887943	T	C	0.684891	1006
14	rs35133163	G	A	0.285288	1006
14	rs72706659	C	A	0.0695825	1006
14	rs4906282	C	T	0.583499	1006
14	rs77922433	A	G	0.0159046	1006
14	rs10137213	G	T	0.595427	1006
14	rs7401223	A	C	0.028827	1006
14	rs11160718	A	G	0.637177	1006
14	rs34292801	A	C	0.162028	1006
14	rs8012262	A	G	0.0407555	1006
14	rs8012429	C	T	0.638171	1006
14	rs11850037	G	A	0.596421	1006
14	rs2896475	A	G	0.638171	1006
14	rs147911308	C	T	0.0149105	1006
14	rs11628280	G	A	0.582505	1006
14	rs35877049	A	C	0.582505	1006
14	rs17101284	G	C	0.0397614	1006
14	rs113554414	A	G	0.00994036	1006
14	rs17101285	C	T	0.582505	1006
14	rs148241862	G	A	0.0168986	1006
14	rs8003645	G	T	0.0397614	1006
14	rs8003400	A	G	0.637177	1006
14	rs79601602	C	T	0.0149105	1006
14	rs8008039	A	G	0.637177	1006
14	rs17669250	C	T	0.0238569	1006
14	rs4900561	G	C	0.662028	1006
14	rs4906283	T	C	0.638171	1006
14	rs4906284	C	T	0.0397614	1006
14	rs4906285	C	A	0.0397614	1006
14	rs1887942	C	T	0.0397614	1006
14	rs150160584	C	T	0.0149105	1006
14	rs56007379	C	T	0.0397614	1006
14	rs142429778	C	T	0.0516899	1006
14	rs4906286	A	G	0.0397614	1006
14	rs113180664	C	T	0.0298211	1006
14	rs10484072	T	C	0.582505	1006
14	rs12880163	A	G	0.582505	1006
14	rs1985629	C	T	0.0715706	1006
14	rs2011776	T	G	0.65507	1006
14	rs4457930	G	A	0.161034	1006
14	rs145265787	G	A	0.0139165	1006
14	rs17101292	C	T	0.0228628	1006
14	rs118037298	C	T	0.0139165	1006
14	rs12887966	T	C	0.654076	1006
14	rs9888614	C	G	0.0318091	1006
14	rs4906287	G	T	0.65507	1006
14	rs4906288	A	G	0.662028	1006
14	rs9672002	C	T	0.0318091	1006
14	rs10149137	A	T	0.65507	1006
14	rs2403136	G	A	0.0715706	1006
14	rs3949795	A	G	0.583499	1006
14	rs73360655	G	A	0.0397614	1006
14	rs2403137	A	G	0.65507	1006
14	rs11160719	C	T	0.654076	1006
14	rs944007	G	A	0.653082	1006
14	rs117760255	C	T	0.0228628	1006
14	rs944006	C	G	0.654076	1006
14	rs2403138	A	G	0.654076	1006
14	rs2403139	C	T	0.581511	1006
14	rs11625258	C	T	0.0318091	1006
14	rs944005	T	C	0.65507	1006
14	rs137889943	G	A	0.0139165	1006
14	rs11621123	T	A	0.0228628	1006
14	rs2183198	A	G	0.658052	1006
14	rs2094660	T	C	0.578529	1006
14	rs10144373	G	A	0.0397614	1006
14	rs11160720	C	T	0.0129225	1006
14	rs11160722	A	G	0.0427435	1006
14	rs11627699	G	C	0.578529	1006
14	rs11623508	T	C	0.0357853	1006
14	rs4536392	C	T	0.578529	1006
14	rs2183197	G	A	0.0387674	1006
14	rs118085183	T	G	0.0228628	1006
14	rs11628868	A	G	0.0357853	1006
14	rs34798208	G	A	0.578529	1006
14	rs112721923	G	A	0.0596421	1006
14	rs12896219	G	A	0.578529	1006
14	rs55865473	C	T	0.0636183	1006
14	rs113946700	G	A	0.0347913	1006
14	rs34475295	T	C	0.419483	1006
14	rs117323487	C	T	0.0228628	1006
14	rs117754890	G	C	0.0228628	1006
14	rs55665792	G	A	0.0387674	1006
14	rs4906289	A	G	0.940358	1006
14	rs11622874	C	T	0.0228628	1006
14	rs11622952	G	A	0.0228628	1006
14	rs11622879	C	A	0.0228628	1006
14	rs11531316	G	A	0.583499	1006
14	rs148389703	T	C	0.0218688	1006
14	rs11160723	G	C	0.583499	1006
14	rs11160724	C	T	0.0616302	1006
14	rs61358756	G	C	0.582505	1006
14	rs115051200	C	T	0.0318091	1006
14	rs2183195	C	T	0.582505	1006
14	rs11160725	C	T	0.0705765	1006
14	rs118072391	G	A	0.0228628	1006
14	rs114596023	G	C	0.0308151	1006
14	rs7141342	A	G	0.654076	1006
14	rs11626306	A	T	0.0765408	1006
14	rs4906290	A	T	0.0387674	1006
14	rs11622301	T	C	0.0228628	1006
14	rs6575947	A	G	0.654076	1006
14	rs11160728	C	G	0.578529	1006
14	rs145051642	A	G	0.0159046	1006
14	rs112200265	T	G	0.0437376	1006
14	rs12587709	C	A	0.61829	1006
14	rs11624830	G	A	0.568588	1006
14	rs7161651	G	A	0.631213	1006
14	rs146149313	C	T	0.0208748	1006
14	rs6575949	C	T	0.589463	1006
14	rs6575950	A	G	0.670974	1006
14	rs4900562	G	A	0.589463	1006
14	rs114983336	G	A	0.0228628	1006
14	rs4906292	A	G	0.639165	1006
14	rs7493640	C	T	0.0367793	1006
14	rs73362515	C	T	0.0387674	1006
14	rs35768462	G	A	0.00795229	1006
14	rs72706665	C	A	0.00994036	1006
14	rs71417843	C	T	0.028827	1006
14	rs116845295	G	C	0.0228628	1006
14	rs11620901	C	T	0.0228628	1006
14	rs118100256	T	C	0.0248509	1006
14	rs4906293	A	T	0.0606362	1006
14	rs6575951	G	T	0.0666004	1006
14	rs73362521	G	A	0.0596421	1006
14	rs6575952	G	A	0.0367793	1006
14	rs111772327	C	T	0.0516899	1006
14	rs150375031	C	T	0.0149105	1006
14	rs1108390	G	A	0.182903	1006
14	rs878843	C	T	0.0228628	1006
14	rs118140944	A	G	0.0318091	1006
14	rs138692869	G	A	0.00795229	1006
14	rs12892483	G	A	0.0377734	1006
14	rs878844	A	G	0.0715706	1006
14	rs4906294	C	G	0.0606362	1006
14	rs117183736	C	T	0.0357853	1006
14	rs144707592	T	G	0.0258449	1006
14	rs11160729	G	A	0.0457256	1006
14	rs8008371	C	T	0.0467197	1006
14	rs11160730	T	C	0.0715706	1006
14	rs10132234	C	G	0.0775348	1006
14	rs3742452	T	C	0.0457256	1006
14	rs11623209	G	A	0.0248509	1006
14	rs2763529	G	T	0.0656064	1006
14	rs116718759	A	G	0.00894632	1006
14	rs114519180	T	G	0.00894632	1006
14	rs10130844	T	G	0.0775348	1006
14	rs2771399	T	G	0.67495	1006
14	rs10142007	G	A	0.0397614	1006
14	rs10141963	A	G	0.0636183	1006
14	rs11625622	C	G	0.0616302	1006
14	rs10142306	G	A	0.0606362	1006
14	rs10142243	C	A	0.0526839	1006
14	rs60634188	C	T	0.0357853	1006
14	rs117377354	C	T	0.0238569	1006
14	rs111325443	C	T	0.0397614	1006
14	rs62007551	T	G	0.0228628	1006
14	rs117093798	T	C	0.0238569	1006
14	rs56216055	A	C	0.0119284	1006
14	rs57594879	T	C	0.412525	1006
14	rs182827564	C	T	0.0149105	1006
14	rs74507430	A	T	0.0238569	1006
14	rs138374750	G	A	0.0188867	1006
14	rs4906296	A	G	0.0616302	1006
14	rs10149289	G	A	0.0258449	1006
14	rs2771398	C	G	0.0248509	1006
14	rs148144195	G	A	0.0506958	1006
14	rs141884293	A	G	0.0238569	1006
14	rs10140954	T	A	0.0248509	1006
14	rs4906298	G	A	0.0357853	1006
14	rs62007552	T	A	0.134195	1006
14	rs73362545	A	G	0.0357853	1006
14	rs137927775	G	A	0.0149105	1006
14	rs2763561	T	C	0.0765408	1006
14	rs117258444	C	T	0.00894632	1006
14	rs2771396	A	G	0.0616302	1006
14	rs56223657	G	A	0.0417495	1006
14	rs2771394	A	C	0.0616302	1006
14	rs112033867	A	G	0.0248509	1006
14	rs12434590	G	A	0.0357853	1006
14	rs2763562	T	C	0.0238569	1006
14	rs139531965	T	A	0.0258449	1006
14	rs12434657	G	A	0.0367793	1006
14	rs2763563	A	G	0.0238569	1006
14	rs117659931	G	A	0.0258449	1006
14	rs11625413	C	T	0.0238569	1006
14	rs57811904	G	T	0.0367793	1006
14	rs145144312	G	A	0.0238569	1006
14	rs8009682	G	A	0.594433	1006
14	rs143816384	C	T	0.0238569	1006
14	rs2771392	C	T	0.0258449	1006
14	rs11622353	T	C	0.0218688	1006
14	rs35623899	C	T	0.0367793	1006
14	rs35738756	C	T	0.0367793	1006
14	rs2763564	T	G	0.0606362	1006
14	rs2763565	T	C	0.838966	1006
14	rs12890784	T	C	0.0357853	1006
14	rs2771389	G	A	0.0755467	1006
14	rs2771388	T	G	0.0755467	1006
14	rs4906299	A	T	0.0357853	1006
14	rs2771387	G	T	0.0626243	1006
14	rs113333270	C	T	0.0238569	1006
14	rs2149670	G	A	0.0347913	1006
14	rs1958407	C	T	0.0745527	1006
14	rs1958405	A	G	0.0606362	1006
14	rs1958404	C	T	0.0606362	1006
14	rs2771386	G	T	0.0457256	1006
14	rs146842874	G	A	0.0119284	1006
14	rs2771385	G	T	0.0695825	1006
14	rs2771384	T	C	0.0347913	1006
14	rs2763530	A	G	0.0467197	1006
14	rs2771383	A	T	0.0347913	1006
14	rs117845313	T	A	0.0238569	1006
14	rs2771382	C	T	0.0467197	1006
14	rs117123878	G	T	0.0238569	1006
14	rs2763531	A	C	0.0725646	1006
14	rs2771381	A	G	0.0765408	1006
14	rs11626362	G	A	0.0238569	1006
14	rs11626389	C	T	0.0248509	1006
14	rs2763532	A	G	0.0715706	1006
14	rs2763533	T	C	0.0765408	1006
14	rs2987867	T	C	0.0765408	1006
14	rs117610715	C	T	0.0248509	1006
14	rs118036755	C	T	0.0238569	1006
14	rs8010202	C	T	0.0238569	1006
14	rs2771378	G	A	0.0347913	1006
14	rs1951947	A	C	0.0725646	1006
14	rs117212422	G	A	0.0248509	1006
14	rs2763535	C	A	0.0705765	1006
14	rs12434161	C	T	0.0347913	1006
14	rs2763536	C	A	0.0705765	1006
14	rs2763537	T	C	0.680915	1006
14	rs2763538	C	G	0.0705765	1006
14	rs2771376	A	G	0.0656064	1006
14	rs2210003	T	C	0.0735586	1006
14	rs2210002	G	C	0.0735586	1006
14	rs142237503	C	T	0.0238569	1006
14	rs148241077	C	T	0.0238569	1006
14	rs182916580	G	C	0.0238569	1006
14	rs116747423	T	G	0.0238569	1006
14	rs2763539	T	C	0.0705765	1006
14	rs137963388	G	A	0.0238569	1006
14	rs117624709	C	T	0.0238569	1006
14	rs117865529	T	C	0.0238569	1006
14	rs2763540	T	G	0.0477137	1006
14	rs2771375	T	C	0.0765408	1006
14	rs148767759	T	C	0.028827	1006
14	rs113333101	G	A	0.028827	1006
14	rs2763541	C	T	0.0636183	1006
14	rs2763542	C	T	0.0636183	1006
14	rs2763544	G	A	0.0636183	1006
14	rs2771374	T	G	0.0755467	1006
14	rs62007554	A	C	0.0119284	1006
14	rs11628775	G	A	0.0238569	1006
14	rs2987866	T	G	0.0636183	1006
14	rs71417845	C	G	0.028827	1006
14	rs2987864	A	G	0.0755467	1006
14	rs7400815	A	G	0.0646123	1006
14	rs7400845	G	T	0.0755467	1006
14	rs7400850	G	A	0.0646123	1006
14	rs10130251	C	T	0.0646123	1006
14	rs10130483	G	A	0.0646123	1006
14	rs10130345	C	T	0.0646123	1006
14	rs2403141	C	T	0.0646123	1006
14	rs2763545	C	T	0.0636183	1006
14	rs11622469	G	A	0.0238569	1006
14	rs875014	C	T	0.0735586	1006
14	rs912611	A	G	0.0854871	1006
14	rs2763546	T	C	0.0854871	1006
14	rs147543649	G	A	0.0139165	1006
14	rs2763547	A	G	0.0854871	1006
14	rs2771373	G	T	0.0854871	1006
14	rs144037236	C	T	0.0149105	1006
14	rs2763548	A	G	0.0854871	1006
14	rs142273417	C	T	0.0238569	1006
14	rs2771372	C	G	0.0735586	1006
14	rs118112006	C	T	0.0238569	1006
14	rs2763549	T	C	0.0854871	1006
14	rs2771371	A	G	0.0854871	1006
14	rs72706669	A	G	0.0188867	1006
14	rs60766757	C	T	0.0596421	1006
14	rs11626850	T	C	0.0238569	1006
14	rs2771370	A	G	0.084493	1006
14	rs140159905	C	T	0.0139165	1006
14	rs2763550	A	G	0.0854871	1006
14	rs2771369	C	T	0.161034	1006
14	rs4598840	A	G	0.0994036	1006
14	rs117745896	C	T	0.0159046	1006
14	rs1886459	G	A	0.565606	1006
14	rs146060485	G	A	0.0119284	1006
14	rs111650618	T	G	0.0159046	1006
14	rs11160732	T	C	0.05666	1006
14	rs2403142	G	C	0.596421	1006
14	rs2403143	T	C	0.525845	1006
14	rs2763555	A	C	0.55666	1006
14	rs117031843	C	G	0.0238569	1006
14	rs113313613	G	A	0.0576541	1006
14	rs78867824	G	C	0.0318091	1006
14	rs2771365	T	C	0.589463	1006
14	rs12878075	A	C	0.530815	1006
14	rs12878371	C	T	0.531809	1006
14	rs2771364	A	G	0.055666	1006
14	rs72478874	G	A	0.0308151	1006
14	rs10129836	G	A	0.586481	1006
14	rs62007555	C	A	0.0308151	1006
14	rs12432221	C	G	0.549702	1006
14	rs78389557	G	A	0.0248509	1006
14	rs9324059	G	A	0.583499	1006
14	rs75340566	C	T	0.0238569	1006
14	rs116907517	C	T	0.0149105	1006
14	rs10132447	A	G	0.0318091	1006
14	rs111767211	C	T	0.0457256	1006
14	rs9630406	T	C	0.583499	1006
14	rs72706671	G	A	0.0109344	1006
14	rs9630369	T	A	0.552684	1006
14	rs10132881	G	A	0.0308151	1006
14	rs4900565	A	G	0.583499	1006
14	rs9630371	A	G	0.552684	1006
14	rs1033903	C	A	0.583499	1006
14	rs8014786	G	A	0.552684	1006
14	rs1033904	A	T	0.0308151	1006
14	rs74913686	A	G	0.0228628	1006
14	rs1028754	T	G	0.0308151	1006
14	rs1190190	A	G	0.583499	1006
14	rs114432022	G	A	0.0228628	1006
14	rs1190193	T	C	0.0536779	1006
14	rs11849731	G	A	0.520875	1006
14	rs1190194	C	T	0.0308151	1006
14	rs35741903	G	A	0.521869	1006
14	rs1190195	T	C	0.0308151	1006
14	rs1190196	A	G	0.0308151	1006
14	rs12891484	A	G	0.0178926	1006
14	rs11629034	G	C	0.0228628	1006
14	rs12437242	C	T	0.521869	1006
14	rs10140934	T	C	0.0228628	1006
14	rs9324060	T	A	0.0228628	1006
14	rs4243737	A	T	0.521869	1006
14	rs1190198	T	C	0.576541	1006
14	rs117410677	C	G	0.0298211	1006
14	rs17101365	T	A	0.0308151	1006
14	rs55736746	C	T	0.522863	1006
14	rs55953635	G	A	0.523857	1006
14	rs72706675	G	T	0.0119284	1006
14	rs1190200	C	T	0.574553	1006
14	rs10431644	C	T	0.0308151	1006
14	rs10431748	A	G	0.0308151	1006
14	rs1190202	A	G	0.55169	1006
14	rs1190203	T	C	0.521869	1006
14	rs17101370	C	G	0.520875	1006
14	rs10431749	G	A	0.0308151	1006
14	rs1190205	A	G	0.577535	1006
14	rs17101376	T	C	0.0308151	1006
14	rs74087628	A	C	0.0308151	1006
14	rs76976517	G	C	0.0308151	1006
14	rs1190206	T	C	0.543738	1006
14	rs17101380	T	C	0.0308151	1006
14	rs62008714	T	C	0.0308151	1006
14	rs17101383	A	G	0.0308151	1006
14	rs17101385	C	T	0.0308151	1006
14	rs17101386	T	C	0.0308151	1006
14	rs62008715	T	G	0.0308151	1006
14	rs11160733	T	G	0.521869	1006
14	rs17101387	G	A	0.0308151	1006
14	rs17101388	G	A	0.0308151	1006
14	rs4628894	C	T	0.0308151	1006
14	rs4628895	C	T	0.0308151	1006
14	rs1475284	C	T	0.0308151	1006
14	rs2147530	G	A	0.0308151	1006
14	rs1475285	A	G	0.0308151	1006
14	rs4383077	A	G	0.0308151	1006
14	rs1475286	G	A	0.0308151	1006
14	rs17101396	G	A	0.0397614	1006
14	rs56014521	C	T	0.0308151	1006
14	rs117622851	C	T	0.0139165	1006
14	rs11627843	G	A	0.0228628	1006
14	rs57255908	A	G	0.0308151	1006
14	rs62008719	G	C	0.0318091	1006
14	rs72706683	C	T	0.514911	1006
14	rs1599972	C	T	0.0308151	1006
14	rs111632947	C	T	0.0168986	1006
14	rs146185427	C	T	0.0188867	1006
14	rs1190208	A	G	0.562624	1006
14	rs190511212	T	C	0.00695825	1006
14	rs11160734	C	T	0.512922	1006
14	rs62008720	C	G	0.0308151	1006
14	rs11623948	G	A	0.0228628	1006
14	rs116943345	A	G	0.0228628	1006
14	rs56002716	G	T	0.125249	1006
14	rs62008721	A	G	0.0308151	1006
14	rs10143544	G	A	0.0228628	1006
14	rs1190209	C	T	0.570577	1006
14	rs149114163	G	A	0.0139165	1006
14	rs62008722	T	G	0.0337972	1006
14	rs12185041	C	A	0.512922	1006
14	rs141610253	T	C	0.083499	1006
14	rs145943022	A	G	0.084493	1006
14	rs11624395	T	G	0.0228628	1006
14	rs11624427	T	G	0.0228628	1006
14	rs11628542	C	A	0.0228628	1006
14	rs11628543	A	G	0.0178926	1006
14	rs34916080	G	A	0.0178926	1006
14	rs1190212	C	G	0.54175	1006
14	rs1985161	G	A	0.0467197	1006
14	rs11620984	C	A	0.0218688	1006
14	rs11625809	T	C	0.0218688	1006
14	rs11625812	T	G	0.0218688	1006
14	rs12431691	C	T	0.518887	1006
14	rs143013391	G	A	0.0218688	1006
14	rs1969852	G	A	0.0477137	1006
14	rs117526066	C	T	0.0218688	1006
14	rs7154496	C	T	0.407555	1006
14	rs17101400	G	A	0.0477137	1006
14	rs11623748	C	T	0.0238569	1006
14	rs17101404	G	A	0.0467197	1006
14	rs62008724	G	A	0.0467197	1006
14	rs11625018	C	T	0.431412	1006
14	rs7145196	C	T	0.409543	1006
14	rs55856990	C	T	0.390656	1006
14	rs12897609	A	G	0.519881	1006
14	rs76532987	A	G	0.0218688	1006
14	rs62008725	A	G	0.0467197	1006
14	rs8003932	G	C	0.519881	1006
14	rs17101405	A	G	0.0367793	1006
14	rs1033905	T	C	0.421471	1006
14	rs1033907	A	G	0.421471	1006
14	rs11624396	G	A	0.421471	1006
14	rs12894997	C	T	0.420477	1006
14	rs80006180	T	A	0.420477	1006
14	rs77334143	T	C	0.420477	1006
14	rs139974492	C	G	0.0367793	1006
14	rs2147531	C	T	0.540755	1006
14	rs12895168	C	G	0.420477	1006
14	rs34177372	G	A	0.0119284	1006
14	rs17607710	T	C	0.421471	1006
14	rs71417849	G	A	0.421471	1006
14	rs185717617	G	C	0.0119284	1006
14	rs11160736	G	A	0.538767	1006
14	rs11160737	G	A	0.516899	1006
14	rs10142656	G	A	0.0377734	1006
14	rs10131605	T	A	0.0377734	1006
14	rs11625866	C	T	0.421471	1006
14	rs11625979	G	A	0.423459	1006
14	rs11621681	T	C	0.423459	1006
14	rs2403144	G	A	0.516899	1006
14	rs11626942	G	A	0.423459	1006
14	rs12587313	T	C	0.423459	1006
14	rs10145743	G	A	0.538767	1006
14	rs8012366	G	A	0.539761	1006
14	rs8012281	C	T	0.538767	1006
14	rs8012280	A	G	0.538767	1006
14	rs8012711	G	A	0.538767	1006
14	rs8013644	T	C	0.0367793	1006
14	rs8017113	G	A	0.538767	1006
14	rs6575958	A	C	0.962227	1006
14	rs6575959	G	A	0.542744	1006
14	rs8017641	G	T	0.419483	1006
14	rs8017805	G	A	0.409543	1006
14	rs10149355	G	C	0.961233	1006
14	rs10149186	C	T	0.539761	1006
14	rs10149188	A	G	0.962227	1006
14	rs10149294	A	G	0.962227	1006
14	rs11629342	G	A	0.0258449	1006
14	rs12897635	G	T	0.420477	1006
14	rs11160738	T	C	0.970179	1006
14	rs149213250	G	C	0.0228628	1006
14	rs12879051	G	A	0.474155	1006
14	rs138278807	C	A	0.0377734	1006
14	rs11622055	G	A	0.0974155	1006
14	rs144646029	A	G	0.0367793	1006
14	rs11160739	T	C	0.899602	1006
14	rs10135733	C	T	0.934394	1006
14	rs10133522	T	C	0.59841	1006
14	rs11160740	A	G	0.457256	1006
14	rs11160741	G	A	0.0208748	1006
14	rs11626696	A	G	0.0218688	1006
14	rs11626825	G	A	0.0357853	1006
14	rs35255484	G	T	0.0139165	1006
14	rs8015184	C	T	0.942346	1006
14	rs8016347	T	C	0.942346	1006
14	rs12891434	T	C	0.942346	1006
14	rs12890475	G	C	0.942346	1006
14	rs12890343	C	A	0.942346	1006
14	rs2896476	T	A	0.942346	1006
14	rs58447384	T	C	0.942346	1006
14	rs9743995	C	A	0.937376	1006
14	rs7161333	T	A	0.428429	1006
14	rs6575960	C	T	0.942346	1006
14	rs6575961	C	T	0.942346	1006
14	rs6575962	C	T	0.942346	1006
14	rs6575963	T	C	0.942346	1006
14	rs6575964	G	T	0.942346	1006
14	rs2403146	C	T	0.941352	1006
14	rs2403147	T	A	0.941352	1006
14	rs57746378	T	C	0.378728	1006
14	rs10162320	C	T	0.941352	1006
14	rs10438241	C	G	0.941352	1006
14	rs11627436	T	A	0.941352	1006
14	rs12717689	C	T	0.936382	1006
14	rs12717690	G	A	0.941352	1006
14	rs12717691	T	G	0.942346	1006
14	rs12888019	A	T	0.941352	1006
14	rs11622875	A	G	0.941352	1006
14	rs11622945	C	T	0.941352	1006
14	rs7152447	T	C	0.939364	1006
14	rs6575965	G	T	0.941352	1006
14	rs6575966	G	A	0.936382	1006
14	rs8018376	A	G	0.941352	1006
14	rs10162422	C	G	0.941352	1006
14	rs6575967	A	G	0.941352	1006
14	rs6575968	A	T	0.941352	1006
14	rs6575969	G	A	0.941352	1006
14	rs8003787	G	T	0.941352	1006
14	rs147665623	C	T	0.0188867	1006
14	rs8003553	A	G	0.941352	1006
14	rs8004929	T	C	0.941352	1006
14	rs12586395	T	G	0.50497	1006
14	rs117049348	C	T	0.0228628	1006
14	rs11626316	A	C	0.514911	1006
14	rs12884360	G	T	0.0994036	1006
14	rs191434813	T	G	0.0149105	1006
14	rs10144808	A	C	0.515905	1006
14	rs12890984	T	C	0.11332	1006
14	rs12889953	A	G	0.104374	1006
14	rs10047932	G	A	0.38171	1006
14	rs1957884	T	C	0.511928	1006
14	rs144773974	T	C	0.00894632	1006
14	rs12587827	C	T	0.515905	1006
14	rs144587857	C	T	0.0208748	1006
14	rs10129761	T	C	0.38171	1006
14	rs114376984	T	C	0.026839	1006
14	rs117225774	C	A	0.0198807	1006
14	rs1957885	A	G	0.107356	1006
14	rs10133012	T	C	0.383698	1006
14	rs140295831	G	A	0.0208748	1006
14	rs147988295	T	C	0.00994036	1006
14	rs117249924	C	T	0.0238569	1006
14	rs117650138	A	G	0.0139165	1006
14	rs11624470	T	C	0.0208748	1006
14	rs66826300	G	A	0.102386	1006
14	rs71417850	G	A	0.102386	1006
14	rs34731746	G	A	0.102386	1006
14	rs74555963	A	G	0.102386	1006
14	rs55723265	G	A	0.380716	1006
14	rs117847091	T	C	0.0536779	1006
14	rs62009207	G	C	0.00994036	1006
14	rs11622360	A	G	0.102386	1006
14	rs11622484	G	A	0.102386	1006
14	rs11623471	C	G	0.102386	1006
14	rs112256421	A	G	0.410537	1006
14	rs67361906	T	C	0.102386	1006
14	rs62009208	C	T	0.00994036	1006
14	rs141903327	G	A	0.0129225	1006
14	rs183553217	G	A	0.0149105	1006
14	rs7161297	G	A	0.410537	1006
14	rs117966364	C	T	0.0208748	1006
14	rs117622709	A	G	0.0616302	1006
14	rs35928813	G	T	0.0218688	1006
14	rs10129265	C	T	0.380716	1006
14	rs4906306	A	G	0.102386	1006
14	rs4900567	A	G	0.10338	1006
14	rs11623096	A	G	0.102386	1006
14	rs67550214	A	G	0.102386	1006
14	rs150448320	T	G	0.0208748	1006
14	rs4900568	T	C	0.513917	1006
14	rs117991436	C	G	0.0208748	1006
14	rs138287918	T	C	0.0119284	1006
14	rs8007066	G	A	0.104374	1006
14	rs3742453	G	C	0.104374	1006
14	rs3742454	C	T	0.104374	1006
14	rs3742455	G	A	0.104374	1006
14	rs3742456	A	G	0.104374	1006
14	rs3742457	G	A	0.378728	1006
14	rs34706850	C	G	0.104374	1006
14	rs7156255	T	G	0.516899	1006
14	rs6575970	G	A	0.399602	1006
14	rs11629325	C	G	0.104374	1006
14	rs11625352	T	C	0.104374	1006
14	rs11620745	G	A	0.10338	1006
14	rs11620689	C	T	0.10338	1006
14	rs11620647	A	G	0.10338	1006
14	rs2403148	A	G	0.104374	1006
14	rs2403149	A	T	0.104374	1006
14	rs2403150	A	G	0.104374	1006
14	rs2147532	C	T	0.104374	1006
14	rs2181983	C	T	0.104374	1006
14	rs11622013	G	A	0.104374	1006
14	rs117872821	G	A	0.107356	1006
14	rs66792477	T	C	0.104374	1006
14	rs61697413	A	G	0.104374	1006
14	rs145160429	C	T	0.0208748	1006
14	rs35433187	G	A	0.104374	1006
14	rs11160742	T	C	0.512922	1006
14	rs11623296	C	T	0.104374	1006
14	rs11626610	G	T	0.10338	1006
14	rs72706701	C	T	0.11829	1006
14	rs1951949	G	A	0.517893	1006
14	rs35300155	G	A	0.10835	1006
14	rs75271069	C	G	0.0328032	1006
14	rs10148164	G	A	0.0328032	1006
14	rs11627972	G	A	0.10835	1006
14	rs11627920	A	G	0.10835	1006
14	rs8021920	G	C	0.141153	1006
14	rs8021875	A	G	0.107356	1006
14	rs34535421	G	C	0.107356	1006
14	rs11621255	A	G	0.0208748	1006
14	rs10131171	C	T	0.375746	1006
14	rs79326872	G	A	0.0328032	1006
14	rs145226506	A	G	0.0208748	1006
14	rs11623891	A	C	0.506958	1006
14	rs193178723	C	T	0.00795229	1006
14	rs11847321	A	G	0.138171	1006
14	rs8019163	C	T	0.104374	1006
14	rs145972820	T	C	0.0248509	1006
14	rs112886056	G	A	0.026839	1006
14	rs17101433	G	A	0.104374	1006
14	rs78853041	G	A	0.0218688	1006
14	rs17101439	G	C	0.105368	1006
14	rs11625351	A	G	0.515905	1006
14	rs11625458	C	G	0.0337972	1006
14	rs11626322	A	G	0.0248509	1006
14	rs17609105	C	G	0.0208748	1006
14	rs113528457	C	G	0.0238569	1006
14	rs57504148	A	G	0.0248509	1006
14	rs7147508	C	T	0.102386	1006
14	rs117562388	C	T	0.0298211	1006
14	rs11627723	C	T	0.0238569	1006
14	rs4906307	C	T	0.100398	1006
14	rs4906308	C	A	0.100398	1006
14	rs35258122	C	T	0.0337972	1006
14	rs11623516	C	T	0.0208748	1006
14	rs112398673	G	C	0.0616302	1006
14	rs11620828	T	C	0.0238569	1006
14	rs11626218	C	T	0.127237	1006
14	rs75629925	G	A	0.102386	1006
14	rs12888433	C	T	0.102386	1006
14	rs75704852	G	T	0.0208748	1006
14	rs67287744	C	T	0.10338	1006
14	rs116023545	G	A	0.0238569	1006
14	rs75110442	C	T	0.0208748	1006
14	rs80296816	G	A	0.0208748	1006
14	rs11628577	C	T	0.0238569	1006
14	rs11628579	C	T	0.0238569	1006
14	rs11628613	C	T	0.0238569	1006
14	rs11628688	G	A	0.0238569	1006
14	rs11628586	A	G	0.0238569	1006
14	rs4906310	A	C	0.102386	1006
14	rs80005076	G	A	0.0238569	1006
14	rs111616951	G	A	0.0238569	1006
14	rs113679919	C	T	0.0208748	1006
14	rs6575971	A	T	0.104374	1006
14	rs11623396	A	G	0.0208748	1006
14	rs117250098	A	C	0.0586481	1006
14	rs34265081	A	G	0.494036	1006
14	rs7161299	G	C	0.514911	1006
14	rs7161227	C	T	0.38171	1006
14	rs7145223	T	C	0.514911	1006
14	rs8007609	C	G	0.382704	1006
14	rs8009019	T	G	0.38171	1006
14	rs79436368	G	A	0.0208748	1006
14	rs28782224	G	A	0.38171	1006
14	rs58026845	A	C	0.380716	1006
14	rs28817053	A	C	0.380716	1006
14	rs8004499	T	C	0.38171	1006
14	rs8004545	T	C	0.38171	1006
14	rs8004891	T	C	0.38171	1006
14	rs8004099	G	C	0.38171	1006
14	rs8005065	T	C	0.38171	1006
14	rs8008503	C	T	0.514911	1006
14	rs8008665	C	T	0.38171	1006
14	rs8009300	G	A	0.382704	1006
14	rs8010293	T	C	0.382704	1006
14	rs12586876	C	A	0.38171	1006
14	rs56196563	T	C	0.38171	1006
14	rs8015714	T	C	0.514911	1006
14	rs28890538	C	A	0.38171	1006
14	rs12101148	T	G	0.38171	1006
14	rs12100803	C	A	0.380716	1006
14	rs79165758	A	G	0.392644	1006
14	rs10150926	T	C	0.412525	1006
14	rs142581281	C	T	0.0149105	1006
14	rs6575972	T	C	0.513917	1006
14	rs7142856	G	T	0.367793	1006
14	rs147737099	C	T	0.00994036	1006
14	rs142656889	T	C	0.0208748	1006
14	rs118174770	G	A	0.0208748	1006
14	rs17609382	G	C	0.0178926	1006
14	rs17101455	C	G	0.367793	1006
14	rs17609426	C	T	0.513917	1006
14	rs12892765	C	T	0.125249	1006
14	rs8017887	C	A	0.380716	1006
14	rs8003063	T	C	0.514911	1006
14	rs12897204	A	T	0.125249	1006
14	rs150457764	C	T	0.0188867	1006
14	rs8023039	A	G	0.519881	1006
14	rs11621616	C	T	0.0208748	1006
14	rs7145527	C	T	0.337972	1006
14	rs7145682	C	T	0.338966	1006
14	rs116981041	C	A	0.0656064	1006
14	rs11621828	A	G	0.529821	1006
14	rs9630407	C	A	0.360835	1006
14	rs9630408	A	G	0.363817	1006
14	rs145843200	C	T	0.054672	1006
14	rs35344015	T	A	0.125249	1006
14	rs140469149	G	T	0.0208748	1006
14	rs117406095	C	T	0.0258449	1006
14	rs4297624	C	T	0.136183	1006
14	rs4274362	A	G	0.125249	1006
14	rs10144261	T	C	0.450298	1006
14	rs7150297	C	G	0.284294	1006
14	rs72708820	C	A	0.284294	1006
14	rs11623027	G	A	0.145129	1006
14	rs11623086	G	A	0.0765408	1006
14	rs10135205	A	G	0.45328	1006
14	rs7156555	G	A	0.2833	1006
14	rs2281823	A	G	0.494036	1006
14	rs114060297	G	A	0.0487078	1006
14	rs1570712	C	T	0.468191	1006
14	rs142782466	G	A	0.0487078	1006
14	rs7143221	T	A	0.281312	1006
14	rs11625537	G	A	0.0198807	1006
14	rs1570713	A	G	0.462227	1006
14	rs114715507	A	G	0.0487078	1006
14	rs28479012	C	T	0.462227	1006
14	rs7147939	C	A	0.281312	1006
14	rs7154672	T	C	0.0487078	1006
14	rs7154682	T	C	0.130219	1006
14	rs7153676	G	A	0.130219	1006
14	rs7155041	T	C	0.462227	1006
14	rs11850831	G	A	0.281312	1006
14	rs36058916	C	T	0.110338	1006
14	rs12896025	G	T	0.110338	1006
14	rs117196222	G	T	0.0198807	1006
14	rs138143512	T	C	0.0198807	1006
14	rs12897221	T	C	0.110338	1006
14	rs34058349	G	A	0.0198807	1006
14	rs8022345	C	T	0.0487078	1006
14	rs142283868	G	A	0.0129225	1006
14	rs148572954	G	A	0.0487078	1006
14	rs116641528	C	T	0.0487078	1006
14	rs7401414	G	A	0.110338	1006
14	rs12587407	C	T	0.110338	1006
14	rs114026414	C	T	0.0487078	1006
14	rs114776992	G	A	0.0487078	1006
14	rs141421891	C	T	0.0487078	1006
14	rs2403167	G	A	0.281312	1006
14	rs1079298	T	C	0.282306	1006
14	rs1079297	C	T	0.462227	1006
14	rs117812025	G	T	0.0218688	1006
14	rs140224884	C	A	0.0129225	1006
14	rs4900569	C	T	0.442346	1006
14	rs137906559	G	A	0.0129225	1006
14	rs11160745	G	A	0.27336	1006
14	rs8019336	A	G	0.0487078	1006
14	rs66862369	G	A	0.110338	1006
14	rs8019504	C	T	0.463221	1006
14	rs17677788	G	A	0.462227	1006
14	rs73354327	G	C	0.11332	1006
14	rs72478876	G	C	0.0198807	1006
14	rs74195033	C	T	0.0208748	1006
14	rs117267705	C	T	0.0487078	1006
14	rs10130866	G	A	0.111332	1006
14	rs10143153	T	C	0.463221	1006
14	rs10145854	T	C	0.281312	1006
14	rs11622482	C	G	0.0198807	1006
14	rs12886411	C	G	0.463221	1006
14	rs112487321	C	T	0.0109344	1006
14	rs17677896	A	G	0.463221	1006
14	rs34143771	G	A	0.110338	1006
14	rs17101502	G	A	0.110338	1006
14	rs11623807	C	T	0.0198807	1006
14	rs8017990	G	T	0.281312	1006
14	rs8023030	A	G	0.463221	1006
14	rs34730207	G	A	0.112326	1006
14	rs8007383	A	G	0.282306	1006
14	rs72708829	A	G	0.277336	1006
14	rs59539074	G	A	0.282306	1006
14	rs11628472	C	T	0.0775348	1006
14	rs146444521	C	G	0.0198807	1006
14	rs149660124	G	T	0.0497018	1006
14	rs77360671	G	C	0.0497018	1006
14	rs8020199	G	A	0.522863	1006
14	rs2281824	C	T	0.282306	1006
14	rs17609936	C	T	0.0129225	1006
14	rs117491894	G	A	0.0218688	1006
14	rs2281825	A	C	0.111332	1006
14	rs370321864	C	G	0.0198807	1006
14	rs111449916	C	T	0.112326	1006
14	rs8021359	G	T	0.456262	1006
14	rs142133866	G	A	0.0208748	1006
14	rs77923596	C	G	0.0198807	1006
14	rs117392997	T	G	0.0248509	1006
14	rs12887822	C	T	0.110338	1006
14	rs2274191	C	T	0.111332	1006
14	rs3783393	G	A	0.110338	1006
14	rs1804617	G	A	0.0129225	1006
14	rs1137372	T	A	0.0427435	1006
14	rs45517433	A	G	0.0198807	1006
14	rs1883	A	G	0.112326	1006
14	rs8020483	C	T	0.173956	1006
14	rs11303	T	C	0.0198807	1006
14	rs10178	G	A	0.0198807	1006
14	rs117407368	G	A	0.0129225	1006
14	rs7143775	A	C	0.112326	1006
14	rs12588499	T	C	0.111332	1006
14	rs10289	A	G	0.457256	1006
14	rs9718	C	T	0.0427435	1006
14	rs11621392	C	T	0.0198807	1006
14	rs138628927	G	A	0.0427435	1006
14	rs3548	A	G	0.282306	1006
14	rs4246	A	C	0.111332	1006
14	rs11621476	A	T	0.0198807	1006
14	rs118066294	C	T	0.0427435	1006
14	rs79902445	T	C	0.0198807	1006
14	rs12432904	G	T	0.345924	1006
14	rs34399477	C	T	0.112326	1006
14	rs138711694	T	C	0.0109344	1006
14	rs34768897	A	G	0.119284	1006
14	rs11160746	T	C	0.172962	1006
14	rs11622979	A	G	0.0198807	1006
14	rs11847162	G	A	0.284294	1006
14	rs12588006	G	A	0.110338	1006
14	rs144371092	A	G	0.0198807	1006
14	rs67353711	A	G	0.110338	1006
14	rs57416691	A	C	0.110338	1006
14	rs76989938	T	C	0.0198807	1006
14	rs12588112	A	G	0.398608	1006
14	rs8009817	G	T	0.742545	1006
14	rs34027567	G	C	0.0636183	1006
14	rs1963171	G	A	0.698807	1006
14	rs1125790	G	C	0.698807	1006
14	rs116849961	C	T	0.0437376	1006
14	rs34329910	A	G	0.0646123	1006
14	rs2403168	C	T	0.67495	1006
14	rs147675732	C	T	0.0477137	1006
14	rs149422107	C	T	0.0437376	1006
14	rs8003159	T	C	0.809145	1006
14	rs112013625	C	T	0.054672	1006
14	rs139023902	A	C	0.0159046	1006
14	rs77249927	T	C	0.100398	1006
14	rs74087720	C	T	0.250497	1006
14	rs959083	G	A	0.201789	1006
14	rs17616316	C	G	0.0576541	1006
14	rs12879589	C	T	0.445328	1006
14	rs12879590	C	T	0.445328	1006
14	rs6575976	T	C	0.462227	1006
14	rs6575977	G	T	0.201789	1006
14	rs144100326	G	A	0.0576541	1006
14	rs113098833	G	A	0.0596421	1006
14	rs117303087	C	G	0.0427435	1006
14	rs113922190	C	T	0.243539	1006
14	rs111497170	T	C	0.0576541	1006
14	rs7155749	T	C	0.924453	1006
14	rs116852955	G	A	0.0248509	1006
14	rs8021877	G	A	0.470179	1006
14	rs146168015	C	T	0.0576541	1006
14	rs60788988	T	C	0.0576541	1006
14	rs117681988	G	A	0.0815109	1006
14	rs12589817	C	A	0.207753	1006
14	rs72708839	G	T	0.254473	1006
14	rs62006960	C	A	0.256461	1006
14	rs12897412	T	C	0.766402	1006
14	rs7144001	C	T	0.0308151	1006
14	rs7149169	G	A	0.274354	1006
14	rs11627050	G	A	0.667992	1006
14	rs7149827	A	T	0.701789	1006
14	rs186792801	G	A	0.0139165	1006
14	rs62006961	T	G	0.252485	1006
14	rs72708844	C	G	0.248509	1006
14	rs62006962	G	A	0.265408	1006
14	rs56982532	G	C	0.197813	1006
14	rs2403171	G	A	0.222664	1006
14	rs2403172	C	G	0.279324	1006
14	rs12898000	G	C	0.699801	1006
14	rs144405020	T	C	0.0586481	1006
14	rs12898055	C	A	0.699801	1006
14	rs12878590	G	A	0.666004	1006
14	rs8016463	T	C	0.758449	1006
14	rs62006258	A	C	0.217694	1006
14	rs17616464	C	G	0.05666	1006
14	rs6575979	A	G	0.790258	1006
14	rs8006994	C	T	0.717694	1006
14	rs117344379	G	A	0.0815109	1006
14	rs115678340	G	T	0.0248509	1006
14	rs8013228	A	G	0.791252	1006
14	rs76097782	A	G	0.05666	1006
14	rs62006259	G	A	0.0596421	1006
14	rs62007660	G	A	0.717694	1006
14	rs58153827	G	A	0.207753	1006
14	rs78284524	G	A	0.05666	1006
14	rs11621300	T	C	0.717694	1006
14	rs11626562	C	A	0.717694	1006
14	rs8016326	G	A	0.717694	1006
14	rs77697190	C	T	0.0735586	1006
14	rs59669989	G	A	0.0735586	1006
14	rs8020912	C	T	0.717694	1006
14	rs8022179	T	A	0.717694	1006
14	rs74392582	C	T	0.05666	1006
14	rs182160187	G	A	0.0139165	1006
14	rs117998971	C	G	0.0238569	1006
14	rs35443927	C	T	0.347913	1006
14	rs35265415	G	T	0.0347913	1006
14	rs3759575	A	G	0.229622	1006
14	rs12147655	G	C	0.351889	1006
14	rs3759577	C	T	0.229622	1006
14	rs3759579	A	G	0.581511	1006
14	rs11627567	C	T	0.217694	1006
14	rs11541718	C	G	0.350895	1006
14	rs12436956	G	T	0.287276	1006
14	rs3825566	C	T	0.636183	1006
14	rs117480377	C	T	0.0238569	1006
14	rs8004780	A	C	0.352883	1006
14	rs1951392	T	G	0.351889	1006
14	rs7160888	G	A	0.194831	1006
14	rs35862113	G	T	0.351889	1006
14	rs34161327	G	A	0.351889	1006
14	rs12883668	G	A	0.351889	1006
14	rs113135977	C	T	0.351889	1006
14	rs3783394	G	A	0.351889	1006
14	rs11624343	T	A	0.349901	1006
14	rs12436759	C	T	0.290258	1006
14	rs8014182	C	T	0.124254	1006
14	rs34251103	A	G	0.290258	1006
14	rs12889639	G	A	0.641153	1006
14	rs12890750	T	G	0.641153	1006
14	rs1961600	G	A	0.351889	1006
14	rs1989565	G	A	0.642147	1006
14	rs2010281	G	A	0.351889	1006
14	rs6575982	G	A	0.290258	1006
14	rs11627052	G	A	0.227634	1006
14	rs7149767	G	A	0.290258	1006
14	rs7155014	G	C	0.642147	1006
14	rs72708854	T	C	0.351889	1006
14	rs12588705	T	A	0.351889	1006
14	rs7140564	A	G	0.642147	1006
14	rs7145753	G	A	0.290258	1006
14	rs59858038	C	T	0.351889	1006
14	rs4906319	A	G	0.353877	1006
14	rs142772055	G	A	0.0347913	1006
14	rs4900572	T	C	0.642147	1006
14	rs11621510	T	C	0.351889	1006
14	rs6575983	G	C	0.642147	1006
14	rs7144010	G	A	0.290258	1006
14	rs62007678	T	G	0.0337972	1006
14	rs4243738	G	A	0.290258	1006
14	rs4243739	G	A	0.290258	1006
14	rs140497174	A	G	0.0347913	1006
14	rs12889703	T	A	0.350895	1006
14	rs7156471	C	T	0.290258	1006
14	rs12431617	T	C	0.290258	1006
14	rs12879663	T	C	0.351889	1006
14	rs12879085	G	A	0.642147	1006
14	rs6575984	A	G	0.642147	1006
14	rs7154246	G	A	0.642147	1006
14	rs4906320	T	C	0.290258	1006
14	rs7159668	G	A	0.290258	1006
14	rs35056010	G	A	0.351889	1006
14	rs12896612	A	G	0.351889	1006
14	rs12898029	T	C	0.642147	1006
14	rs7143609	G	T	0.641153	1006
14	rs117304053	A	G	0.0656064	1006
14	rs55731474	G	A	0.346918	1006
14	rs61750904	T	G	0.0149105	1006
14	rs12882130	C	G	0.383698	1006
14	rs56043987	A	T	0.16501	1006
14	rs4906321	T	C	0.658052	1006
14	rs4900573	C	T	0.194831	1006
14	rs4900574	G	A	0.647117	1006
14	rs4906322	A	G	0.293241	1006
14	rs2065018	T	C	0.352883	1006
14	rs2065017	T	C	0.351889	1006
14	rs2065016	T	A	0.351889	1006
14	rs28626081	C	G	0.349901	1006
14	rs12881583	T	C	0.351889	1006
14	rs77743349	T	G	0.05666	1006
14	rs34479426	G	C	0.351889	1006
14	rs12885762	C	A	0.351889	1006
14	rs7148567	C	T	0.703777	1006
14	rs6575985	C	T	0.290258	1006
14	rs975892	A	T	0.290258	1006
14	rs12892062	A	G	0.351889	1006
14	rs11623869	G	T	0.351889	1006
14	rs146375459	A	G	0.0487078	1006
14	rs35512556	C	T	0.703777	1006
14	rs62007681	G	A	0.351889	1006
14	rs35233301	A	G	0.290258	1006
14	rs10144051	A	C	0.703777	1006
14	rs6575986	G	A	0.703777	1006
14	rs7152202	A	G	0.357853	1006
14	rs7158144	A	G	0.351889	1006
14	rs7158822	C	T	0.352883	1006
14	rs1028613	G	A	0.351889	1006
14	rs116842886	T	A	0.0159046	1006
14	rs12885234	A	G	0.351889	1006
14	rs17679127	A	G	0.124254	1006
14	rs35410438	G	A	0.290258	1006
14	rs7144271	A	G	0.703777	1006
14	rs10145793	C	T	0.351889	1006
14	rs189190763	G	A	0.0149105	1006
14	rs12888042	G	A	0.351889	1006
14	rs141031153	C	T	0.0765408	1006
14	rs10148970	G	A	0.703777	1006
14	rs11624367	T	A	0.351889	1006
14	rs12897976	C	T	0.05666	1006
14	rs17617094	T	C	0.351889	1006
14	rs7140647	A	G	0.290258	1006
14	rs35799018	G	A	0.351889	1006
14	rs62007683	G	T	0.351889	1006
14	rs62007684	T	C	0.352883	1006
14	rs117444405	C	T	0.0159046	1006
14	rs3783395	T	C	0.351889	1006
14	rs17679259	A	G	0.124254	1006
14	rs34956416	C	T	0.197813	1006
14	rs8015712	C	T	0.255467	1006
14	rs8015723	A	G	0.266402	1006
14	rs117678524	G	A	0.0119284	1006
14	rs28496120	C	T	0.351889	1006
14	rs117703180	C	G	0.0248509	1006
14	rs1951389	G	C	0.350895	1006
14	rs4900575	G	C	0.350895	1006
14	rs72708874	T	G	0.351889	1006
14	rs62007686	A	G	0.351889	1006
14	rs35224956	A	G	0.352883	1006
14	rs17841064	C	T	0.292247	1006
14	rs34411783	G	A	0.293241	1006
14	rs6575988	A	C	0.701789	1006
14	rs8018400	A	G	0.291252	1006
14	rs12894275	G	A	0.351889	1006
14	rs4906323	A	G	0.351889	1006
14	rs8003740	C	T	0.294235	1006
14	rs7141674	C	T	0.351889	1006
14	rs35366629	A	G	0.351889	1006
14	rs78131666	G	A	0.351889	1006
14	rs62007687	G	T	0.350895	1006
14	rs138586555	A	G	0.0178926	1006
14	rs2065015	T	G	0.351889	1006
14	rs60235428	T	C	0.292247	1006
14	rs8016676	C	A	0.292247	1006
14	rs17617307	C	G	0.350895	1006
14	rs28711288	T	C	0.350895	1006
14	rs3783396	T	A	0.351889	1006
14	rs7156036	A	G	0.292247	1006
14	rs6575991	C	T	0.292247	1006
14	rs1013650	G	A	0.350895	1006
14	rs35339837	G	A	0.351889	1006
14	rs11622320	A	T	0.350895	1006
14	rs11622356	C	T	0.350895	1006
14	rs144845132	A	T	0.0228628	1006
14	rs117618513	T	G	0.0437376	1006
14	rs117910094	A	G	0.0437376	1006
14	rs34606394	G	A	0.351889	1006
14	rs7146215	A	G	0.292247	1006
14	rs117548218	C	T	0.0109344	1006
14	rs17101620	C	T	0.195825	1006
14	rs17679475	A	G	0.349901	1006
14	rs62007715	C	T	0.213718	1006
14	rs2273703	C	G	0.349901	1006
14	rs2273702	G	C	0.701789	1006
14	rs112484789	C	T	0.117296	1006
14	rs74659727	C	T	0.351889	1006
14	rs10143247	G	A	0.349901	1006
14	rs147794232	G	A	0.0149105	1006
14	rs117724464	T	G	0.0258449	1006
14	rs7150317	C	G	0.349901	1006
14	rs11160750	T	C	0.351889	1006
14	rs2403174	A	G	0.292247	1006
14	rs7155822	A	G	0.351889	1006
14	rs7155980	C	G	0.351889	1006
14	rs10141120	T	C	0.349901	1006
14	rs4906324	A	G	0.292247	1006
14	rs2273701	G	T	0.292247	1006
14	rs2273700	A	G	0.349901	1006
14	rs74866951	G	A	0.0407555	1006
14	rs2273699	A	G	0.349901	1006
14	rs45577638	A	G	0.0109344	1006
14	rs17679717	G	C	0.0785288	1006
14	rs17679729	A	G	0.351889	1006
14	rs7146506	A	G	0.349901	1006
14	rs35999760	A	C	0.351889	1006
14	rs10459573	A	C	0.351889	1006
14	rs11160751	T	C	0.701789	1006
14	rs67918072	G	A	0.0139165	1006
14	rs12894652	A	G	0.292247	1006
14	rs74831855	C	T	0.0397614	1006
14	rs117105921	G	T	0.0576541	1006
14	rs10139279	G	A	0.349901	1006
14	rs10151483	T	C	0.701789	1006
14	rs12588272	C	T	0.292247	1006
14	rs12185021	A	G	0.351889	1006
14	rs7148614	A	G	0.701789	1006
14	rs10134580	T	G	0.349901	1006
14	rs4906327	C	T	0.351889	1006
14	rs72708893	G	A	0.349901	1006
14	rs12436729	G	C	0.292247	1006
14	rs12432803	C	T	0.292247	1006
14	rs28444993	T	C	0.349901	1006
14	rs148529916	G	A	0.05666	1006
14	rs10162425	C	T	0.701789	1006
14	rs1116095	A	G	0.292247	1006
14	rs11626483	A	G	0.349901	1006
14	rs8010247	A	G	0.292247	1006
14	rs8015429	G	A	0.292247	1006
14	rs185457688	C	A	0.0188867	1006
14	rs35466180	C	T	0.351889	1006
14	rs71417863	C	T	0.351889	1006
14	rs12882393	T	C	0.194831	1006
14	rs8012623	G	A	0.351889	1006
14	rs8014013	T	C	0.292247	1006
14	rs149132626	G	T	0.0178926	1006
14	rs28583452	C	A	0.355865	1006
14	rs34216351	G	A	0.355865	1006
14	rs10141388	A	G	0.355865	1006
14	rs62007718	G	A	0.355865	1006
14	rs11628969	G	A	0.355865	1006
14	rs56126530	G	A	0.0168986	1006
14	rs4906329	A	G	0.292247	1006
14	rs8012127	G	A	0.351889	1006
14	rs55742283	A	G	0.292247	1006
14	rs8015918	A	G	0.355865	1006
14	rs62007719	G	T	0.355865	1006
14	rs17617832	T	C	0.351889	1006
14	rs7160366	C	T	0.355865	1006
14	rs11620897	T	G	0.707753	1006
14	rs11625172	G	A	0.351889	1006
14	rs185942592	C	G	0.0129225	1006
14	rs190353680	G	A	0.00695825	1006
14	rs57344120	C	T	0.292247	1006
14	rs7145113	A	G	0.356859	1006
14	rs142305616	A	C	0.0228628	1006
14	rs8014800	T	C	0.292247	1006
14	rs11627446	G	C	0.707753	1006
14	rs3783397	A	G	0.351889	1006
14	rs55658071	A	G	0.707753	1006
14	rs2403180	G	A	0.355865	1006
14	rs3783398	T	C	0.351889	1006
14	rs12880652	C	T	0.0139165	1006
14	rs3742458	A	G	0.355865	1006
14	rs141286758	C	T	0.055666	1006
14	rs8013101	G	C	0.355865	1006
14	rs11628213	A	C	0.355865	1006
14	rs7156150	C	T	0.355865	1006
14	rs34831235	G	C	0.292247	1006
14	rs17617935	A	T	0.351889	1006
14	rs17617941	T	C	0.355865	1006
14	rs17680085	T	C	0.351889	1006
14	rs55859054	T	A	0.353877	1006
14	rs3783399	A	G	0.707753	1006
14	rs12435516	T	C	0.292247	1006
14	rs34347076	G	A	0.351889	1006
14	rs4143998	T	C	0.707753	1006
14	rs35344594	A	G	0.351889	1006
14	rs12896919	T	C	0.351889	1006
14	rs1138400	A	G	0.707753	1006
14	rs117771822	G	T	0.0258449	1006
14	rs17617994	G	T	0.12326	1006
14	rs35126287	A	G	0.351889	1006
14	rs56365443	A	G	0.355865	1006
14	rs150255718	A	G	0.0238569	1006
14	rs55930273	G	A	0.351889	1006
14	rs4900580	C	T	0.292247	1006
14	rs62006268	C	G	0.355865	1006
14	rs10141433	A	G	0.356859	1006
14	rs2756135	G	A	0.292247	1006
14	rs7147664	G	A	0.707753	1006
14	rs7401563	G	A	0.351889	1006
14	rs7160208	G	A	0.355865	1006
14	rs3783400	G	A	0.351889	1006
14	rs9671414	A	G	0.707753	1006
14	rs9671911	T	C	0.355865	1006
14	rs11622835	G	A	0.223658	1006
14	rs2756132	G	C	0.292247	1006
14	rs3783402	C	G	0.355865	1006
14	rs79282068	G	A	0.082505	1006
14	rs13987	A	G	0.351889	1006
14	rs1107070	G	T	0.292247	1006
14	rs182572897	G	T	0.00894632	1006
14	rs4906330	T	G	0.350895	1006
14	rs4906331	C	T	0.350895	1006
14	rs62006271	G	A	0.0318091	1006
14	rs12885714	G	A	0.350895	1006
14	rs2765051	T	C	0.292247	1006
14	rs12885786	C	T	0.350895	1006
14	rs2403192	C	T	0.707753	1006
14	rs2756128	C	T	0.292247	1006
14	rs2765049	G	A	0.292247	1006
14	rs35374941	C	T	0.195825	1006
14	rs34372508	G	A	0.350895	1006
14	rs10150072	C	T	0.356859	1006
14	rs8019578	A	G	0.356859	1006
14	rs77184783	G	A	0.352883	1006
14	rs11848796	T	C	0.707753	1006
14	rs10133035	C	T	0.356859	1006
14	rs11622473	G	A	0.230616	1006
14	rs62006275	G	A	0.054672	1006
14	rs4906332	A	T	0.350895	1006
14	rs140035001	C	T	0.0159046	1006
14	rs2765046	G	A	0.292247	1006
14	rs8004501	G	A	0.350895	1006
14	rs117191267	G	T	0.0139165	1006
14	rs72710714	T	G	0.350895	1006
14	rs35771849	A	G	0.350895	1006
14	rs2023395	A	G	0.292247	1006
14	rs150900444	T	G	0.0228628	1006
14	rs2756122	G	C	0.292247	1006
14	rs185694440	T	A	0.0119284	1006
14	rs2246490	G	T	0.642147	1006
14	rs911549	T	C	0.641153	1006
14	rs7159665	C	T	0.351889	1006
14	rs1803283	C	T	0.642147	1006
14	rs2071408	G	A	0.369781	1006
14	rs2071407	T	C	0.628231	1006
14	rs8017780	C	A	0.22664	1006
14	rs1136165	G	T	0.62326	1006
14	rs2756121	T	A	0.368787	1006
14	rs3759582	A	C	0.126243	1006
14	rs2765042	G	A	0.368787	1006
14	rs3759584	T	C	0.367793	1006
14	rs35919700	T	A	0.0119284	1006
14	rs183621284	G	A	0.00695825	1006
14	rs55723020	G	A	0.352883	1006
14	rs2765041	T	A	0.72167	1006
14	rs11626787	A	G	0.352883	1006
14	rs11160752	C	G	0.27833	1006
14	rs2756118	C	T	0.372763	1006
14	rs75482283	G	A	0.126243	1006
14	rs35063593	G	A	0.0159046	1006
14	rs139688434	C	A	0.0168986	1006
14	rs1467561	T	C	0.354871	1006
14	rs78724062	G	C	0.0497018	1006
14	rs2296487	T	C	0.270378	1006
14	rs2756138	C	G	0.729622	1006
14	rs2021965	C	A	0.729622	1006
14	rs754287	T	A	0.369781	1006
14	rs117400660	G	A	0.0208748	1006
14	rs58171376	C	T	0.0377734	1006
14	rs1022736	G	C	0.358847	1006
14	rs142969105	G	A	0.0109344	1006
14	rs911555	G	C	0.371769	1006
14	rs911554	G	T	0.379722	1006
14	rs911552	A	G	0.372763	1006
14	rs12891288	C	T	0.270378	1006
14	rs2756127	C	T	0.373757	1006
14	rs76445448	G	A	0.0298211	1006
14	rs2236281	G	T	0.270378	1006
14	rs2756119	G	A	0.400596	1006
14	rs7161305	G	A	0.269384	1006
14	rs45441198	T	C	0.359841	1006
14	rs2296486	A	G	0.358847	1006
14	rs2296484	C	T	0.358847	1006
14	rs141241299	C	T	0.0357853	1006
14	rs10135868	T	C	0.358847	1006
14	rs8013911	C	G	0.946322	1006
14	rs8014069	C	A	0.27833	1006
14	rs11627529	C	T	0.358847	1006
14	rs11623470	T	A	0.358847	1006
14	rs34235720	C	T	0.270378	1006
14	rs11621037	C	T	0.360835	1006
14	rs12880077	C	T	0.26839	1006
14	rs142330073	C	T	0.0188867	1006
14	rs12880224	C	G	0.26839	1006
14	rs9324063	G	T	0.26839	1006
14	rs12147596	T	C	0.26839	1006
14	rs12885878	A	G	0.780318	1006
14	rs78997778	G	A	0.084493	1006
14	rs113044050	C	T	0.141153	1006
14	rs11622552	C	T	0.223658	1006
14	rs74088014	G	A	0.162028	1006
14	rs12891360	C	T	0.270378	1006
14	rs58101275	G	A	0.23161	1006
14	rs34633710	A	G	0.274354	1006
14	rs11625044	A	T	0.241551	1006
14	rs2403193	C	T	0.664016	1006
14	rs147940793	G	A	0.0367793	1006
14	rs577471738	T	C	0.00596421	1006
14	rs879552	G	A	0.39165	1006
14	rs151247738	A	G	0.0526839	1006
14	rs2403194	G	A	0.27336	1006
14	rs752268	C	T	0.212724	1006
14	rs61996704	G	A	0.281312	1006
14	rs10132514	C	T	0.281312	1006
14	rs10132436	A	C	0.287276	1006
14	rs12884303	C	T	0.0467197	1006
14	rs116958337	G	A	0.0168986	1006
14	rs75076724	T	C	0.146123	1006
14	rs942866	G	T	0.661034	1006
14	rs942865	G	A	0.243539	1006
14	rs149449423	C	G	0.0188867	1006
14	rs11626905	C	T	0.242545	1006
14	rs147310431	G	A	0.0208748	1006
14	rs12893668	G	A	0.276342	1006
14	rs10149470	A	G	0.518887	1006
14	rs10141157	T	C	0.518887	1006
14	rs10129426	G	A	0.545726	1006
14	rs7140558	A	G	0.280318	1006
14	rs752624	T	C	0.641153	1006
14	rs4906335	C	A	0.266402	1006
14	rs942863	C	T	0.374751	1006
14	rs188473191	C	T	0.00695825	1006
14	rs942862	G	C	0.648111	1006
14	rs7154587	C	T	0.374751	1006
14	rs7154948	C	T	0.374751	1006
14	rs7693	C	T	0.374751	1006
14	rs35498576	T	C	0.266402	1006
14	rs11625397	C	T	0.641153	1006
14	rs34186780	T	G	0.262425	1006
14	rs34896432	C	T	0.262425	1006
14	rs28513222	A	T	0.363817	1006
14	rs7148456	T	C	0.263419	1006
14	rs55751606	G	A	0.261431	1006
14	rs2274269	G	A	0.363817	1006
14	rs2274267	G	A	0.262425	1006
14	rs2296483	G	A	0.626243	1006
14	rs2296482	T	G	0.261431	1006
14	rs35496194	C	T	0.261431	1006
14	rs4906336	C	G	0.260437	1006
14	rs57447494	G	A	0.364811	1006
14	rs12889403	C	T	0.261431	1006
14	rs12890820	T	C	0.261431	1006
14	rs12889721	C	T	0.261431	1006
14	rs12894729	G	A	0.261431	1006
14	rs35772097	A	G	0.0407555	1006
14	rs78755177	T	A	0.0367793	1006
14	rs9652403	G	C	0.638171	1006
14	rs59281218	G	A	0.364811	1006
14	rs141630389	T	C	0.0238569	1006
14	rs28744517	T	G	0.364811	1006
14	rs77382813	G	A	0.0357853	1006
14	rs147014034	G	A	0.00695825	1006
14	rs148243537	C	T	0.0109344	1006
14	rs10431750	T	C	0.274354	1006
14	rs4906337	C	A	0.274354	1006
14	rs71417867	A	G	0.0159046	1006
14	rs7140568	C	T	0.274354	1006
14	rs7142016	T	C	0.639165	1006
14	rs117913708	G	T	0.0109344	1006
14	rs35026580	A	G	0.274354	1006
14	rs72710739	A	G	0.0805169	1006
14	rs61996714	G	A	0.00994036	1006
14	rs28660416	G	T	0.364811	1006
14	rs191374311	C	T	0.0119284	1006
14	rs61996716	G	A	0.364811	1006
14	rs71417868	A	T	0.272366	1006
14	rs12887734	G	T	0.274354	1006
14	rs8017628	C	T	0.274354	1006
14	rs8017993	A	G	0.274354	1006
14	rs10149249	C	T	0.364811	1006
14	rs61996717	T	C	0.365805	1006
14	rs61996718	G	A	0.262425	1006
14	rs181490478	T	C	0.0337972	1006
14	rs12589494	T	C	0.639165	1006
14	rs4906338	A	G	0.274354	1006
14	rs34026011	G	A	0.274354	1006
14	rs60802358	C	T	0.362823	1006
14	rs57202218	A	G	0.635189	1006
14	rs35229468	C	T	0.272366	1006
14	rs144162913	G	A	0.0149105	1006
14	rs146508307	C	G	0.0228628	1006
14	rs2403197	C	T	0.272366	1006
14	rs146953184	G	C	0.0447316	1006
14	rs58601596	C	G	0.684891	1006
14	rs8008382	T	C	0.692843	1006
14	rs8007489	C	T	0.636183	1006
14	rs185231749	C	G	0.0347913	1006
14	rs151204651	A	C	0.0447316	1006
14	rs139135370	C	T	0.0298211	1006
14	rs45532433	A	G	0.0198807	1006
14	rs148357282	C	T	0.00695825	1006
14	rs4900582	A	C	0.641153	1006
14	rs138269068	C	T	0.0417495	1006
14	rs67899457	A	T	0.297217	1006
14	rs72710744	C	T	0.260437	1006
14	rs2403198	G	T	0.973161	1006
14	rs60249782	G	A	0.297217	1006
14	rs61996721	G	A	0.366799	1006
14	rs61996722	C	T	0.0815109	1006
14	rs1078756	G	A	0.26839	1006
14	rs2403199	A	C	0.973161	1006
14	rs10140410	G	A	0.366799	1006
14	rs114609022	G	C	0.0407555	1006
14	rs10143293	G	A	0.366799	1006
14	rs150929880	C	T	0.0407555	1006
14	rs57072546	T	C	0.291252	1006
14	rs12435399	G	C	0.319085	1006
14	rs10149773	A	G	0.977137	1006
14	rs141237051	G	A	0.0248509	1006
14	rs61996723	A	T	0.260437	1006
14	rs11851616	G	A	0.287276	1006
14	rs11844466	G	A	0.28827	1006
14	rs7142883	G	A	0.366799	1006
14	rs117743150	T	C	0.0258449	1006
14	rs11627038	T	C	0.973161	1006
14	rs8012775	T	C	0.27833	1006
14	rs113202063	T	G	0.287276	1006
14	rs55864158	G	A	0.366799	1006
14	rs12892038	G	A	0.287276	1006
14	rs28798508	T	C	0.654076	1006
14	rs12897511	T	C	0.654076	1006
14	rs28823639	T	C	0.654076	1006
14	rs112650859	G	A	0.101392	1006
14	rs148552848	G	T	0.0407555	1006
14	rs11851000	C	T	0.287276	1006
14	rs34259310	G	A	0.266402	1006
14	rs7161125	A	G	0.654076	1006
14	rs11621777	A	G	0.366799	1006
14	rs11626589	T	C	0.654076	1006
14	rs11626658	T	C	0.366799	1006
14	rs112733282	A	G	0.0218688	1006
14	rs4383078	A	G	0.654076	1006
14	rs4464019	C	T	0.651093	1006
14	rs4444269	G	C	0.654076	1006
14	rs4374097	A	C	0.654076	1006
14	rs4525427	C	A	0.287276	1006
14	rs745079	G	A	0.654076	1006
14	rs79947074	C	G	0.0407555	1006
14	rs8021368	G	A	0.65507	1006
14	rs12434218	G	A	0.269384	1006
14	rs8006526	T	C	0.656064	1006
14	rs8005540	G	A	0.656064	1006
14	rs56017123	G	A	0.367793	1006
14	rs11848721	G	A	0.65507	1006
14	rs61995761	T	C	0.65507	1006
14	rs57736032	C	T	0.0407555	1006
14	rs4906340	G	A	0.318091	1006
14	rs4906341	G	C	0.65507	1006
14	rs7155511	A	G	0.65507	1006
14	rs7157116	T	C	0.65507	1006
14	rs117975915	G	A	0.0168986	1006
14	rs4318144	A	G	0.65507	1006
14	rs12879004	T	C	0.65507	1006
14	rs143167151	C	T	0.0238569	1006
14	rs7145234	C	T	0.277336	1006
14	rs191440047	C	T	0.00795229	1006
14	rs4906342	A	G	0.65507	1006
14	rs34843146	G	A	0.287276	1006
14	rs2896488	A	G	0.65507	1006
14	rs2403202	G	C	0.65507	1006
14	rs8020099	A	G	0.65507	1006
14	rs12431809	G	C	0.269384	1006
14	rs35918322	G	C	0.277336	1006
14	rs116213190	C	T	0.0407555	1006
14	rs186422572	G	A	0.0198807	1006
14	rs10459574	C	G	0.267396	1006
14	rs76216757	A	G	0.0407555	1006
14	rs11160754	C	T	0.265408	1006
14	rs10134399	G	A	0.379722	1006
14	rs184921944	G	C	0.00994036	1006
14	rs12433529	C	T	0.257455	1006
14	rs139455075	C	T	0.0109344	1006
14	rs118062129	T	C	0.0347913	1006
14	rs4906347	C	T	0.299205	1006
14	rs8003090	G	A	0.374751	1006
14	rs8010079	T	C	0.973161	1006
14	rs11160755	G	T	0.264414	1006
14	rs12889731	C	T	0.286282	1006
14	rs147569768	T	C	0.0129225	1006
14	rs68087451	A	G	0.379722	1006
14	rs150064296	G	A	0.0407555	1006
14	rs35686878	T	C	0.265408	1006
14	rs4906348	C	T	0.666998	1006
14	rs4900583	C	G	0.265408	1006
14	rs4900584	G	A	0.265408	1006
14	rs4243740	A	G	0.973161	1006
14	rs4906349	A	G	0.306163	1006
14	rs3759586	A	G	0.666998	1006
14	rs942867	T	C	0.974155	1006
14	rs729438	G	A	0.284294	1006
14	rs8018214	C	T	0.244533	1006
14	rs78536850	G	T	0.101392	1006
14	rs729437	C	T	0.666004	1006
14	rs729436	A	T	0.0626243	1006
14	rs76514542	G	A	0.0626243	1006
14	rs12884809	G	A	0.310139	1006
14	rs1054080	A	C	0.691849	1006
14	rs3742463	G	T	0.691849	1006
14	rs150561825	C	T	0.0119284	1006
14	rs3742465	T	C	0.691849	1006
14	rs61637848	C	T	0.298211	1006
14	rs570095258	A	C	0.0168986	1006
14	rs11850979	T	C	0.691849	1006
14	rs1998775	G	A	0.977137	1006
14	rs8021904	G	A	0.691849	1006
14	rs143150593	C	T	0.0208748	1006
14	rs115885633	A	G	0.0626243	1006
14	rs78668152	G	C	0.0417495	1006
14	rs75414096	T	C	0.0626243	1006
14	rs12147645	T	A	0.297217	1006
14	rs8007915	C	T	0.691849	1006
14	rs8008451	A	G	0.691849	1006
14	rs116859075	A	T	0.0198807	1006
14	rs150160131	G	A	0.0149105	1006
14	rs34000399	T	C	0.297217	1006
14	rs35053335	C	T	0.0487078	1006
14	rs138516757	G	A	0.0626243	1006
14	rs4561394	C	T	0.222664	1006
14	rs11624505	G	A	0.393638	1006
14	rs4526964	T	C	0.977137	1006
14	rs35921969	G	A	0.298211	1006
14	rs148708815	C	T	0.0626243	1006
14	rs12881418	T	G	0.2167	1006
14	rs58133129	A	G	0.392644	1006
14	rs59217746	C	T	0.276342	1006
14	rs7154572	C	T	0.222664	1006
14	rs146492934	C	T	0.0626243	1006
14	rs11629327	A	G	0.975149	1006
14	rs118035648	C	A	0.0417495	1006
14	rs150305984	G	A	0.0129225	1006
14	rs72710755	A	G	0.0347913	1006
14	rs146018009	C	T	0.0208748	1006
14	rs2896489	A	G	0.691849	1006
14	rs8018979	G	A	0.393638	1006
14	rs144715100	T	C	0.0109344	1006
14	rs142717325	A	C	0.0626243	1006
14	rs4906350	C	T	0.297217	1006
14	rs4906351	G	A	0.977137	1006
14	rs118161099	C	T	0.0198807	1006
14	rs35015260	A	G	0.692843	1006
14	rs11160756	T	C	0.691849	1006
14	rs184047568	C	G	0.0109344	1006
14	rs4570760	T	C	0.977137	1006
14	rs141757694	C	T	0.0626243	1006
14	rs10047805	T	A	0.691849	1006
14	rs4906352	A	T	0.222664	1006
14	rs72710758	T	C	0.0347913	1006
14	rs146600092	C	T	0.0198807	1006
14	rs11849259	C	T	0.393638	1006
14	rs4900585	T	G	0.977137	1006
14	rs2403203	T	C	0.691849	1006
14	rs3783404	A	G	0.393638	1006
14	rs117362552	G	A	0.0149105	1006
14	rs4900586	C	G	0.690855	1006
14	rs58227725	C	T	0.0626243	1006
14	rs61995780	A	G	0.393638	1006
14	rs10145755	C	T	0.394632	1006
14	rs10135248	T	C	0.394632	1006
14	rs76314289	A	G	0.0437376	1006
14	rs146841335	C	T	0.0139165	1006
14	rs76901712	G	T	0.0626243	1006
14	rs58141830	C	T	0.0626243	1006
14	rs146169221	G	T	0.0626243	1006
14	rs55885592	C	T	0.393638	1006
14	rs56660916	G	T	0.393638	1006
14	rs12889869	C	G	0.2167	1006
14	rs116718328	G	A	0.0626243	1006
14	rs4906353	T	C	0.977137	1006
14	rs4906354	G	A	0.977137	1006
14	rs57218990	T	A	0.393638	1006
14	rs149073100	A	G	0.0139165	1006
14	rs7150141	G	A	0.394632	1006
14	rs4900587	C	T	0.2167	1006
14	rs4906355	A	G	0.691849	1006
14	rs151199076	C	A	0.082505	1006
14	rs145352381	C	T	0.0149105	1006
14	rs143372756	G	A	0.0238569	1006
14	rs10148157	C	A	0.978131	1006
14	rs12891411	A	G	0.977137	1006
14	rs12896171	A	G	0.297217	1006
14	rs77849213	A	G	0.0626243	1006
14	rs12590968	G	C	0.296223	1006
14	rs55647815	G	A	0.222664	1006
14	rs8007903	A	G	0.222664	1006
14	rs117167308	G	C	0.0258449	1006
14	rs12432994	C	T	0.217694	1006
14	rs4906356	C	T	0.297217	1006
14	rs117937559	T	C	0.00894632	1006
14	rs11160757	G	T	0.977137	1006
14	rs12888993	C	T	0.297217	1006
14	rs10147049	C	T	0.393638	1006
14	rs11627794	C	T	0.27336	1006
14	rs10131067	A	G	0.691849	1006
14	rs7148857	C	G	0.298211	1006
14	rs2403205	C	T	0.393638	1006
14	rs4906357	A	C	0.977137	1006
14	rs142679999	C	T	0.055666	1006
14	rs4906358	C	T	0.690855	1006
14	rs36066845	C	T	0.0417495	1006
14	rs8003289	G	A	0.691849	1006
14	rs4900589	A	G	0.699801	1006
14	rs4900590	C	T	0.297217	1006
14	rs3915733	G	A	0.393638	1006
14	rs11540512	C	T	0.297217	1006
14	rs4906359	T	C	0.217694	1006
14	rs861550	C	T	0.977137	1006
14	rs35469050	C	T	0.2167	1006
14	rs709400	A	G	0.394632	1006
14	rs861549	C	T	0.977137	1006
14	rs147190717	G	T	0.0139165	1006
14	rs35140615	G	A	0.2167	1006
14	rs116266394	A	G	0.0626243	1006
14	rs7494546	C	T	0.2167	1006
14	rs115991267	C	T	0.0626243	1006
14	rs60701960	C	T	0.0626243	1006
14	rs35011804	C	T	0.297217	1006
14	rs8702	C	G	0.691849	1006
14	rs12436795	C	T	0.217694	1006
14	rs861548	C	T	0.393638	1006
14	rs4900591	G	A	0.296223	1006
14	rs12586322	C	G	0.212724	1006
14	rs861547	C	T	0.689861	1006
14	rs861546	C	T	0.978131	1006
14	rs861545	A	G	0.689861	1006
14	rs11846404	C	G	0.296223	1006
14	rs8021229	C	T	0.296223	1006
14	rs138510725	C	T	0.0626243	1006
14	rs1103184	T	C	0.977137	1006
14	rs61349493	G	C	0.0626243	1006
14	rs111589287	T	C	0.0208748	1006
14	rs8007701	G	A	0.0407555	1006
14	rs2273175	T	C	0.297217	1006
14	rs144521195	G	A	0.0198807	1006
14	rs1606	G	A	0.296223	1006
14	rs861544	G	A	0.684891	1006
14	rs3212140	C	T	0.251491	1006
14	rs861543	A	G	0.977137	1006
14	rs861542	G	A	0.977137	1006
14	rs861541	C	G	0.983101	1006
14	rs3212136	G	A	0.2167	1006
14	rs3212134	C	T	0.0238569	1006
14	rs6593	G	A	0.393638	1006
14	rs861540	T	C	0.976143	1006
14	rs861539	G	A	0.393638	1006
14	rs1799796	T	C	0.295229	1006
14	rs861538	C	T	0.394632	1006
14	rs3212103	A	G	0.217694	1006
14	rs3212102	C	T	0.0258449	1006
14	rs861537	C	T	0.688867	1006
14	rs709399	G	A	0.683897	1006
14	rs861536	A	G	0.394632	1006
14	rs861535	G	A	0.907555	1006
14	rs12432907	C	T	0.215706	1006
14	rs861534	C	T	0.394632	1006
14	rs3212090	C	T	0.295229	1006
14	rs3212081	C	T	0.00994036	1006
14	rs861532	A	C	0.977137	1006
14	rs3212079	G	A	0.0636183	1006
14	rs3212077	A	G	0.00894632	1006
14	rs3212076	T	C	0.295229	1006
14	rs3212068	A	G	0.0626243	1006
14	rs861531	C	A	0.39662	1006
14	rs3212061	C	T	0.0626243	1006
14	rs861530	T	C	0.692843	1006
14	rs79992295	G	A	0.0149105	1006
14	rs1799795	G	A	0.0626243	1006
14	rs4900592	G	T	0.295229	1006
14	rs3212038	A	G	0.299205	1006
14	rs3212035	C	T	0.0168986	1006
14	rs1799794	T	C	0.215706	1006
14	rs861529	T	C	0.967197	1006
14	rs3212028	C	T	0.107356	1006
14	rs2295152	C	T	0.298211	1006
14	rs3212024	G	A	0.298211	1006
14	rs861528	C	T	0.276342	1006
14	rs77844682	C	G	0.0705765	1006
14	rs7359090	A	G	0.385686	1006
14	rs2144078	T	C	0.975149	1006
14	rs76112539	C	T	0.026839	1006
14	rs11846838	G	A	0.295229	1006
14	rs59021304	T	A	0.210736	1006
14	rs117260308	A	G	0.0198807	1006
14	rs10143623	G	A	0.385686	1006
14	rs12433022	T	C	0.148111	1006
14	rs8013596	G	A	0.243539	1006
14	rs35311561	G	A	0.269384	1006
14	rs12894657	G	A	0.303181	1006
14	rs188516481	T	C	0.0188867	1006
14	rs77275237	G	A	0.0526839	1006
14	rs56168984	G	A	0.310139	1006
14	rs941474	G	A	0.437376	1006
14	rs118164530	C	T	0.0238569	1006
14	rs10138768	A	G	0.407555	1006
14	rs7143885	G	C	0.312127	1006
14	rs7149236	C	T	0.0586481	1006
14	rs79445108	G	A	0.0636183	1006
14	rs2295151	C	G	0.44334	1006
14	rs7154823	G	T	0.0576541	1006
14	rs28483843	C	T	0.563618	1006
14	rs1535100	C	G	0.929423	1006
14	rs71417876	A	G	0.0129225	1006
14	rs1535099	C	T	0.625249	1006
14	rs137865624	G	A	0.0139165	1006
14	rs2295150	G	A	0.0596421	1006
14	rs2295148	T	C	0.440358	1006
14	rs2295147	C	T	0.426441	1006
14	rs12433009	C	G	0.435388	1006
14	rs12433109	G	A	0.373757	1006
14	rs77767735	A	G	0.0387674	1006
14	rs10150588	T	C	0.0666004	1006
14	rs145552246	C	T	0.00994036	1006
14	rs3742365	T	C	0.378728	1006
14	rs3742366	T	C	0.316103	1006
14	rs58451902	C	T	0.054672	1006
14	rs2295146	C	T	0.362823	1006
14	rs8548	A	C	0.311133	1006
14	rs117781354	C	T	0.0248509	1006
14	rs3825550	C	T	0.0536779	1006
14	rs10134689	C	T	0.0487078	1006
14	rs941473	C	G	0.457256	1006
14	rs2295145	G	A	0.388668	1006
14	rs2295144	G	A	0.05666	1006
14	rs8004408	G	A	0.397614	1006
14	rs17292804	G	A	0.110338	1006
14	rs7493782	A	G	0.0129225	1006
14	rs730114	C	A	0.0785288	1006
14	rs150294490	C	A	0.0198807	1006
14	rs145884171	G	C	0.0149105	1006
14	rs45444495	G	A	0.0785288	1006
14	rs75244210	C	T	0.0109344	1006
14	rs117222583	G	A	0.027833	1006
14	rs4906363	G	A	0.304175	1006
14	rs7156697	G	A	0.382704	1006
14	rs7156834	G	A	0.382704	1006
14	rs2024667	T	G	0.387674	1006
14	rs200383252	C	G	0.00695825	1006
14	rs2295141	T	C	0.387674	1006
14	rs117852820	G	A	0.0497018	1006
14	rs1997913	C	T	0.387674	1006
14	rs4906364	C	G	0.304175	1006
14	rs11623518	A	T	0.0785288	1006
14	rs112406695	T	C	0.0218688	1006
14	rs3818085	C	T	0.387674	1006
14	rs2295140	C	T	0.444334	1006
14	rs1535098	T	A	0.387674	1006
14	rs1535097	C	T	0.387674	1006
14	rs8009116	T	C	0.387674	1006
14	rs11160758	G	A	0.387674	1006
14	rs77484481	T	C	0.0795229	1006
14	rs76525869	G	C	0.0745527	1006
14	rs7155786	C	T	0.116302	1006
14	rs11628240	A	G	0.387674	1006
14	rs7141928	C	T	0.444334	1006
14	rs11847468	G	A	0.387674	1006
14	rs67768834	C	G	0.387674	1006
14	rs11625676	G	A	0.0785288	1006
14	rs11625613	C	G	0.0785288	1006
14	rs4641668	A	T	0.0785288	1006
14	rs7149024	C	T	0.382704	1006
14	rs12886637	C	T	0.304175	1006
14	rs140085623	C	T	0.0139165	1006
14	rs78160995	T	C	0.0387674	1006
14	rs60431526	T	C	0.0785288	1006
14	rs11625521	G	T	0.0785288	1006
14	rs6575997	A	G	0.389662	1006
14	rs7142769	C	T	0.304175	1006
14	rs4906365	G	C	0.393638	1006
14	rs1955660	C	T	0.435388	1006
14	rs2368558	A	G	0.440358	1006
14	rs2368559	C	T	0.440358	1006
14	rs11627258	T	C	0.440358	1006
14	rs11160759	C	T	0.383698	1006
14	rs78537281	A	T	0.0168986	1006
14	rs12588489	A	G	0.383698	1006
14	rs12879612	T	A	0.378728	1006
14	rs12878682	G	C	0.383698	1006
14	rs12878868	G	A	0.383698	1006
14	rs11626377	G	A	0.383698	1006
14	rs7152148	G	T	0.383698	1006
14	rs12890354	C	A	0.304175	1006
14	rs12437066	A	C	0.441352	1006
14	rs12888002	T	C	0.304175	1006
14	rs876002	G	A	0.383698	1006
14	rs941475	A	C	0.440358	1006
14	rs11624184	T	C	0.383698	1006
14	rs11628332	C	T	0.383698	1006
14	rs11628481	C	T	0.383698	1006
14	rs4906368	A	C	0.440358	1006
14	rs74372983	C	T	0.0705765	1006
14	rs8022783	T	C	0.383698	1006
14	rs112289072	G	A	0.111332	1006
14	rs113345285	T	C	0.105368	1006
14	rs9743799	G	C	0.383698	1006
14	rs74820498	C	G	0.028827	1006
14	rs10135720	T	G	0.05666	1006
14	rs57560950	C	T	0.0745527	1006
14	rs12436676	C	T	0.0497018	1006
14	rs11160760	G	T	0.383698	1006
14	rs78631521	G	A	0.0407555	1006
14	rs111431167	T	C	0.106362	1006
14	rs6575998	A	G	0.441352	1006
14	rs6575999	C	G	0.384692	1006
14	rs7401843	G	A	0.378728	1006
14	rs7401901	T	C	0.383698	1006
14	rs4900594	C	T	0.378728	1006
14	rs3742369	T	C	0.378728	1006
14	rs9888591	C	T	0.304175	1006
14	rs61995808	C	T	0.0506958	1006
14	rs35505672	T	C	0.383698	1006
14	rs148780562	G	A	0.0139165	1006
14	rs66509671	A	G	0.383698	1006
14	rs11160761	A	T	0.383698	1006
14	rs11160762	G	A	0.383698	1006
14	rs10873538	T	G	0.306163	1006
14	rs117663482	T	G	0.0109344	1006
14	rs4906371	G	A	0.383698	1006
14	rs7157887	T	C	0.05666	1006
14	rs61995809	T	C	0.0497018	1006
14	rs4900595	A	G	0.384692	1006
14	rs61995810	G	A	0.0497018	1006
14	rs2144080	A	C	0.440358	1006
14	rs2144079	C	T	0.440358	1006
14	rs10146143	T	G	0.0576541	1006
14	rs12147741	T	C	0.353877	1006
14	rs45471795	A	T	0.0695825	1006
14	rs722637	A	C	0.309145	1006
14	rs145694214	C	T	0.00397614	1006
14	rs75622930	C	G	0.0129225	1006
14	rs58369398	A	G	0.0745527	1006
14	rs34813623	A	G	0.383698	1006
14	rs75768878	T	C	0.00894632	1006
14	rs10140452	A	C	0.05666	1006
14	rs56971743	A	G	0.0745527	1006
14	rs61995811	A	G	0.0198807	1006
14	rs12883337	G	C	0.304175	1006
14	rs149455430	C	T	0.0228628	1006
14	rs184154033	C	T	0.0168986	1006
14	rs8009147	A	G	0.383698	1006
14	rs7147171	G	A	0.383698	1006
14	rs4906372	A	C	0.382704	1006
14	rs8020234	G	A	0.377734	1006
14	rs4900597	C	T	0.303181	1006
14	rs12880368	C	T	0.377734	1006
14	rs138487470	C	T	0.0745527	1006
14	rs12880233	A	G	0.382704	1006
14	rs12880413	A	G	0.382704	1006
14	rs10143207	T	G	0.05666	1006
14	rs10130973	C	T	0.05666	1006
14	rs10146218	T	G	0.05666	1006
14	rs12432763	G	A	0.0745527	1006
14	rs11623546	A	G	0.382704	1006
14	rs4906373	A	G	0.382704	1006
14	rs4906374	A	T	0.483101	1006
14	rs149049980	T	A	0.0367793	1006
14	rs1547604	A	T	0.439364	1006
14	rs55824307	C	T	0.382704	1006
14	rs113419453	G	A	0.115308	1006
14	rs150451162	A	G	0.027833	1006
14	rs66953418	G	A	0.303181	1006
14	rs66676135	G	A	0.303181	1006
14	rs4906376	A	C	0.303181	1006
14	rs61995814	C	G	0.0198807	1006
14	rs12879501	G	T	0.382704	1006
14	rs12879697	G	A	0.0129225	1006
14	rs2368560	C	T	0.377734	1006
14	rs12885509	T	C	0.303181	1006
14	rs12886363	T	C	0.377734	1006
14	rs12885018	A	G	0.382704	1006
14	rs138099064	C	G	0.00894632	1006
14	rs12891175	T	C	0.383698	1006
14	rs12889993	A	G	0.383698	1006
14	rs2024669	G	C	0.440358	1006
14	rs75612474	C	T	0.0745527	1006
14	rs12880821	C	T	0.378728	1006
14	rs35085624	G	T	0.304175	1006
14	rs34596177	T	A	0.304175	1006
14	rs146733094	A	G	0.0347913	1006
14	rs8013637	G	A	0.377734	1006
14	rs141834861	G	A	0.0357853	1006
14	rs4906377	G	A	0.304175	1006
14	rs8005594	T	C	0.384692	1006
14	rs8011109	G	A	0.383698	1006
14	rs2887282	T	C	0.383698	1006
14	rs4900598	T	C	0.384692	1006
14	rs8018363	G	C	0.440358	1006
14	rs8018062	C	T	0.383698	1006
14	rs2368561	A	C	0.055666	1006
14	rs4900599	G	T	0.304175	1006
14	rs4906378	C	T	0.304175	1006
14	rs58411502	C	T	0.0745527	1006
14	rs17791722	C	T	0.305169	1006
14	rs2223937	A	G	0.384692	1006
14	rs1155751	C	G	0.379722	1006
14	rs12435668	G	C	0.0745527	1006
14	rs147354539	C	T	0.0417495	1006
14	rs8021682	C	T	0.382704	1006
14	rs73367074	G	A	0.0745527	1006
14	rs35063049	A	T	0.0596421	1006
14	rs67478160	T	C	0.555666	1006
14	rs12893623	A	G	0.304175	1006
14	rs12894254	G	C	0.383698	1006
14	rs11160763	A	G	0.102386	1006
14	rs6576003	C	A	0.440358	1006
14	rs4900600	A	G	0.383698	1006
14	rs76397610	G	A	0.027833	1006
14	rs6576005	C	T	0.439364	1006
14	rs139585139	T	C	0.0188867	1006
14	rs12436111	C	T	0.0497018	1006
14	rs12433310	T	C	0.0497018	1006
14	rs111768460	A	C	0.0745527	1006
14	rs12891399	T	C	0.304175	1006
14	rs12890430	G	A	0.304175	1006
14	rs12436297	G	A	0.0705765	1006
14	rs8015603	C	G	0.382704	1006
14	rs8016014	G	C	0.378728	1006
14	rs7159810	T	G	0.383698	1006
14	rs75780495	A	G	0.0407555	1006
14	rs59320483	C	T	0.0745527	1006
14	rs138358446	C	T	0.0427435	1006
14	rs35011467	G	C	0.0228628	1006
14	rs77451807	C	T	0.101392	1006
14	rs8006493	A	G	0.0745527	1006
14	rs77888992	T	C	0.0129225	1006
14	rs1475007	A	G	0.383698	1006
14	rs28794002	T	C	0.05666	1006
14	rs112376838	C	T	0.0745527	1006
14	rs8003653	A	G	0.383698	1006
14	rs11160764	G	C	0.05666	1006
14	rs8009868	T	C	0.441352	1006
14	rs11160765	T	C	0.383698	1006
14	rs61995819	T	G	0.0198807	1006
14	rs11160766	A	G	0.440358	1006
14	rs12588797	T	C	0.304175	1006
14	rs8005225	T	C	0.383698	1006
14	rs12880167	C	T	0.384692	1006
14	rs12886840	T	A	0.382704	1006
14	rs149364051	C	T	0.0417495	1006
14	rs79556714	C	T	0.0745527	1006
14	rs112283572	G	A	0.107356	1006
14	rs28533661	A	G	0.383698	1006
14	rs77660965	C	G	0.0397614	1006
14	rs17101871	T	C	0.0745527	1006
14	rs1040813	T	C	0.383698	1006
14	rs117426270	C	G	0.0119284	1006
14	rs8005536	T	C	0.384692	1006
14	rs12879529	G	A	0.305169	1006
14	rs8011137	G	A	0.383698	1006
14	rs35290797	T	C	0.0228628	1006
14	rs1187417	C	T	0.304175	1006
14	rs111688512	G	A	0.105368	1006
14	rs192669210	C	G	0.0178926	1006
14	rs11627026	G	T	0.0298211	1006
14	rs1187416	A	G	0.383698	1006
14	rs28616007	A	G	0.05666	1006
14	rs55798317	C	T	0.101392	1006
14	rs72712830	T	A	0.0198807	1006
14	rs10083370	G	A	0.617296	1006
14	rs10083367	C	G	0.617296	1006
14	rs140482655	C	A	0.0129225	1006
14	rs4906379	A	G	0.695825	1006
14	rs12434686	C	T	0.619284	1006
14	rs7141473	A	C	0.619284	1006
14	rs28698555	C	A	0.617296	1006
14	rs28612442	C	A	0.617296	1006
14	rs11160767	G	A	0.617296	1006
14	rs10873539	C	T	0.617296	1006
14	rs12890822	C	T	0.302187	1006
14	rs12892186	C	T	0.375746	1006
14	rs61995841	G	A	0.0347913	1006
14	rs12897150	A	T	0.380716	1006
14	rs12878678	T	C	0.380716	1006
14	rs12892189	C	A	0.308151	1006
14	rs7140323	C	T	0.05666	1006
14	rs11625216	G	A	0.0735586	1006
14	rs3861678	A	G	0.697813	1006
14	rs6576006	A	C	0.697813	1006
14	rs45567035	G	A	0.0178926	1006
14	rs8014294	C	T	0.562624	1006
14	rs45604035	G	A	0.0725646	1006
14	rs6576007	G	T	0.697813	1006
14	rs11628787	G	A	0.562624	1006
14	rs6576008	A	G	0.697813	1006
14	rs12896812	T	G	0.0228628	1006
14	rs113561454	A	T	0.0298211	1006
14	rs76951188	G	A	0.0715706	1006
14	rs11627337	T	C	0.0725646	1006
14	rs2006281	C	T	0.534791	1006
14	rs147812836	G	A	0.0397614	1006
14	rs11851462	T	G	0.0785288	1006
14	rs75888200	T	G	0.0735586	1006
14	rs140741588	C	T	0.0606362	1006
14	rs138338947	C	T	0.0139165	1006
14	rs142121859	A	G	0.0129225	1006
14	rs73350555	C	T	0.0775348	1006
14	rs10129899	C	A	0.554672	1006
14	rs61995844	G	T	0.054672	1006
14	rs12587013	C	T	0.421471	1006
14	rs8016928	T	C	0.0775348	1006
14	rs12891477	C	T	0.333002	1006
14	rs57952067	A	G	0.0775348	1006
14	rs28664585	G	C	0.0506958	1006
14	rs73350563	A	G	0.0785288	1006
14	rs61995845	A	G	0.199801	1006
14	rs61995846	C	T	0.291252	1006
14	rs67283123	T	C	0.111332	1006
14	rs61995847	T	C	0.0447316	1006
14	rs79553073	C	T	0.0377734	1006
14	rs78113926	T	C	0.0586481	1006
14	rs141598864	T	C	0.0238569	1006
14	rs10132641	A	G	0.661034	1006
14	rs149304133	G	A	0.0228628	1006
14	rs34557614	C	T	0.335984	1006
14	rs34819387	C	T	0.335984	1006
14	rs61995849	C	T	0.227634	1006
14	rs8016348	A	G	0.266402	1006
14	rs35551424	A	G	0.602386	1006
14	rs55696130	A	G	0.602386	1006
14	rs7146090	T	A	0.227634	1006
14	rs7146238	T	A	0.227634	1006
14	rs56284389	C	A	0.00994036	1006
14	rs12432225	A	C	0.0387674	1006
14	rs117230797	C	T	0.028827	1006
14	rs10135270	G	A	0.601392	1006
14	rs10135198	C	T	0.601392	1006
14	rs77913665	G	C	0.0377734	1006
14	rs79593551	C	T	0.0377734	1006
14	rs72712843	C	T	0.00795229	1006
14	rs12889842	G	T	0.33499	1006
14	rs10438242	C	T	0.601392	1006
14	rs12588158	G	A	0.224652	1006
14	rs59119562	C	T	0.333996	1006
14	rs10438243	A	G	0.602386	1006
14	rs79248025	G	A	0.0387674	1006
14	rs10438244	T	C	0.609344	1006
14	rs77258927	G	T	0.0387674	1006
14	rs76647940	C	T	0.0387674	1006
14	rs8010954	C	T	0.227634	1006
14	rs111809035	C	G	0.0387674	1006
14	rs77970149	G	A	0.0397614	1006
14	rs59415340	G	A	0.227634	1006
14	rs76867575	C	T	0.0387674	1006
14	rs6576010	A	G	0.604374	1006
14	rs35033460	A	T	0.194831	1006
14	rs112462119	T	C	0.0308151	1006
14	rs8018649	G	A	0.222664	1006
14	rs36026329	T	A	0.336978	1006
14	rs57639232	G	A	0.193837	1006
14	rs76627628	T	A	0.0298211	1006
14	rs8009053	C	A	0.233598	1006
14	rs8009235	C	G	0.233598	1006
14	rs911338	G	A	0.569583	1006
14	rs8015761	T	C	0.569583	1006
14	rs61995855	G	A	0.205765	1006
14	rs881056	G	A	0.60835	1006
14	rs881057	T	G	0.60835	1006
14	rs28569774	C	T	0.23161	1006
14	rs10139856	T	C	0.60835	1006
14	rs10150898	G	C	0.569583	1006
14	rs17101891	C	T	0.232604	1006
14	rs17101894	G	A	0.00894632	1006
14	rs761985	G	T	0.60835	1006
14	rs2019064	A	C	0.61332	1006
14	rs77690328	G	C	0.0387674	1006
14	rs8008020	T	C	0.612326	1006
14	rs1885073	A	G	0.758449	1006
14	rs74890977	C	T	0.0387674	1006
14	rs150864868	G	A	0.00994036	1006
14	rs4144027	T	C	0.38171	1006
14	rs111280186	C	G	0.0984095	1006
14	rs4900601	C	T	0.38171	1006
14	rs17101902	A	C	0.0387674	1006
14	rs1005542	G	A	0.715706	1006
14	rs7145372	C	T	0.333996	1006
14	rs2887385	G	T	0.7167	1006
14	rs117406323	C	T	0.0407555	1006
14	rs111555389	C	T	0.0337972	1006
14	rs12884940	T	C	0.755467	1006
14	rs35924317	C	T	0.38171	1006
14	rs34982025	G	A	0.333002	1006
14	rs75136616	G	A	0.0109344	1006
14	rs12879686	C	T	0.38171	1006
14	rs11160768	T	C	0.755467	1006
14	rs10144862	T	G	0.757455	1006
14	rs56126771	C	G	0.38171	1006
14	rs77367887	C	T	0.0367793	1006
14	rs112066264	C	G	0.00994036	1006
14	rs71417884	T	C	0.38171	1006
14	rs10145537	T	C	0.766402	1006
14	rs71417885	G	A	0.38171	1006
14	rs10133399	A	T	0.384692	1006
14	rs66473563	C	T	0.423459	1006
14	rs140062178	C	T	0.00994036	1006
14	rs67727470	A	G	0.422465	1006
14	rs139250160	C	A	0.357853	1006
14	rs11160769	G	A	0.423459	1006
14	rs11160770	T	G	0.423459	1006
14	rs12890722	G	C	0.357853	1006
14	rs10873540	T	C	0.824056	1006
14	rs72712857	T	C	0.380716	1006
14	rs56206644	C	T	0.390656	1006
14	rs56087200	C	A	0.397614	1006
14	rs11160771	G	T	0.397614	1006
14	rs11160772	G	A	0.397614	1006
14	rs111581172	G	A	0.0328032	1006
14	rs12434277	C	T	0.0328032	1006
14	rs36032081	A	G	0.293241	1006
14	rs1980619	G	A	0.326044	1006
14	rs4900602	C	T	0.0785288	1006
14	rs4906382	G	A	0.266402	1006
14	rs7145167	G	A	0.187873	1006
14	rs77660276	G	A	0.0437376	1006
14	rs79347800	G	T	0.0467197	1006
14	rs17101911	G	A	0.281312	1006
14	rs111562640	G	A	0.0328032	1006
14	rs743212	C	T	0.285288	1006
14	rs118182428	C	T	0.0586481	1006
14	rs743211	T	C	0.364811	1006
14	rs743210	A	G	0.364811	1006
14	rs1885072	C	A	0.284294	1006
14	rs74086500	G	A	0.0874751	1006
14	rs10141435	T	G	0.0536779	1006
14	rs7140812	A	G	0.0337972	1006
14	rs113129325	G	T	0.0407555	1006
14	rs4906383	C	T	0.318091	1006
14	rs80098381	C	T	0.0328032	1006
14	rs59776579	T	G	0.286282	1006
14	rs111896564	C	G	0.0516899	1006
14	rs28519415	C	T	0.372763	1006
14	rs11851006	C	T	0.0516899	1006
14	rs2368984	A	C	0.286282	1006
14	rs78021316	G	A	0.0407555	1006
14	rs10141347	T	G	0.0407555	1006
14	rs7144445	C	T	0.0119284	1006
14	rs10131550	C	T	0.0516899	1006
14	rs111385232	C	T	0.286282	1006
14	rs111454335	G	T	0.0328032	1006
14	rs113417243	A	C	0.0328032	1006
14	rs147899071	G	A	0.0168986	1006
14	rs148062973	A	T	0.0238569	1006
14	rs78475697	G	C	0.0328032	1006
14	rs28592682	G	A	0.0407555	1006
14	rs115513250	C	T	0.0109344	1006
14	rs74086744	A	C	0.0854871	1006
14	rs75378596	C	G	0.0328032	1006
14	rs61997568	C	T	0.0298211	1006
14	rs76051691	C	T	0.0188867	1006
14	rs74608132	G	T	0.0328032	1006
14	rs2104072	C	T	0.0526839	1006
14	rs74086746	A	G	0.0328032	1006
14	rs2236247	G	A	0.286282	1006
14	rs57047619	G	A	0.0109344	1006
14	rs10147939	C	A	0.0526839	1006
14	rs75250286	T	C	0.0387674	1006
14	rs8095	G	A	0.142147	1006
14	rs2236246	G	T	0.285288	1006
14	rs2269186	C	T	0.285288	1006
14	rs112823068	C	T	0.0328032	1006
14	rs112997158	C	T	0.0407555	1006
14	rs79148114	G	C	0.0328032	1006
14	rs77167399	T	C	0.0129225	1006
14	rs11850704	A	G	0.0854871	1006
14	rs149079400	G	A	0.0109344	1006
14	rs143096495	C	G	0.0119284	1006
14	rs12895592	G	T	0.284294	1006
14	rs3783311	C	G	0.0328032	1006
14	rs76224845	T	C	0.0328032	1006
14	rs17101928	C	T	0.0328032	1006
14	rs17101930	T	C	0.0328032	1006
14	rs76690622	A	T	0.0328032	1006
14	rs80350843	C	T	0.0328032	1006
14	rs75939604	C	T	0.0328032	1006
14	rs77690608	T	C	0.0328032	1006
14	rs7149412	G	A	0.388668	1006
14	rs79260877	G	A	0.0328032	1006
14	rs79471398	C	T	0.0337972	1006
14	rs17101932	T	C	0.0109344	1006
14	rs75113950	T	C	0.0328032	1006
14	rs4906385	T	C	0.690855	1006
14	rs112086439	T	G	0.0328032	1006
14	rs113241471	C	T	0.0328032	1006
14	rs112499808	G	C	0.0357853	1006
14	rs79739978	T	C	0.0328032	1006
14	rs117504775	C	T	0.0328032	1006
14	rs79762929	C	T	0.0328032	1006
14	rs78556879	T	C	0.0337972	1006
14	rs2273610	G	C	0.285288	1006
14	rs2273609	G	A	0.0328032	1006
14	rs74798865	A	T	0.10835	1006
14	rs28384386	G	C	0.0328032	1006
14	rs111753182	G	A	0.0328032	1006
14	rs12895359	G	A	0.285288	1006
14	rs113689589	G	C	0.358847	1006
14	rs116116089	C	T	0.0109344	1006
14	rs79081071	G	C	0.0318091	1006
14	rs74935844	A	T	0.0328032	1006
14	rs75340758	T	C	0.0328032	1006
14	rs75077678	A	G	0.0328032	1006
14	rs78341757	T	C	0.0328032	1006
14	rs77979723	T	C	0.0328032	1006
14	rs10140300	G	A	0.700795	1006
14	rs111359302	T	C	0.0328032	1006
14	rs116641993	C	T	0.0109344	1006
14	rs58043920	C	G	0.0178926	1006
14	rs11850186	G	A	0.356859	1006
14	rs74086758	T	C	0.0328032	1006
14	rs33984773	G	A	0.308151	1006
14	rs72712871	C	G	0.084493	1006
14	rs1040812	T	C	0.956262	1006
14	rs8014519	G	T	0.0347913	1006
14	rs10149651	A	G	0.713718	1006
14	rs141396018	C	T	0.00894632	1006
14	rs113496080	T	C	0.0337972	1006
14	rs9324066	C	T	0.40159	1006
14	rs75163055	C	G	0.0109344	1006
14	rs74086762	C	A	0.0109344	1006
14	rs113644913	G	A	0.0894632	1006
14	rs61997569	G	T	0.310139	1006
14	rs79377220	G	A	0.0109344	1006
14	rs28407129	C	T	0.0109344	1006
14	rs117716710	C	T	0.0109344	1006
14	rs74403573	C	T	0.0337972	1006
14	rs10467890	C	T	0.403579	1006
14	rs79620903	C	A	0.0337972	1006
14	rs75065424	C	T	0.0337972	1006
14	rs113089353	A	G	0.0337972	1006
14	rs10136440	C	A	0.714712	1006
14	rs112820526	T	C	0.0337972	1006
14	rs76525222	A	G	0.0337972	1006
14	rs187248243	G	A	0.0208748	1006
14	rs112571903	G	A	0.0337972	1006
14	rs112202786	T	C	0.0337972	1006
14	rs4900603	G	A	0.0109344	1006
14	rs17792891	G	A	0.152087	1006
14	rs17095276	T	C	0.0337972	1006
14	rs140545894	T	C	0.0337972	1006
14	rs117726739	C	T	0.0159046	1006
14	rs6576012	T	C	0.715706	1006
14	rs113387681	T	G	0.0337972	1006
14	rs113111113	G	T	0.0337972	1006
14	rs28461376	A	G	0.359841	1006
14	rs113143361	C	T	0.0337972	1006
14	rs4906387	C	T	0.358847	1006
14	rs35977669	G	A	0.310139	1006
14	rs7147107	T	C	0.404573	1006
14	rs78299392	T	C	0.0337972	1006
14	rs74972541	C	T	0.0337972	1006
14	rs35146098	A	T	0.310139	1006
14	rs58071582	A	G	0.0109344	1006
14	rs9324068	C	T	0.358847	1006
14	rs75340877	A	C	0.0337972	1006
14	rs9285602	C	T	0.358847	1006
14	rs2208431	G	A	0.404573	1006
14	rs111468184	G	A	0.0337972	1006
14	rs55860239	T	C	0.0427435	1006
14	rs10220464	A	G	0.358847	1006
14	rs111954790	C	T	0.0337972	1006
14	rs9324069	G	A	0.358847	1006
14	rs75419696	G	A	0.0337972	1006
14	rs74887240	C	T	0.0337972	1006
14	rs17101937	A	G	0.0337972	1006
14	rs111980170	T	C	0.0337972	1006
14	rs12885224	C	T	0.310139	1006
14	rs111747126	G	T	0.0337972	1006
14	rs111265415	C	T	0.0337972	1006
14	rs17101941	G	T	0.0337972	1006
14	rs71417888	A	G	0.111332	1006
14	rs17101944	T	C	0.0337972	1006
14	rs7148877	A	G	0.359841	1006
14	rs17095279	T	G	0.0337972	1006
14	rs1309320	A	G	0.628231	1006
14	rs1187448	C	T	0.284294	1006
14	rs2295662	G	A	0.0109344	1006
14	rs35337422	A	C	0.142147	1006
14	rs2295661	T	A	0.0337972	1006
14	rs78523783	A	G	0.0606362	1006
14	rs17101950	A	T	0.0337972	1006
14	rs76103691	A	G	0.0109344	1006
14	rs17101951	G	A	0.0337972	1006
14	rs17101952	G	A	0.0337972	1006
14	rs17101953	A	G	0.0337972	1006
14	rs17101955	T	G	0.0337972	1006
14	rs116853391	T	C	0.0248509	1006
14	rs76558986	G	A	0.0337972	1006
14	rs4906389	A	G	0.404573	1006
14	rs75859988	C	T	0.0337972	1006
14	rs1187446	C	T	0.284294	1006
14	rs118015906	C	A	0.0308151	1006
14	rs17101957	A	G	0.154076	1006
14	rs117542394	A	G	0.027833	1006
14	rs17101959	C	T	0.0337972	1006
14	rs28592598	A	C	0.404573	1006
14	rs11160773	A	T	0.404573	1006
14	rs12147460	T	G	0.359841	1006
14	rs76927049	A	G	0.0337972	1006
14	rs113426103	G	A	0.0337972	1006
14	rs7143682	C	T	0.285288	1006
14	rs10131031	A	G	0.0109344	1006
14	rs148052892	G	T	0.0337972	1006
14	rs112399207	T	A	0.0337972	1006
14	rs113602427	C	T	0.0337972	1006
14	rs10131231	A	T	0.0109344	1006
14	rs7144813	G	C	0.393638	1006
14	rs111675707	G	A	0.0337972	1006
14	rs12886010	A	G	0.594433	1006
14	rs28439019	T	C	0.0109344	1006
14	rs112403408	A	G	0.0337972	1006
14	rs113179546	G	A	0.0337972	1006
14	rs112881996	C	T	0.0337972	1006
14	rs112489758	C	T	0.0337972	1006
14	rs78157327	G	A	0.0337972	1006
14	rs12883364	A	G	0.310139	1006
14	rs78463760	A	C	0.0337972	1006
14	rs112563511	C	T	0.0337972	1006
14	rs140956280	A	G	0.0347913	1006
14	rs112560328	T	C	0.0337972	1006
14	rs79683637	G	T	0.0109344	1006
14	rs111902032	G	A	0.0337972	1006
14	rs72712884	C	G	0.358847	1006
14	rs12890969	G	C	0.594433	1006
14	rs77073930	A	T	0.0337972	1006
14	rs7154082	A	G	0.594433	1006
14	rs75010526	C	A	0.0337972	1006
14	rs139320641	C	T	0.0228628	1006
14	rs78663513	C	T	0.0337972	1006
14	rs74369471	C	A	0.0337972	1006
14	rs117532470	G	A	0.0109344	1006
14	rs112335939	G	A	0.0337972	1006
14	rs138269732	C	T	0.0337972	1006
14	rs79290381	C	T	0.0198807	1006
14	rs76211075	C	T	0.0109344	1006
14	rs74985038	A	G	0.0337972	1006
14	rs4906391	A	G	0.403579	1006
14	rs79164905	C	G	0.0337972	1006
14	rs75856672	G	C	0.0337972	1006
14	rs79208987	C	A	0.0109344	1006
14	rs75510510	T	C	0.0337972	1006
14	rs10149351	A	T	0.403579	1006
14	rs79996715	A	G	0.0337972	1006
14	rs10149630	C	T	0.403579	1006
14	rs75812704	T	C	0.0337972	1006
14	rs10149734	A	C	0.370775	1006
14	rs76544348	G	A	0.0109344	1006
14	rs117316063	A	G	0.0258449	1006
14	rs76314682	C	T	0.0337972	1006
14	rs75163089	G	C	0.0337972	1006
14	rs79721152	G	A	0.0337972	1006
14	rs74390269	A	G	0.0337972	1006
14	rs117582318	C	T	0.0109344	1006
14	rs77106665	C	T	0.0198807	1006
14	rs117325121	T	G	0.0337972	1006
14	rs75456343	G	T	0.0337972	1006
14	rs117865319	C	A	0.0337972	1006
14	rs78917841	C	A	0.0337972	1006
14	rs4900604	G	A	0.357853	1006
14	rs79264610	G	A	0.0337972	1006
14	rs76175323	G	A	0.0337972	1006
14	rs75042722	A	G	0.0109344	1006
14	rs8021692	C	G	0.285288	1006
14	rs147798944	C	G	0.0109344	1006
14	rs72712889	T	C	0.369781	1006
14	rs10131792	T	C	0.0337972	1006
14	rs77580572	C	A	0.0337972	1006
14	rs28574832	G	T	0.357853	1006
14	rs75530420	G	A	0.0337972	1006
14	rs28505294	C	T	0.403579	1006
14	rs112888453	G	T	0.0337972	1006
14	rs8003075	A	G	0.403579	1006
14	rs57827261	G	A	0.0198807	1006
14	rs148096739	C	T	0.0109344	1006
14	rs142881827	G	A	0.0298211	1006
14	rs28542749	A	G	0.0337972	1006
14	rs59945383	C	T	0.0109344	1006
14	rs4900605	G	T	0.357853	1006
14	rs143217192	G	A	0.0159046	1006
14	rs4906392	T	C	0.369781	1006
14	rs75959599	C	A	0.0337972	1006
14	rs74848279	T	C	0.0337972	1006
14	rs113164277	C	T	0.0337972	1006
14	rs58557120	A	T	0.0109344	1006
14	rs76660542	T	A	0.0337972	1006
14	rs11851097	C	T	0.368787	1006
14	rs78779813	G	C	0.0337972	1006
14	rs117407811	T	C	0.0337972	1006
14	rs117840167	G	A	0.0337972	1006
14	rs111954515	G	A	0.0337972	1006
14	rs11160774	G	A	0.270378	1006
14	rs111423388	G	A	0.0337972	1006
14	rs78954774	G	T	0.0159046	1006
14	rs77494770	T	C	0.0337972	1006
14	rs111627092	A	T	0.0337972	1006
14	rs111289020	T	C	0.0337972	1006
14	rs112304824	C	T	0.0347913	1006
14	rs75241472	C	G	0.0337972	1006
14	rs11623042	G	C	0.595427	1006
14	rs74913926	T	A	0.0109344	1006
14	rs192313577	C	G	0.00795229	1006
14	rs8008510	A	T	0.629225	1006
14	rs8009349	C	T	0.629225	1006
14	rs75505606	A	G	0.0337972	1006
14	rs76821815	C	T	0.0109344	1006
14	rs75045589	T	C	0.0337972	1006
14	rs113430396	A	G	0.0337972	1006
14	rs77303334	A	C	0.0606362	1006
14	rs79430291	G	A	0.0467197	1006
14	rs115204770	C	G	0.0109344	1006
14	rs113675183	A	G	0.0337972	1006
14	rs145444016	C	T	0.0149105	1006
14	rs2887389	G	T	0.402584	1006
14	rs185148301	A	G	0.0298211	1006
14	rs76593005	T	C	0.0337972	1006
14	rs79579617	C	G	0.0337972	1006
14	rs78503788	G	T	0.0337972	1006
14	rs78004895	T	C	0.0337972	1006
14	rs8022833	A	G	0.369781	1006
14	rs11625083	C	T	0.595427	1006
14	rs58289480	A	G	0.357853	1006
14	rs139705157	G	T	0.0328032	1006
14	rs60532123	C	T	0.0109344	1006
14	rs1957517	A	G	0.369781	1006
14	rs10144271	C	T	0.0337972	1006
14	rs76622850	A	G	0.0119284	1006
14	rs4906395	T	C	0.403579	1006
14	rs74818012	C	T	0.0109344	1006
14	rs34964872	T	A	0.285288	1006
14	rs146509234	G	A	0.0109344	1006
14	rs116875686	G	A	0.0109344	1006
14	rs118014996	C	T	0.0109344	1006
14	rs147120448	A	T	0.0337972	1006
14	rs34288430	G	A	0.285288	1006
14	rs10139271	A	G	0.403579	1006
14	rs10139483	C	T	0.403579	1006
14	rs11847797	G	A	0.357853	1006
14	rs4906396	A	C	0.357853	1006
14	rs144725218	G	A	0.0109344	1006
14	rs55866217	G	A	0.0109344	1006
14	rs75900934	C	T	0.0337972	1006
14	rs10143030	C	G	0.357853	1006
14	rs10143389	G	A	0.358847	1006
14	rs45540638	C	T	0.0109344	1006
14	rs111649715	A	G	0.0337972	1006
14	rs61248168	T	A	0.357853	1006
14	rs143384074	A	G	0.0109344	1006
14	rs74883044	T	A	0.0218688	1006
14	rs74791876	C	G	0.0337972	1006
14	rs79867033	C	T	0.0119284	1006
14	rs12436665	G	T	0.0109344	1006
14	rs28545507	C	T	0.0337972	1006
14	rs12880022	T	C	0.0526839	1006
14	rs76723801	G	A	0.0109344	1006
14	rs55735983	C	T	0.0954274	1006
14	rs77840443	T	C	0.0337972	1006
14	rs77111775	C	A	0.00894632	1006
14	rs76358946	T	C	0.0337972	1006
14	rs1957518	G	A	0.357853	1006
14	rs11624560	G	A	0.0318091	1006
14	rs113023237	G	T	0.0218688	1006
14	rs77851299	G	A	0.0109344	1006
14	rs77520878	T	C	0.0109344	1006
14	rs7143936	A	C	0.286282	1006
14	rs76242853	T	A	0.0337972	1006
14	rs76188495	G	A	0.0387674	1006
14	rs76012617	G	A	0.0337972	1006
14	rs10132127	C	G	0.369781	1006
14	rs10132153	C	A	0.369781	1006
14	rs117615164	A	G	0.0109344	1006
14	rs74822581	C	T	0.0109344	1006
14	rs8014546	A	T	0.357853	1006
14	rs111450956	T	C	0.0337972	1006
14	rs72712900	G	A	0.357853	1006
14	rs4906397	C	T	0.346918	1006
14	rs55938939	G	A	0.346918	1006
14	rs11625697	C	T	0.285288	1006
14	rs10142229	C	T	0.0337972	1006
14	rs2005081	T	A	0.285288	1006
14	rs113306744	C	T	0.0337972	1006
14	rs45487593	G	C	0.0765408	1006
14	rs4906399	C	T	0.346918	1006
14	rs117773808	G	A	0.0109344	1006
14	rs7160557	G	A	0.392644	1006
14	rs113944501	A	G	0.0337972	1006
14	rs142879959	A	G	0.0298211	1006
14	rs61319604	C	T	0.358847	1006
14	rs150526957	C	T	0.0258449	1006
14	rs72714904	T	C	0.358847	1006
14	rs111907699	G	A	0.0337972	1006
14	rs143898210	G	A	0.0228628	1006
14	rs10135296	G	T	0.358847	1006
14	rs11623115	G	A	0.027833	1006
14	rs11623061	A	G	0.321074	1006
14	rs78035796	C	G	0.0337972	1006
14	rs8010286	T	C	0.346918	1006
14	rs28391043	G	A	0.346918	1006
14	rs139029533	C	T	0.0129225	1006
14	rs9671921	A	G	0.392644	1006
14	rs78367570	A	G	0.0318091	1006
14	rs12147828	C	T	0.358847	1006
14	rs45523439	G	A	0.0337972	1006
14	rs12147936	C	T	0.346918	1006
14	rs78867080	C	T	0.0387674	1006
14	rs79402943	G	A	0.0109344	1006
14	rs4900607	A	G	0.392644	1006
14	rs12100528	G	A	0.358847	1006
14	rs11160775	C	T	0.95328	1006
14	rs11622617	G	A	0.321074	1006
14	rs4906401	A	G	0.358847	1006
14	rs11160777	A	G	0.640159	1006
14	rs4906402	G	A	0.361829	1006
14	rs8004769	T	A	0.321074	1006
14	rs79744652	C	T	0.0139165	1006
14	rs28522352	T	A	0.343936	1006
14	rs11160778	C	T	0.606362	1006
14	rs11851441	A	G	0.346918	1006
14	rs12895187	G	A	0.606362	1006
14	rs11628958	G	A	0.083499	1006
14	rs11851723	C	T	0.349901	1006
14	rs7145703	A	G	0.606362	1006
14	rs11160779	T	C	0.347913	1006
14	rs146748041	T	C	0.0159046	1006
14	rs12889168	A	T	0.285288	1006
14	rs11628717	G	A	0.606362	1006
14	rs7158223	G	T	0.358847	1006
14	rs72714909	C	A	0.346918	1006
14	rs34317359	G	A	0.321074	1006
14	rs12589669	T	C	0.321074	1006
14	rs112111100	C	T	0.0337972	1006
14	rs74089113	G	C	0.392644	1006
14	rs12896676	G	A	0.606362	1006
14	rs61997591	G	A	0.321074	1006
14	rs74089114	C	T	0.0119284	1006
14	rs146495380	C	A	0.0109344	1006
14	rs77243543	A	G	0.0337972	1006
14	rs35804835	G	A	0.321074	1006
14	rs79863141	C	G	0.0109344	1006
14	rs118168613	C	T	0.0775348	1006
14	rs7156752	C	T	0.0109344	1006
14	rs11628540	G	A	0.606362	1006
14	rs117227539	G	A	0.0119284	1006
14	rs113343758	C	T	0.0337972	1006
14	rs11626960	C	T	0.606362	1006
14	rs28725314	C	T	0.346918	1006
14	rs10137997	T	C	0.346918	1006
14	rs10149233	G	A	0.346918	1006
14	rs80020004	C	T	0.10338	1006
14	rs75769224	C	G	0.0337972	1006
14	rs11621655	C	T	0.0119284	1006
14	rs10135338	G	A	0.346918	1006
14	rs10135507	C	T	0.346918	1006
14	rs1951587	G	A	0.0109344	1006
14	rs146863702	C	T	0.0109344	1006
14	rs9944058	C	T	0.632207	1006
14	rs2146241	C	T	0.606362	1006
14	rs74533093	C	T	0.0337972	1006
14	rs72714917	C	T	0.198807	1006
14	rs79095262	A	G	0.0109344	1006
14	rs78259611	C	G	0.0109344	1006
14	rs76702877	G	T	0.0109344	1006
14	rs76761167	G	A	0.0228628	1006
14	rs12590854	C	T	0.321074	1006
14	rs9944163	G	T	0.346918	1006
14	rs79725992	A	G	0.0228628	1006
14	rs1951580	A	G	0.0109344	1006
14	rs11160780	G	A	0.347913	1006
14	rs7156122	G	A	0.392644	1006
14	rs4906408	G	T	0.346918	1006
14	rs941946	G	A	0.285288	1006
14	rs4900608	G	A	0.346918	1006
14	rs75429207	T	G	0.0337972	1006
14	rs79667722	A	G	0.0397614	1006
14	rs117103177	G	A	0.0149105	1006
14	rs4906409	T	C	0.346918	1006
14	rs877009	T	C	0.358847	1006
14	rs60558048	G	T	0.0467197	1006
14	rs143501836	G	A	0.0119284	1006
14	rs11626404	C	T	0.285288	1006
14	rs12589388	C	T	0.607356	1006
14	rs10144682	G	A	0.345924	1006
14	rs12589390	C	T	0.607356	1006
14	rs2273842	C	T	0.606362	1006
14	rs56231040	T	C	0.285288	1006
14	rs71417892	G	A	0.156064	1006
14	rs6576015	A	G	0.0119284	1006
14	rs117297305	A	G	0.0188867	1006
14	rs11622475	C	T	0.285288	1006
14	rs144656767	C	T	0.0208748	1006
14	rs145706775	G	A	0.0168986	1006
14	rs75379709	G	C	0.0109344	1006
14	rs193096060	T	C	0.0159046	1006
14	rs11626034	A	G	0.321074	1006
14	rs11626187	A	G	0.607356	1006
14	rs61997596	G	A	0.15507	1006
14	rs113914334	C	G	0.0616302	1006
14	rs11627297	C	T	0.257455	1006
14	rs8019352	C	T	0.331014	1006
14	rs74457519	G	T	0.0119284	1006
14	rs12878767	C	T	0.257455	1006
14	rs111293912	C	T	0.0616302	1006
14	rs11160783	G	A	0.590457	1006
14	rs74488408	G	A	0.107356	1006
14	rs60080575	C	T	0.0119284	1006
14	rs79028212	C	G	0.0616302	1006
14	rs79973736	T	G	0.0616302	1006
14	rs12885482	G	T	0.590457	1006
14	rs61244535	C	G	0.347913	1006
14	rs147986202	C	G	0.0188867	1006
14	rs11623353	C	T	0.321074	1006
14	rs77059054	C	T	0.0616302	1006
14	rs78130152	T	C	0.0119284	1006
14	rs45471291	A	G	0.0109344	1006
14	rs80138579	C	T	0.0616302	1006
14	rs11160784	T	C	0.578529	1006
14	rs8021647	C	T	0.0119284	1006
14	rs8022184	C	T	0.0119284	1006
14	rs28644198	C	A	0.346918	1006
14	rs11627072	C	G	0.578529	1006
14	rs61451840	T	G	0.0109344	1006
14	rs117790310	C	T	0.0198807	1006
14	rs45550534	G	A	0.0616302	1006
14	rs139997039	A	C	0.0308151	1006
14	rs7150461	A	G	0.578529	1006
14	rs77111474	T	C	0.0109344	1006
14	rs3783312	A	G	0.0616302	1006
14	rs7158035	T	C	0.0119284	1006
14	rs7157034	G	A	0.0119284	1006
14	rs11628592	C	G	0.578529	1006
14	rs8020476	T	C	0.0119284	1006
14	rs28377615	G	A	0.346918	1006
14	rs116071209	G	T	0.0109344	1006
14	rs74622518	A	G	0.0178926	1006
14	rs61997610	C	T	0.0308151	1006
14	rs74925993	T	C	0.00795229	1006
14	rs77699394	G	C	0.0109344	1006
14	rs12886745	C	T	0.286282	1006
14	rs184389753	C	T	0.00994036	1006
14	rs113096869	C	T	0.0337972	1006
14	rs12590911	C	T	0.60835	1006
14	rs12590897	A	G	0.61829	1006
14	rs77814161	G	A	0.0337972	1006
14	rs78258378	A	G	0.0178926	1006
14	rs11160785	T	A	0.345924	1006
14	rs117136421	G	A	0.0119284	1006
14	rs12050167	C	T	0.286282	1006
14	rs116965774	T	C	0.0109344	1006
14	rs75803088	T	C	0.0337972	1006
14	rs11624216	A	G	0.611332	1006
14	rs34974386	T	A	0.287276	1006
14	rs11160786	A	G	0.610338	1006
14	rs7141748	C	A	0.343936	1006
14	rs10873541	T	C	0.988072	1006
14	rs79021368	C	T	0.0337972	1006
14	rs76253033	A	C	0.0109344	1006
14	rs6576017	T	C	0.619284	1006
14	rs76751057	G	C	0.0109344	1006
14	rs6576018	T	C	0.619284	1006
14	rs77103844	T	G	0.0109344	1006
14	rs1614875	T	C	0.619284	1006
14	rs183301442	G	A	0.00795229	1006
14	rs76731868	T	C	0.0387674	1006
14	rs116890935	G	T	0.0447316	1006
14	rs2263014	C	A	0.619284	1006
14	rs10782497	T	C	0.345924	1006
14	rs1744263	C	T	0.60835	1006
14	rs72714935	C	T	0.00994036	1006
14	rs1771002	G	T	0.619284	1006
14	rs112863175	C	A	0.0337972	1006
14	rs72714937	C	T	0.345924	1006
14	rs140633683	A	C	0.0258449	1006
14	rs112536893	A	G	0.0437376	1006
14	rs80121507	C	G	0.0109344	1006
14	rs36021385	G	C	0.322068	1006
14	rs1771001	T	C	0.606362	1006
14	rs112973353	C	T	0.0874751	1006
14	rs35775205	A	G	0.345924	1006
14	rs111576189	G	A	0.345924	1006
14	rs115299467	G	A	0.0109344	1006
14	rs77334477	A	T	0.0109344	1006
14	rs1744264	A	G	0.60835	1006
14	rs1744265	G	A	0.60835	1006
14	rs150200498	G	A	0.0109344	1006
14	rs61997613	C	A	0.324056	1006
14	rs78756232	C	T	0.0298211	1006
14	rs1770999	G	A	0.653082	1006
14	rs1744266	T	C	0.60835	1006
14	rs75834191	C	T	0.0298211	1006
14	rs1770998	G	T	0.619284	1006
14	rs57711557	G	A	0.0109344	1006
14	rs1770997	C	T	0.611332	1006
14	rs2368998	A	G	0.0387674	1006
14	rs112295157	T	G	0.0337972	1006
14	rs140873382	A	G	0.0109344	1006
14	rs148853568	C	T	0.0109344	1006
14	rs34377756	C	T	0.313121	1006
14	rs12147165	C	A	0.310139	1006
14	rs78481791	C	T	0.0149105	1006
14	rs4906415	G	A	0.241551	1006
14	rs75557163	T	C	0.0337972	1006
14	rs75578640	A	G	0.0337972	1006
14	rs112447089	A	G	0.0238569	1006
14	rs8021126	A	G	0.170974	1006
14	rs1744269	G	A	0.270378	1006
14	rs11847931	A	G	0.0447316	1006
14	rs12435092	A	G	0.335984	1006
14	rs1770995	A	G	0.192843	1006
14	rs1770994	A	G	0.192843	1006
14	rs1744271	T	C	0.192843	1006
14	rs1770992	C	A	0.193837	1006
14	rs1744276	G	C	0.158052	1006
14	rs117581539	C	T	0.0218688	1006
14	rs1770991	A	T	0.520875	1006
14	rs1770988	A	G	0.185885	1006
14	rs111639861	A	G	0.00596421	1006
14	rs941948	A	G	0.521869	1006
14	rs941949	G	A	0.158052	1006
14	rs139225740	T	C	0.0168986	1006
14	rs1744280	C	T	0.521869	1006
14	rs78757355	G	A	0.0218688	1006
14	rs115377454	G	A	0.0218688	1006
14	rs1770987	A	G	0.158052	1006
14	rs12897334	C	T	0.478131	1006
14	rs1612493	G	T	0.158052	1006
14	rs141897726	C	T	0.0218688	1006
14	rs116865541	G	A	0.0447316	1006
14	rs941950	G	C	0.186879	1006
14	rs117426035	A	G	0.0258449	1006
14	rs78242346	C	T	0.0318091	1006
14	rs60848392	C	T	0.0775348	1006
14	rs192845118	G	C	0.0218688	1006
14	rs1770985	A	C	0.0785288	1006
14	rs117306275	A	G	0.0218688	1006
14	rs184972567	G	C	0.0218688	1006
14	rs754415	T	C	0.159046	1006
14	rs139926648	C	T	0.0218688	1006
14	rs116618648	C	T	0.0218688	1006
14	rs72714946	C	T	0.0805169	1006
14	rs941951	G	C	0.180915	1006
14	rs941952	T	C	0.724652	1006
14	rs45487897	C	T	0.0218688	1006
14	rs61745802	C	A	0.0218688	1006
14	rs941953	T	C	0.180915	1006
14	rs1770984	T	C	0.180915	1006
14	rs1744284	C	G	0.180915	1006
14	rs1744285	G	A	0.0755467	1006
14	rs1744286	A	G	0.729622	1006
14	rs78510744	T	C	0.0208748	1006
14	rs72714947	G	A	0.0934394	1006
14	rs1770983	T	C	0.72664	1006
14	rs56007227	G	A	0.0795229	1006
14	rs941954	A	G	0.564612	1006
14	rs1616542	A	G	0.723658	1006
14	rs147158062	A	G	0.0178926	1006
14	rs117292742	C	T	0.0208748	1006
14	rs35432379	G	C	0.534791	1006
14	rs7156718	C	T	0.636183	1006
14	rs1465163	G	T	0.0646123	1006
14	rs111406151	C	T	0.05666	1006
14	rs45449394	G	A	0.0208748	1006
14	rs1744288	G	T	0.0636183	1006
14	rs737394	G	T	0.871769	1006
14	rs747247	T	C	0.664016	1006
14	rs737393	C	T	0.22167	1006
14	rs2369268	C	T	0.156064	1006
14	rs1744291	A	G	0.0636183	1006
14	rs11627783	C	T	0.119284	1006
14	rs74802960	T	C	0.0139165	1006
14	rs55912904	C	T	0.0944334	1006
14	rs7158957	G	A	0.127237	1006
14	rs1744293	C	T	0.872763	1006
14	rs1744294	C	T	0.872763	1006
14	rs1744295	G	C	0.0636183	1006
14	rs1744296	C	T	0.338966	1006
14	rs1771014	G	A	0.869781	1006
14	rs1771013	A	G	0.872763	1006
14	rs1744297	T	C	0.872763	1006
14	rs56330884	G	C	0.0984095	1006
14	rs1467844	A	G	0.158052	1006
14	rs8012482	C	G	0.769384	1006
14	rs34878411	C	G	0.636183	1006
14	rs71417894	C	A	0.154076	1006
14	rs8012505	C	G	0.140159	1006
14	rs12887919	C	T	0.154076	1006
14	rs2282377	C	G	0.159046	1006
14	rs8019465	G	A	0.634195	1006
14	rs34327077	C	T	0.154076	1006
14	rs145189706	C	T	0.0149105	1006
14	rs34654790	G	A	0.0208748	1006
14	rs12587599	C	T	0.141153	1006
14	rs1890986	C	T	0.532803	1006
14	rs12587641	C	G	0.142147	1006
14	rs2298000	C	A	0.142147	1006
14	rs1744302	C	G	0.212724	1006
14	rs1771011	G	A	0.210736	1006
14	rs118026981	A	G	0.0437376	1006
14	rs34362765	G	A	0.619284	1006
14	rs117179533	C	T	0.0168986	1006
14	rs12588414	A	G	0.763419	1006
14	rs34069866	G	A	0.763419	1006
14	rs1744304	G	A	0.0506958	1006
14	rs115412002	C	T	0.0208748	1006
14	rs117425092	A	T	0.0208748	1006
14	rs11850264	G	A	0.159046	1006
14	rs61997622	G	A	0.140159	1006
14	rs76193065	G	C	0.0874751	1006
14	rs144533850	C	T	0.0188867	1006
14	rs56243036	C	T	0.624254	1006
14	rs1557012	C	T	0.164016	1006
14	rs55974159	C	T	0.0984095	1006
14	rs1771008	G	C	0.0457256	1006
14	rs750062	A	G	0.786282	1006
14	rs35459432	G	T	0.163022	1006
14	rs56252815	C	T	0.028827	1006
14	rs61997624	C	T	0.148111	1006
14	rs146176986	C	T	0.0198807	1006
14	rs72714957	A	G	0.0854871	1006
14	rs1771007	T	C	0.89165	1006
14	rs61997625	C	T	0.593439	1006
14	rs116757400	C	A	0.0168986	1006
14	rs11623299	G	A	0.120278	1006
14	rs12894851	A	C	0.157058	1006
14	rs78263740	G	A	0.0159046	1006
14	rs10142067	G	A	0.922465	1006
14	rs12588869	G	A	0.626243	1006
14	rs11621429	T	C	0.0497018	1006
14	rs143803643	G	A	0.026839	1006
14	rs77615922	G	C	0.0168986	1006
14	rs12589461	A	G	0.12326	1006
14	rs118085428	G	A	0.0497018	1006
14	rs12590368	C	T	0.11829	1006
14	rs117290353	G	C	0.0188867	1006
14	rs72714961	T	C	0.0874751	1006
14	rs11623994	A	G	0.0497018	1006
14	rs117263933	G	A	0.0178926	1006
14	rs4906417	A	C	0.935388	1006
14	rs4906418	A	T	0.925447	1006
14	rs4900609	C	T	0.628231	1006
14	rs78398788	G	A	0.0168986	1006
14	rs11626595	C	T	0.156064	1006
14	rs151140462	C	T	0.0168986	1006
14	rs73358251	C	G	0.156064	1006
14	rs34309041	C	G	0.628231	1006
14	rs114268471	G	T	0.0168986	1006
14	rs4906419	G	C	0.925447	1006
14	rs79646212	C	T	0.0168986	1006
14	rs61997629	G	A	0.0337972	1006
14	rs117955807	G	T	0.0178926	1006
14	rs34351800	C	T	0.627237	1006
14	rs7157281	G	A	0.156064	1006
14	rs10140740	G	A	0.153082	1006
14	rs61997630	C	T	0.0477137	1006
14	rs11625113	C	T	0.11829	1006
14	rs146295622	G	A	0.0198807	1006
14	rs7158804	T	G	0.923459	1006
14	rs61997631	C	G	0.055666	1006
14	rs12587001	C	T	0.11829	1006
14	rs118126433	C	T	0.0178926	1006
14	rs559608566	G	A	0.00894632	1006
14	rs34839045	G	A	0.54175	1006
14	rs7156395	T	C	0.925447	1006
14	rs140609428	G	C	0.0168986	1006
14	rs12588393	G	A	0.544732	1006
14	rs35645015	A	G	0.156064	1006
14	rs556667696	C	G	0.0159046	1006
14	rs185280162	G	C	0.0178926	1006
14	rs8014002	C	A	0.145129	1006
14	rs11160787	T	G	0.751491	1006
14	rs72714963	C	T	0.0208748	1006
14	rs11628529	G	A	0.134195	1006
14	rs2887436	C	T	0.629225	1006
14	rs3892657	C	T	0.142147	1006
14	rs2011069	A	G	0.632207	1006
14	rs79372337	C	G	0.0586481	1006
14	rs12886129	T	C	0.370775	1006
14	rs8012009	T	C	0.946322	1006
14	rs35219418	A	T	0.242545	1006
14	rs11625650	G	A	0.235586	1006
14	rs1557015	T	C	0.946322	1006
14	rs1557014	A	G	0.539761	1006
14	rs72714966	G	T	0.0198807	1006
14	rs11626880	C	T	0.135189	1006
14	rs35956368	G	T	0.540755	1006
14	rs35165685	A	G	0.540755	1006
14	rs116690577	C	A	0.0198807	1006
14	rs117385745	C	T	0.0198807	1006
14	rs4906421	A	G	0.375746	1006
14	rs72714969	G	A	0.0198807	1006
14	rs149784270	C	T	0.0228628	1006
14	rs61997636	G	A	0.170974	1006
14	rs66514858	T	C	0.0198807	1006
14	rs10147444	T	A	0.0198807	1006
14	rs72714972	G	C	0.0198807	1006
14	rs8019366	A	G	0.952286	1006
14	rs12896307	T	C	0.234592	1006
14	rs72714976	C	T	0.0178926	1006
14	rs117571183	G	A	0.0497018	1006
14	rs116957418	C	A	0.0497018	1006
14	rs72714977	C	T	0.0178926	1006
14	rs12588775	C	T	0.0914513	1006
14	rs45472297	C	G	0.0198807	1006
14	rs72714979	G	C	0.0178926	1006
14	rs11622651	G	A	0.295229	1006
14	rs34161718	C	T	0.242545	1006
14	rs79462677	G	C	0.0924453	1006
14	rs11622831	C	T	0.0516899	1006
14	rs12147202	A	C	0.542744	1006
14	rs61997639	C	T	0.0914513	1006
14	rs8013778	G	C	0.947316	1006
14	rs35797471	C	T	0.535785	1006
14	rs12879113	C	G	0.382704	1006
14	rs28579831	T	G	0.640159	1006
14	rs28384212	C	T	0.565606	1006
14	rs12435350	A	C	0.0646123	1006
14	rs142639926	G	T	0.0467197	1006
14	rs28718558	C	T	0.158052	1006
14	rs77801823	C	T	0.0506958	1006
14	rs10147953	G	A	0.700795	1006
14	rs117891108	G	A	0.0516899	1006
14	rs117285014	C	T	0.0516899	1006
14	rs10148180	G	C	0.917495	1006
14	rs10150376	C	T	0.709742	1006
14	rs10150549	G	A	0.709742	1006
14	rs140254240	G	A	0.0178926	1006
14	rs7159256	G	A	0.0218688	1006
14	rs7158950	C	T	0.730616	1006
14	rs7160033	G	A	0.319085	1006
14	rs2153557	G	C	0.937376	1006
14	rs28374587	C	T	0.27833	1006
14	rs28514640	C	T	0.0526839	1006
14	rs7145018	T	C	0.206759	1006
14	rs55667215	G	C	0.153082	1006
14	rs12882239	G	C	0.213718	1006
14	rs28426081	G	A	0.468191	1006
14	rs2039896	C	T	0.45825	1006
14	rs2039895	G	A	0.467197	1006
14	rs2039894	A	G	0.607356	1006
14	rs2039893	A	G	0.470179	1006
14	rs12887765	G	A	0.131213	1006
14	rs10137218	C	T	0.230616	1006
14	rs61997640	C	T	0.227634	1006
14	rs79691953	A	T	0.0318091	1006
14	rs10137425	C	G	0.467197	1006
14	rs10149665	T	G	0.467197	1006
14	rs10137354	A	G	0.467197	1006
14	rs10149750	T	C	0.467197	1006
14	rs56219119	T	C	0.467197	1006
14	rs78460651	G	A	0.22664	1006
14	rs55732549	A	G	0.467197	1006
14	rs34083540	C	G	0.467197	1006
14	rs34785007	G	A	0.136183	1006
14	rs28613749	A	G	0.467197	1006
14	rs28569857	A	G	0.466203	1006
14	rs114957565	C	T	0.0248509	1006
14	rs11625345	C	G	0.607356	1006
14	rs11628373	A	G	0.607356	1006
14	rs79488148	C	T	0.0656064	1006
14	rs10149646	C	T	0.452286	1006
14	rs7156998	A	G	0.606362	1006
14	rs56390601	G	A	0.468191	1006
14	rs55931432	C	T	0.45825	1006
14	rs11160789	C	T	0.364811	1006
14	rs139209543	T	C	0.0159046	1006
14	rs11160790	G	A	0.364811	1006
14	rs149893078	C	T	0.0149105	1006
14	rs118114904	C	T	0.0159046	1006
14	rs61997644	G	A	0.308151	1006
14	rs2039890	G	A	0.468191	1006
14	rs531973973	C	T	0.0129225	1006
14	rs2487307	G	A	0.611332	1006
14	rs76823972	T	C	0.0407555	1006
14	rs2497299	G	A	0.0924453	1006
14	rs2487306	G	C	0.931412	1006
14	rs189597349	G	A	0.00596421	1006
14	rs150545643	G	A	0.0129225	1006
14	rs76304797	A	C	0.0586481	1006
14	rs113165602	A	C	0.0586481	1006
14	rs79024120	G	C	0.0576541	1006
14	rs112206333	T	G	0.0576541	1006
14	rs77554559	G	A	0.0576541	1006
14	rs113409843	C	T	0.0576541	1006
14	rs75514218	C	T	0.0576541	1006
14	rs116849933	T	C	0.0576541	1006
14	rs61125591	T	C	0.0576541	1006
14	rs78111977	C	T	0.0576541	1006
14	rs111855425	T	C	0.0576541	1006
14	rs113927937	G	A	0.0576541	1006
14	rs113130945	G	A	0.0576541	1006
14	rs79921103	C	T	0.0576541	1006
14	rs75976538	T	C	0.0576541	1006
14	rs143754806	T	C	0.0576541	1006
14	rs151075971	A	C	0.0576541	1006
14	rs77796928	G	A	0.0576541	1006
14	rs77165353	C	T	0.0576541	1006
14	rs35153457	C	T	0.0298211	1006
14	rs112170657	G	T	0.0576541	1006
14	rs113781548	G	T	0.0576541	1006
14	rs34190464	G	A	0.0308151	1006
14	rs73360234	T	C	0.0616302	1006
14	rs111849544	C	T	0.0576541	1006
14	rs78426323	G	A	0.0198807	1006
14	rs112603549	G	C	0.0576541	1006
14	rs71417900	G	A	0.0308151	1006
14	rs8013773	G	A	0.228628	1006
14	rs76826589	T	C	0.0576541	1006
14	rs79814670	C	T	0.0576541	1006
14	rs77011921	G	C	0.0576541	1006
14	rs1890982	T	G	0.67992	1006
14	rs111313216	A	C	0.0576541	1006
14	rs1004216	C	T	0.300199	1006
14	rs71417901	C	T	0.0318091	1006
14	rs76319525	C	T	0.0576541	1006
14	rs947001	A	G	0.682903	1006
14	rs117673939	C	A	0.0576541	1006
14	rs117922371	T	C	0.0576541	1006
14	rs76448230	C	T	0.0576541	1006
14	rs79433632	C	T	0.0576541	1006
14	rs76824091	G	A	0.0576541	1006
14	rs77088311	T	C	0.0576541	1006
14	rs118050369	A	G	0.0576541	1006
14	rs35249579	G	A	0.0318091	1006
14	rs117777904	C	T	0.0258449	1006
14	rs61743517	C	G	0.0576541	1006
14	rs11622217	C	T	0.12326	1006
14	rs2275593	T	C	0.306163	1006
14	rs61745565	G	A	0.0387674	1006
14	rs2254205	G	C	0.239563	1006
14	rs2497298	G	T	0.318091	1006
14	rs148072221	G	C	0.0198807	1006
14	rs8011051	G	T	0.368787	1006
14	rs7148484	G	C	0.121272	1006
14	rs4906422	T	C	0.302187	1006
14	rs2487305	C	T	0.343936	1006
14	rs2487304	A	G	0.709742	1006
14	rs3742947	A	G	0.306163	1006
14	rs117573425	G	T	0.0328032	1006
14	rs78184481	C	T	0.0576541	1006
14	rs2487303	A	G	0.704771	1006
14	rs2487302	T	C	0.37674	1006
14	rs2487301	C	A	0.341948	1006
14	rs2487300	A	G	0.408549	1006
14	rs2497297	T	C	0.371769	1006
14	rs202091211	G	A	0.00894632	1006
14	rs11621644	C	T	0.354871	1006
14	rs61743202	A	G	0.0596421	1006
14	rs12147658	T	C	0.0576541	1006
14	rs2282376	G	A	0.327038	1006
14	rs76080472	C	A	0.055666	1006
14	rs2497296	T	C	0.693837	1006
14	rs117891433	G	A	0.0318091	1006
14	rs2282375	T	G	0.4334	1006
14	rs61996620	G	T	0.026839	1006
14	rs117616919	C	T	0.0218688	1006
14	rs45488896	C	T	0.0178926	1006
14	rs1547350	A	C	0.523857	1006
14	rs79259005	C	T	0.0178926	1006
14	rs947000	C	T	0.683897	1006
14	rs946999	T	C	0.49006	1006
14	rs11160791	A	G	0.0526839	1006
14	rs10141693	G	A	0.00695825	1006
14	rs884996	C	T	0.508946	1006
14	rs871266	C	G	0.740557	1006
14	rs1890981	G	A	0.740557	1006
14	rs116357006	G	T	0.00695825	1006
14	rs115957438	C	T	0.00695825	1006
14	rs11626823	G	A	0.0497018	1006
14	rs2487299	G	A	0.515905	1006
14	rs946998	T	C	0.740557	1006
14	rs28554095	T	C	0.156064	1006
14	rs2255380	C	A	0.522863	1006
14	rs28679428	C	A	0.0119284	1006
14	rs114033746	G	A	0.00695825	1006
14	rs946996	G	A	0.522863	1006
14	rs111844795	T	A	0.0497018	1006
14	rs12892764	G	C	0.154076	1006
14	rs117562341	C	T	0.026839	1006
14	rs2497295	G	A	0.0884692	1006
14	rs11625203	G	A	0.0497018	1006
14	rs10141203	G	A	0.00795229	1006
14	rs12879395	G	A	0.154076	1006
14	rs146364812	C	T	0.0228628	1006
14	rs2487298	C	T	0.662028	1006
14	rs2487297	G	A	0.676938	1006
14	rs139663001	C	T	0.00695825	1006
14	rs8009077	G	C	0.480119	1006
14	rs111587803	T	C	0.0139165	1006
14	rs111661398	C	T	0.0119284	1006
14	rs8008834	A	G	0.177932	1006
14	rs8008983	A	G	0.558648	1006
14	rs8010188	G	A	0.117296	1006
14	rs56802388	G	T	0.028827	1006
14	rs34774351	C	T	0.415507	1006
14	rs12435534	G	A	0.132207	1006
14	rs12890592	T	C	0.584493	1006
14	rs36037630	C	T	0.444334	1006
14	rs77554731	C	A	0.028827	1006
14	rs73360268	G	A	0.0168986	1006
14	rs12891461	T	G	0.585487	1006
14	rs34620087	T	C	0.133201	1006
14	rs35826019	C	T	0.452286	1006
14	rs11160792	G	C	0.683897	1006
14	rs35311789	C	T	0.465209	1006
14	rs79678632	C	T	0.055666	1006
14	rs67305719	T	C	0.59841	1006
14	rs8007923	T	C	0.468191	1006
14	rs28678832	G	A	0.0109344	1006
14	rs8011683	C	T	0.66501	1006
14	rs947006	G	A	0.449304	1006
14	rs12892055	C	T	0.478131	1006
14	rs77643529	C	T	0.0328032	1006
14	rs28621042	G	A	0.0109344	1006
14	rs74632587	C	G	0.00994036	1006
14	rs28580543	C	T	0.475149	1006
14	rs61996624	G	T	0.445328	1006
14	rs61996625	C	T	0.445328	1006
14	rs10129756	T	C	0.152087	1006
14	rs111696693	C	G	0.028827	1006
14	rs74090262	C	T	0.026839	1006
14	rs111581880	C	T	0.028827	1006
14	rs72717005	C	T	0.0198807	1006
14	rs189973784	A	G	0.0208748	1006
14	rs2497292	T	C	0.0964215	1006
14	rs72717006	G	A	0.0377734	1006
14	rs71419803	G	A	0.130219	1006
14	rs7159400	T	G	0.534791	1006
14	rs7159418	T	G	0.534791	1006
14	rs117724824	G	A	0.0208748	1006
14	rs73360284	C	T	0.0119284	1006
14	rs10129870	A	G	0.0119284	1006
14	rs10130331	G	A	0.0119284	1006
14	rs10142509	T	C	0.0119284	1006
14	rs12880369	G	C	0.0208748	1006
14	rs4509954	C	G	0.534791	1006
14	rs7147255	G	A	0.0616302	1006
14	rs7148788	T	G	0.534791	1006
14	rs10133390	G	A	0.0119284	1006
14	rs7149115	T	C	0.102386	1006
14	rs7148194	G	A	0.0904573	1006
14	rs12184965	C	T	0.445328	1006
14	rs75276029	A	G	0.10338	1006
14	rs73360294	A	G	0.102386	1006
14	rs113260478	C	G	0.0228628	1006
14	rs72717007	C	T	0.44334	1006
14	rs78830857	G	A	0.0119284	1006
14	rs117953529	G	A	0.0218688	1006
14	rs73360295	C	T	0.0129225	1006
14	rs28515738	G	A	0.553678	1006
14	rs74090273	A	G	0.0904573	1006
14	rs74090275	G	A	0.0904573	1006
14	rs74090276	A	G	0.0904573	1006
14	rs10220498	A	G	0.554672	1006
14	rs12588447	A	G	0.102386	1006
14	rs57530723	T	C	0.102386	1006
14	rs112849692	A	G	0.028827	1006
14	rs112361477	G	A	0.0228628	1006
14	rs10143192	A	G	0.102386	1006
14	rs10143462	G	A	0.455268	1006
14	rs10143555	G	A	0.0119284	1006
14	rs117914192	C	T	0.028827	1006
14	rs78614634	A	G	0.0119284	1006
14	rs10146375	C	T	0.0735586	1006
14	rs111333260	T	C	0.0228628	1006
14	rs10146391	C	T	0.0119284	1006
14	rs3935418	C	G	0.102386	1006
14	rs10135847	T	C	0.102386	1006
14	rs10149129	A	G	0.0954274	1006
14	rs4072966	A	G	0.0954274	1006
14	rs73362216	C	T	0.0467197	1006
14	rs185584923	C	T	0.0228628	1006
14	rs143220776	C	A	0.0218688	1006
14	rs61497697	G	A	0.121272	1006
14	rs12146969	C	T	0.449304	1006
14	rs12878734	G	T	0.128231	1006
14	rs76418257	G	A	0.0298211	1006
14	rs73362221	G	A	0.0397614	1006
14	rs74090298	G	A	0.0347913	1006
14	rs71419804	G	A	0.131213	1006
14	rs10142060	T	C	0.682903	1006
14	rs77602211	C	T	0.0119284	1006
14	rs12879965	G	A	0.444334	1006
14	rs71419805	G	T	0.157058	1006
14	rs34505020	A	G	0.127237	1006
14	rs143653523	C	G	0.028827	1006
14	rs11845935	T	G	0.675944	1006
14	rs4511459	A	G	0.67495	1006
14	rs34086344	C	A	0.445328	1006
14	rs34839880	A	C	0.161034	1006
14	rs8003204	T	C	0.676938	1006
14	rs75503781	G	T	0.128231	1006
14	rs113047087	C	T	0.028827	1006
14	rs8022850	G	C	0.233598	1006
14	rs79088218	G	A	0.0487078	1006
14	rs8023056	G	C	0.675944	1006
14	rs58636128	G	A	0.156064	1006
14	rs142683825	G	C	0.028827	1006
14	rs8023083	C	T	0.00497018	1006
14	rs8023157	A	G	0.675944	1006
14	rs138747322	C	T	0.0347913	1006
14	rs77636476	G	A	0.125249	1006
14	rs73362232	A	G	0.00497018	1006
14	rs118089299	C	T	0.0228628	1006
14	rs116844938	G	T	0.0149105	1006
14	rs12882832	C	T	0.675944	1006
14	rs73362234	A	G	0.027833	1006
14	rs113693764	G	A	0.027833	1006
14	rs76289482	T	A	0.027833	1006
14	rs8019892	C	T	0.514911	1006
14	rs12895469	G	C	0.126243	1006
14	rs12895202	C	T	0.12326	1006
14	rs12895643	G	A	0.125249	1006
14	rs12895392	C	G	0.126243	1006
14	rs8020627	G	A	0.405567	1006
14	rs35780024	G	A	0.127237	1006
14	rs28516433	T	C	0.00397614	1006
14	rs28497903	G	A	0.00397614	1006
14	rs10134193	T	C	0.651093	1006
14	rs4075527	T	G	0.677932	1006
14	rs112795211	C	T	0.027833	1006
14	rs12892279	T	G	0.514911	1006
14	rs35027920	G	A	0.128231	1006
14	rs112246454	G	A	0.027833	1006
14	rs12892130	C	T	0.539761	1006
14	rs111976345	C	T	0.0328032	1006
14	rs111401796	G	A	0.00397614	1006
14	rs114076157	G	A	0.027833	1006
14	rs61996656	T	A	0.678926	1006
14	rs61998764	A	G	0.591451	1006
14	rs11850666	A	G	0.681909	1006
14	rs76749260	C	T	0.027833	1006
14	rs28573757	G	C	0.548708	1006
14	rs72717021	C	T	0.0298211	1006
14	rs12896038	C	T	0.423459	1006
14	rs112913978	C	G	0.0328032	1006
14	rs4375586	G	A	0.515905	1006
14	rs12432819	G	A	0.354871	1006
14	rs115088647	C	T	0.028827	1006
14	rs11850438	T	C	0.55169	1006
14	rs11622892	C	T	0.026839	1006
14	rs61998765	C	T	0.0586481	1006
14	rs4482208	G	A	0.519881	1006
14	rs34687899	C	T	0.0337972	1006
14	rs35034661	G	T	0.237575	1006
14	rs35623977	G	C	0.275348	1006
14	rs117763903	C	T	0.027833	1006
14	rs72717023	T	G	0.0914513	1006
14	rs72717024	C	G	0.315109	1006
14	rs77505595	T	G	0.0258449	1006
14	rs74087236	G	C	0.0626243	1006
14	rs68036376	C	A	0.282306	1006
14	rs74087237	G	T	0.0447316	1006
14	rs74087238	C	A	0.0427435	1006
14	rs10083398	C	T	0.0506958	1006
14	rs74087240	C	T	0.0447316	1006
14	rs74087243	A	G	0.0447316	1006
14	rs4078390	C	G	0.0457256	1006
14	rs7144831	G	A	0.310139	1006
14	rs74087244	A	G	0.0457256	1006
14	rs118114713	C	T	0.0129225	1006
14	rs74087245	C	T	0.0347913	1006
14	rs74087247	C	T	0.0457256	1006
14	rs12050370	A	G	0.0347913	1006
14	rs79801821	G	T	0.0506958	1006
14	rs74087248	C	T	0.0347913	1006
14	rs11850370	C	T	0.28827	1006
14	rs11851356	C	T	0.289264	1006
14	rs11628649	C	T	0.312127	1006
14	rs118150168	C	T	0.0506958	1006
14	rs79464297	C	T	0.0457256	1006
14	rs78788865	G	A	0.0347913	1006
14	rs138319807	G	A	0.0159046	1006
14	rs74087251	C	T	0.0347913	1006
14	rs7142792	C	T	0.302187	1006
14	rs72717026	C	A	0.302187	1006
14	rs4906423	G	A	0.302187	1006
14	rs141076301	A	G	0.0357853	1006
14	rs76697193	G	T	0.0347913	1006
14	rs11628351	C	G	0.351889	1006
14	rs11629358	G	A	0.256461	1006
14	rs11621752	A	G	0.697813	1006
14	rs11160794	C	G	0.666998	1006
14	rs4906424	G	A	0.611332	1006
14	rs71419814	G	A	0.537773	1006
14	rs4906426	A	C	0.538767	1006
14	rs12890053	C	T	0.27833	1006
14	rs4906427	G	A	0.537773	1006
14	rs4243742	C	A	0.83499	1006
14	rs4243743	T	C	0.83499	1006
14	rs4403995	G	T	0.83499	1006
14	rs4338728	G	A	0.55169	1006
14	rs4467012	C	T	0.55169	1006
14	rs4264329	A	G	0.55169	1006
14	rs78122119	C	T	0.0397614	1006
14	rs10139025	A	G	0.540755	1006
14	rs183777965	T	C	0.0149105	1006
14	rs10139344	G	A	0.539761	1006
14	rs10139194	C	T	0.55169	1006
14	rs10139286	C	G	0.55169	1006
14	rs10139214	A	G	0.55169	1006
14	rs10139393	C	A	0.83499	1006
14	rs10139536	G	A	0.55169	1006
14	rs10131003	T	C	0.55169	1006
14	rs11625619	G	C	0.27833	1006
14	rs11621371	T	A	0.83499	1006
14	rs12880083	A	G	0.550696	1006
14	rs4998586	G	A	0.55666	1006
14	rs4998587	T	C	0.552684	1006
14	rs4998588	A	C	0.552684	1006
14	rs113696812	T	A	0.0109344	1006
14	rs4998589	T	C	0.832008	1006
14	rs34757878	G	A	0.272366	1006
14	rs72717043	C	T	0.0656064	1006
14	rs4998590	C	T	0.55169	1006
14	rs4998591	A	G	0.552684	1006
14	rs112125687	G	A	0.0109344	1006
14	rs76874488	G	A	0.0109344	1006
14	rs7148170	C	A	0.540755	1006
14	rs7148495	G	A	0.540755	1006
14	rs11626806	G	T	0.0606362	1006
14	rs7148523	G	A	0.552684	1006
14	rs12885951	C	T	0.27833	1006
14	rs7150187	T	G	0.552684	1006
14	rs7149206	G	A	0.840954	1006
14	rs7149080	C	G	0.552684	1006
14	rs144509909	G	A	0.0109344	1006
14	rs11627964	C	T	0.540755	1006
14	rs72717049	C	G	0.279324	1006
14	rs11623970	T	C	0.56163	1006
14	rs11628076	C	T	0.538767	1006
14	rs8017024	A	G	0.840954	1006
14	rs112844094	C	T	0.0109344	1006
14	rs8017339	A	G	0.840954	1006
14	rs75158521	T	C	0.0109344	1006
14	rs75192026	T	C	0.0109344	1006
14	rs139920092	G	A	0.0119284	1006
14	rs12432175	G	A	0.0109344	1006
14	rs117254832	T	C	0.0248509	1006
14	rs79498386	A	G	0.0109344	1006
14	rs72700006	T	C	0.0705765	1006
14	rs8010498	T	C	0.840954	1006
14	rs187637656	T	A	0.0109344	1006
14	rs35788973	C	T	0.279324	1006
14	rs7142555	T	G	0.840954	1006
14	rs61997090	C	T	0.0586481	1006
14	rs3803285	G	A	0.539761	1006
14	rs149770852	G	T	0.0109344	1006
14	rs112214360	C	A	0.0109344	1006
14	rs118056085	T	C	0.055666	1006
14	rs11628870	C	T	0.279324	1006
14	rs11629021	G	C	0.279324	1006
14	rs4072199	T	C	0.552684	1006
14	rs4072200	A	G	0.279324	1006
14	rs8021721	G	A	0.56163	1006
14	rs4335718	T	G	0.831014	1006
14	rs139723569	C	G	0.0218688	1006
14	rs8022201	G	T	0.539761	1006
14	rs4074959	C	T	0.279324	1006
14	rs112205250	C	T	0.0119284	1006
14	rs3935521	G	A	0.539761	1006
14	rs117634561	G	A	0.0258449	1006
14	rs3935837	C	T	0.277336	1006
14	rs117687605	C	T	0.0218688	1006
14	rs4614660	G	C	0.83002	1006
14	rs117467353	A	G	0.055666	1006
14	rs143448041	G	A	0.0129225	1006
14	rs3935133	T	C	0.0357853	1006
14	rs3935134	A	G	0.840954	1006
14	rs4073859	G	A	0.539761	1006
14	rs147231955	G	A	0.0109344	1006
14	rs117147758	C	T	0.0109344	1006
14	rs6576020	A	C	0.833002	1006
14	rs7148182	C	T	0.269384	1006
14	rs7148375	C	T	0.269384	1006
14	rs117572930	G	T	0.0139165	1006
14	rs111519902	T	C	0.0109344	1006
14	rs72700088	G	A	0.269384	1006
14	rs8016595	C	T	0.269384	1006
14	rs11624904	G	C	0.837972	1006
14	rs35832611	C	T	0.269384	1006
14	rs4363804	C	T	0.827038	1006
14	rs4447351	A	G	0.33499	1006
14	rs10132005	T	C	0.210736	1006
14	rs10143250	C	T	0.557654	1006
14	rs117027509	T	C	0.0159046	1006
14	rs4265746	T	C	0.54672	1006
14	rs4304958	T	C	0.54672	1006
14	rs4486819	A	T	0.557654	1006
14	rs4374098	C	T	0.54672	1006
14	rs10146425	C	A	0.555666	1006
14	rs4306437	T	C	0.544732	1006
14	rs4488388	A	C	0.544732	1006
14	rs10438245	A	G	0.544732	1006
14	rs4363790	T	C	0.544732	1006
14	rs4444263	G	A	0.544732	1006
14	rs11622071	A	G	0.544732	1006
14	rs145179587	C	T	0.0109344	1006
14	rs75637670	A	T	0.0109344	1006
14	rs9324075	A	T	0.838966	1006
14	rs10136016	A	G	0.837972	1006
14	rs10148383	T	C	0.837972	1006
14	rs113129926	C	T	0.0109344	1006
14	rs7153888	C	T	0.544732	1006
14	rs7154399	G	A	0.544732	1006
14	rs190255336	C	T	0.0109344	1006
14	rs4457937	A	G	0.837972	1006
14	rs7154429	C	T	0.550696	1006
14	rs12897020	T	C	0.544732	1006
14	rs8022252	G	C	0.545726	1006
14	rs8021989	A	G	0.50994	1006
14	rs8022794	G	A	0.544732	1006
14	rs74898048	C	T	0.0109344	1006
14	rs4347563	C	T	0.545726	1006
14	rs4274375	T	G	0.545726	1006
14	rs34540940	C	A	0.271372	1006
14	rs4275789	T	C	0.555666	1006
14	rs4558342	G	T	0.544732	1006
14	rs10149178	G	T	0.544732	1006
14	rs7161071	G	A	0.837972	1006
14	rs12878721	G	A	0.544732	1006
14	rs188012703	C	T	0.0159046	1006
14	rs34424772	C	T	0.272366	1006
14	rs12432286	A	G	0.836978	1006
14	rs11623015	C	T	0.544732	1006
14	rs10135432	C	T	0.544732	1006
14	rs7152580	C	A	0.544732	1006
14	rs148591497	T	C	0.0109344	1006
14	rs13313386	A	G	0.544732	1006
14	rs61997092	C	G	0.139165	1006
14	rs118177394	C	T	0.0656064	1006
14	rs11624597	G	C	0.0387674	1006
14	rs72702129	C	T	0.0705765	1006
14	rs35490559	C	G	0.543738	1006
14	rs111445790	C	A	0.0109344	1006
14	rs11625727	A	G	0.543738	1006
14	rs4502146	C	G	0.833996	1006
14	rs12885935	G	A	0.274354	1006
14	rs4503729	C	G	0.54175	1006
14	rs139481414	C	T	0.0248509	1006
14	rs8003023	T	G	0.26839	1006
14	rs185713772	A	G	0.00497018	1006
14	rs4900611	A	G	0.0129225	1006
14	rs144979468	C	T	0.0109344	1006
14	rs112873001	A	G	0.0109344	1006
14	rs56133700	A	G	0.245527	1006
14	rs4906429	C	T	0.582505	1006
14	rs74466302	T	G	0.0308151	1006
14	rs4906430	A	G	0.828032	1006
14	rs147531617	C	T	0.0119284	1006
14	rs4288931	G	C	0.828032	1006
14	rs148733561	T	C	0.0218688	1006
14	rs4483795	T	C	0.832008	1006
14	rs4906431	A	G	0.43837	1006
14	rs8020241	C	A	0.0815109	1006
14	rs61997096	C	T	0.181909	1006
14	rs10131020	G	A	0.125249	1006
14	rs7144780	T	C	0.247515	1006
14	rs34178085	A	G	0.428429	1006
14	rs12587325	C	T	0.181909	1006
14	rs72704055	C	T	0.124254	1006
14	rs11624098	C	T	0.254473	1006
14	rs8023106	A	C	0.0675944	1006
14	rs8003169	A	G	0.133201	1006
14	rs11625175	C	T	0.0467197	1006
14	rs6576023	G	A	0.11829	1006
14	rs8003900	G	A	0.372763	1006
14	rs145604718	C	T	0.0208748	1006
14	rs141380903	C	T	0.0109344	1006
14	rs34537975	G	T	0.082505	1006
14	rs72704057	G	A	0.232604	1006
14	rs77248646	C	T	0.124254	1006
14	rs7153223	T	C	0.373757	1006
14	rs11850450	C	T	0.12326	1006
14	rs11850420	A	G	0.521869	1006
14	rs11850496	C	T	0.366799	1006
14	rs11160798	T	C	0.370775	1006
14	rs10136831	T	C	0.388668	1006
14	rs11626849	T	C	0.372763	1006
14	rs11622102	A	G	0.372763	1006
14	rs75375763	C	G	0.0367793	1006
14	rs7147827	A	G	0.387674	1006
14	rs4577016	A	G	0.372763	1006
14	rs3935767	G	A	0.371769	1006
14	rs4614661	C	A	0.122266	1006
14	rs28652801	G	A	0.372763	1006
14	rs3935005	G	A	0.12326	1006
14	rs72704060	G	A	0.232604	1006
14	rs4993267	C	T	0.375746	1006
14	rs142270903	C	T	0.0238569	1006
14	rs7154167	C	T	0.373757	1006
14	rs72704061	A	G	0.233598	1006
14	rs7155678	T	C	0.372763	1006
14	rs7156059	T	C	0.372763	1006
14	rs7156192	T	C	0.372763	1006
14	rs7154928	A	G	0.372763	1006
14	rs7155082	C	A	0.372763	1006
14	rs10137134	C	T	0.372763	1006
14	rs10139451	A	G	0.371769	1006
14	rs10139455	A	G	0.371769	1006
14	rs74436077	G	A	0.0168986	1006
14	rs78460270	G	A	0.232604	1006
14	rs12588370	A	G	0.372763	1006
14	rs12591007	T	C	0.372763	1006
14	rs12588430	C	T	0.372763	1006
14	rs11160799	A	G	0.373757	1006
14	rs11160800	T	G	0.373757	1006
14	rs34526701	A	G	0.233598	1006
14	rs76346085	A	G	0.0715706	1006
14	rs28545079	G	A	0.374751	1006
14	rs28669700	A	G	0.372763	1006
14	rs28619327	T	C	0.372763	1006
14	rs35667106	G	A	0.372763	1006
14	rs28585551	T	C	0.372763	1006
14	rs34745104	C	T	0.0526839	1006
14	rs28517288	G	C	0.380716	1006
14	rs28714517	C	G	0.379722	1006
14	rs28497233	G	A	0.379722	1006
14	rs10143521	G	C	0.379722	1006
14	rs10132768	T	C	0.38171	1006
14	rs76970682	G	A	0.116302	1006
14	rs10146211	G	T	0.380716	1006
14	rs61997097	C	T	0.0675944	1006
14	rs75544465	C	T	0.0328032	1006
14	rs117150628	G	A	0.0228628	1006
```
