## Supplementary material for "Characterization of shared and ancestry-specific signals driving complex traits using multi-ancestry fine-mapping": s1_ref.bim

```
14	rs72704712	0	103312965	T	G
14	rs117987631	0	103313904	T	G
14	rs35999142	0	103314218	T	G
14	rs75787795	0	103315659	G	A
14	rs4906268	0	103318174	T	C
14	rs143725120	0	103318778	C	G
14	rs116994188	0	103319149	C	T
14	rs117452846	0	103319211	A	C
14	rs138808860	0	103319311	A	T
14	rs57613851	0	103319835	C	T
14	rs8016689	0	103319981	C	T
14	rs8017180	0	103320100	G	C
14	rs71417832	0	103320528	A	G
14	rs2092973	0	103320961	G	A
14	rs2103928	0	103320988	C	T
14	rs8003422	0	103321603	G	A
14	rs10131869	0	103322031	C	G
14	rs149483437	0	103322322	G	A
14	rs117064415	0	103322702	T	C
14	rs117488712	0	103322879	T	C
14	rs7151954	0	103323448	A	G
14	rs150005050	0	103323457	G	T
14	rs62008992	0	103323519	C	G
14	rs7153002	0	103323915	C	T
14	rs7154352	0	103323947	T	C
14	rs1956161	0	103325757	T	G
14	rs8013266	0	103326780	T	C
14	rs8012367	0	103326798	G	C
14	rs8012557	0	103326936	G	C
14	rs72704716	0	103327106	G	T
14	rs8022110	0	103328158	C	T
14	rs71417833	0	103328348	T	G
14	rs7145509	0	103329430	C	A
14	rs147297419	0	103329836	A	G
14	rs9671694	0	103330144	C	G
14	rs6575932	0	103330609	T	C
14	rs142767794	0	103330633	C	G
14	rs564306260	0	103330663	T	A
14	rs12588749	0	103330873	C	T
14	rs115701462	0	103330898	A	T
14	rs143532707	0	103330980	C	T
14	rs79217997	0	103331275	G	A
14	rs10144464	0	103331590	A	T
14	rs12435483	0	103331608	C	T
14	rs148205260	0	103332408	A	G
14	rs142008170	0	103332417	G	A
14	rs139228291	0	103333121	G	T
14	rs76358155	0	103333255	T	A
14	rs28562428	0	103334572	A	C
14	rs117876305	0	103334659	T	C
14	rs28372031	0	103335242	T	C
14	rs28380761	0	103335342	G	A
14	rs10134833	0	103335950	C	T
14	rs28670970	0	103336804	C	T
14	rs8004192	0	103337253	T	C
14	rs144038055	0	103337258	C	T
14	rs56207619	0	103337635	C	T
14	rs151160565	0	103338068	A	G
14	rs2295402	0	103338324	T	A
14	rs34143238	0	103338568	G	A
14	rs147565097	0	103339084	A	G
14	rs78942044	0	103339846	A	G
14	rs941589	0	103341056	T	C
14	rs147556358	0	103341478	T	G
14	rs1131877	0	103342049	T	C
14	rs145723527	0	103343055	C	T
14	rs150769386	0	103343321	C	T
14	rs147157314	0	103343474	T	A
14	rs145464444	0	103343643	G	A
14	rs11627090	0	103344008	A	G
14	rs9324052	0	103344307	C	A
14	rs11627352	0	103344514	G	T
14	rs66666997	0	103345026	G	C
14	rs10149939	0	103345467	G	A
14	rs117228234	0	103346300	A	G
14	rs6575933	0	103346616	A	G
14	rs7143563	0	103346828	T	C
14	rs7143578	0	103346839	T	A
14	rs7154305	0	103348743	C	G
14	rs12588339	0	103349176	G	A
14	rs12590238	0	103350197	C	G
14	rs112213066	0	103350411	A	G
14	rs72704725	0	103350590	C	A
14	rs7157267	0	103350813	T	C
14	rs12898022	0	103351529	C	T
14	rs3783384	0	103351830	C	T
14	rs78207301	0	103352164	G	T
14	rs10132144	0	103352166	G	C
14	rs28410620	0	103352683	C	T
14	rs150297784	0	103352949	C	T
14	rs144783170	0	103353016	C	T
14	rs147262462	0	103353072	A	C
14	rs72704726	0	103353101	A	G
14	rs142249415	0	103353376	C	A
14	rs191472828	0	103354088	C	T
14	rs11160705	0	103354184	G	A
14	rs117530275	0	103356317	G	A
14	rs72704727	0	103357249	C	T
14	rs10148367	0	103357310	C	T
14	rs2273393	0	103357603	G	T
14	rs72704731	0	103358070	A	C
14	rs8008502	0	103359492	G	A
14	rs148515519	0	103359545	C	G
14	rs12588538	0	103360000	A	G
14	rs4243736	0	103360440	G	A
14	rs11626584	0	103361691	C	T
14	rs11160706	0	103361736	G	A
14	rs57521303	0	103361937	T	C
14	rs4906269	0	103362017	A	C
14	rs77932620	0	103362204	G	A
14	rs55692144	0	103362237	C	T
14	rs11627771	0	103362724	A	G
14	rs182442916	0	103362780	T	A
14	rs76334892	0	103363805	T	G
14	rs4906270	0	103364737	G	T
14	rs118069327	0	103365185	A	G
14	rs74405055	0	103365990	A	G
14	rs7156339	0	103366698	C	T
14	rs112520413	0	103366718	A	G
14	rs35999100	0	103366766	C	T
14	rs35230969	0	103366828	A	G
14	rs80129285	0	103367182	C	T
14	rs149497532	0	103367633	G	T
14	rs3783385	0	103367667	G	A
14	rs3783386	0	103367708	C	T
14	rs10132870	0	103368103	T	G
14	rs10132977	0	103370119	C	T
14	rs9671376	0	103370163	C	T
14	rs141926895	0	103371247	G	A
14	rs141809538	0	103371412	G	A
14	rs72704737	0	103373434	C	G
14	rs117897999	0	103374160	C	A
14	rs117475076	0	103374167	C	T
14	rs117653635	0	103374442	C	T
14	rs11552465	0	103374884	T	C
14	rs45517731	0	103375194	G	A
14	rs74082969	0	103375540	A	G
14	rs4906271	0	103375594	T	A
14	rs4906272	0	103376031	C	T
14	rs4900558	0	103376828	G	A
14	rs10133111	0	103377321	G	A
14	rs45528941	0	103377349	C	T
14	rs11552464	0	103377354	T	G
14	rs117858701	0	103377477	A	G
14	rs1950636	0	103378665	G	A
14	rs11629241	0	103379225	T	C
14	rs117406158	0	103379649	T	G
14	rs75258146	0	103380196	C	T
14	rs7147331	0	103380208	T	A
14	rs76327888	0	103380403	G	T
14	rs146982438	0	103380425	G	A
14	rs72704741	0	103381882	C	T
14	rs2224234	0	103382038	A	C
14	rs3918502	0	103382084	G	A
14	rs72704742	0	103383364	C	T
14	rs147018389	0	103383531	C	T
14	rs11625814	0	103383581	C	T
14	rs57401327	0	103384534	T	C
14	rs11850915	0	103385073	A	G
14	rs74082980	0	103385242	A	G
14	rs58472533	0	103385634	A	G
14	rs76221244	0	103387661	A	G
14	rs4906274	0	103387732	G	A
14	rs4906275	0	103387971	C	G
14	rs76878383	0	103388754	C	T
14	rs1211497	0	103388780	A	T
14	rs113016035	0	103388795	C	T
14	rs59793431	0	103388939	C	G
14	rs57687948	0	103388952	C	T
14	rs2295828	0	103388999	T	C
14	rs2295829	0	103389003	G	C
14	rs1190225	0	103389214	C	T
14	rs533063234	0	103389354	T	C
14	rs1190226	0	103390383	T	C
14	rs1190227	0	103391698	C	A
14	rs1190228	0	103391743	A	G
14	rs79509853	0	103391985	C	T
14	rs1190229	0	103392249	A	G
14	rs1190230	0	103392734	T	C
14	rs28548211	0	103392839	T	C
14	rs143937911	0	103393043	C	T
14	rs13379138	0	103393161	G	A
14	rs1190232	0	103393594	T	G
14	rs1190233	0	103397055	G	C
14	rs34124488	0	103397120	T	C
14	rs117424118	0	103397631	G	A
14	rs34975594	0	103397898	G	A
14	rs6575935	0	103398034	A	G
14	rs1190234	0	103398706	G	A
14	rs7857	0	103398891	C	T
14	rs35675176	0	103399202	G	A
14	rs4708	0	103399448	T	C
14	rs35064888	0	103400003	T	C
14	rs17101071	0	103400350	C	T
14	rs35626931	0	103400632	G	C
14	rs35566051	0	103400905	C	T
14	rs1190235	0	103401144	T	C
14	rs12432253	0	103401204	T	G
14	rs111639824	0	103401215	T	C
14	rs147558195	0	103401239	C	T
14	rs72704744	0	103401561	G	A
14	rs147733561	0	103401852	T	C
14	rs141103289	0	103401853	A	G
14	rs150243351	0	103401854	T	C
14	rs12884762	0	103401924	T	C
14	rs78396662	0	103402151	A	G
14	rs117516454	0	103403865	C	T
14	rs17101079	0	103403998	C	G
14	rs10129841	0	103404159	A	G
14	rs34201193	0	103404716	C	T
14	rs34057572	0	103404844	C	T
14	rs77448485	0	103405852	G	C
14	rs116889152	0	103405929	T	C
14	rs17101081	0	103406075	G	A
14	rs2269317	0	103406368	C	T
14	rs34573169	0	103408463	G	A
14	rs35044711	0	103408550	G	A
14	rs2269318	0	103408619	G	A
14	rs79660967	0	103408813	C	T
14	rs8008231	0	103408900	A	G
14	rs1190236	0	103409050	T	C
14	rs35880662	0	103409663	C	G
14	rs34105677	0	103410976	G	A
14	rs10135200	0	103411004	A	G
14	rs10135776	0	103411295	G	C
14	rs911627	0	103411835	C	T
14	rs10136124	0	103411857	C	T
14	rs10138676	0	103412101	C	T
14	rs2403107	0	103412268	T	C
14	rs11629076	0	103412379	T	G
14	rs8007077	0	103413454	T	C
14	rs34468732	0	103413534	T	C
14	rs8007924	0	103413941	T	C
14	rs12886225	0	103414179	G	A
14	rs17101096	0	103414293	G	A
14	rs1885406	0	103415405	C	G
14	rs2269319	0	103415714	A	G
14	rs12590961	0	103416096	G	A
14	rs12100549	0	103417030	C	T
14	rs9806052	0	103417519	T	G
14	rs139010932	0	103417894	G	C
14	rs35097278	0	103418573	G	A
14	rs139742094	0	103419913	G	A
14	rs10131251	0	103422511	A	G
14	rs10131775	0	103422829	G	A
14	rs143137101	0	103423073	G	A
14	rs2269320	0	103424085	T	C
14	rs10138056	0	103424854	A	G
14	rs10138133	0	103424897	A	G
14	rs17101099	0	103425119	G	A
14	rs34440792	0	103426095	C	T
14	rs35045068	0	103426418	C	A
14	rs7146987	0	103426473	C	T
14	rs10136828	0	103427555	T	C
14	rs150187561	0	103428169	C	T
14	rs34790978	0	103428691	A	T
14	rs35628388	0	103429052	T	A
14	rs36042291	0	103429096	G	A
14	rs34301396	0	103429420	T	C
14	rs35162324	0	103429772	G	A
14	rs34407983	0	103429786	T	C
14	rs2285013	0	103429825	A	G
14	rs3818287	0	103430547	C	A
14	rs35128285	0	103430596	C	T
14	rs34360601	0	103430644	G	A
14	rs7145178	0	103431472	C	T
14	rs7145212	0	103431516	C	A
14	rs7147226	0	103431870	T	C
14	rs28368893	0	103433263	C	T
14	rs34444394	0	103433286	C	T
14	rs911630	0	103433816	C	T
14	rs34738319	0	103433987	G	A
14	rs34389765	0	103434073	C	G
14	rs2093414	0	103434530	T	A
14	rs2896462	0	103434739	A	G
14	rs17101116	0	103436183	G	C
14	rs34838123	0	103437545	G	C
14	rs12897281	0	103437630	G	A
14	rs4398049	0	103438905	A	G
14	rs28668167	0	103438939	C	T
14	rs34613374	0	103439192	C	T
14	rs2239660	0	103439910	G	C
14	rs149278269	0	103439994	C	G
14	rs17101126	0	103440684	C	T
14	rs34900267	0	103441506	G	A
14	rs34318352	0	103441837	G	T
14	rs35953480	0	103442209	G	A
14	rs35459127	0	103442995	T	C
14	rs2285014	0	103443232	A	G
14	rs192018318	0	103443352	C	T
14	rs35625223	0	103443505	C	A
14	rs28623763	0	103443533	G	A
14	rs1977233	0	103443561	A	G
14	rs35901984	0	103443578	C	T
14	rs34284171	0	103444161	G	C
14	rs17589695	0	103444293	A	G
14	rs2301124	0	103445296	G	A
14	rs78825109	0	103445844	C	T
14	rs12892877	0	103445909	C	T
14	rs138371635	0	103447800	T	G
14	rs117085326	0	103447973	C	T
14	rs7152460	0	103448070	T	C
14	rs139861451	0	103448539	G	T
14	rs28731078	0	103448971	T	G
14	rs28760288	0	103449032	T	A
14	rs114320872	0	103449538	C	T
14	rs2269322	0	103449773	C	T
14	rs28655094	0	103450695	A	G
14	rs34334082	0	103450958	G	A
14	rs1885407	0	103451713	T	G
14	rs35106689	0	103452293	G	A
14	rs35202201	0	103453067	T	C
14	rs3818288	0	103453109	C	T
14	rs34644161	0	103453393	T	C
14	rs12323545	0	103454053	A	G
14	rs7156234	0	103454328	G	A
14	rs10140685	0	103455008	G	A
14	rs144821547	0	103455099	G	A
14	rs10140827	0	103455349	C	T
14	rs117684165	0	103455892	G	A
14	rs143685745	0	103456039	T	G
14	rs118066075	0	103456456	G	A
14	rs114135501	0	103456488	C	T
14	rs74085588	0	103456702	C	T
14	rs138747164	0	103457138	C	T
14	rs116941315	0	103458124	G	C
14	rs114588484	0	103458277	T	C
14	rs75051938	0	103459051	C	G
14	rs28696240	0	103460197	T	G
14	rs28656240	0	103460199	C	G
14	rs2269323	0	103460215	C	T
14	rs17101142	0	103460725	A	G
14	rs34217945	0	103461103	T	C
14	rs34873665	0	103461307	G	A
14	rs28689806	0	103461566	C	T
14	rs13379309	0	103461702	A	G
14	rs13379310	0	103461763	A	C
14	rs13379319	0	103461932	G	C
14	rs17101145	0	103461951	G	A
14	rs34046954	0	103462354	G	A
14	rs34781435	0	103462518	T	C
14	rs56285866	0	103462558	T	A
14	rs35775421	0	103462580	G	A
14	rs12889010	0	103462672	G	A
14	rs9806109	0	103463102	C	T
14	rs7157813	0	103463561	G	A
14	rs17101146	0	103463599	G	A
14	rs149124842	0	103463712	C	T
14	rs74667857	0	103463994	G	A
14	rs9806025	0	103464155	T	C
14	rs9805883	0	103464156	A	G
14	rs2301125	0	103464695	A	G
14	rs72704752	0	103465679	C	T
14	rs35954043	0	103466048	G	A
14	rs17101149	0	103466633	C	T
14	rs10139535	0	103467191	C	T
14	rs749782	0	103468305	T	C
14	rs2269324	0	103468597	C	T
14	rs35427844	0	103468989	C	T
14	rs36040787	0	103469233	C	T
14	rs2269325	0	103469371	G	A
14	rs10144671	0	103470647	T	C
14	rs34824325	0	103471109	G	A
14	rs7151784	0	103471138	G	A
14	rs8013731	0	103471156	A	G
14	rs148814019	0	103471322	G	A
14	rs113592900	0	103471765	G	A
14	rs138014493	0	103472184	C	T
14	rs10138567	0	103472190	C	T
14	rs142173521	0	103473039	T	C
14	rs10134342	0	103474291	T	G
14	rs17666599	0	103474578	C	T
14	rs8016439	0	103475202	A	C
14	rs34324543	0	103475228	T	C
14	rs10148346	0	103475289	A	G
14	rs35897010	0	103475474	G	A
14	rs872945	0	103475658	A	G
14	rs567818049	0	103476323	G	A
14	rs2269326	0	103476438	C	T
14	rs17101161	0	103476876	G	A
14	rs7145445	0	103477422	C	G
14	rs7146918	0	103477505	T	C
14	rs6575938	0	103477791	T	C
14	rs114805017	0	103478019	T	C
14	rs1570257	0	103478666	A	C
14	rs34005156	0	103478862	C	T
14	rs3260	0	103479900	T	C
14	rs12881741	0	103480017	G	A
14	rs35864317	0	103480056	C	G
14	rs35032793	0	103480919	T	A
14	rs10047845	0	103481677	G	C
14	rs2403109	0	103482441	G	A
14	rs72704754	0	103482781	G	A
14	rs111279024	0	103483181	G	T
14	rs117515502	0	103483631	G	A
14	rs7142173	0	103483881	C	A
14	rs117962882	0	103484221	T	C
14	rs2285017	0	103484440	T	C
14	rs35030701	0	103484784	G	A
14	rs751837	0	103484825	T	C
14	rs11627664	0	103485147	A	G
14	rs6575939	0	103485459	C	T
14	rs117234924	0	103485472	T	C
14	rs1106679	0	103485652	A	G
14	rs6575940	0	103485975	C	T
14	rs8020700	0	103486151	C	G
14	rs8021471	0	103486375	G	A
14	rs17101195	0	103486610	G	C
14	rs17101197	0	103486627	C	T
14	rs7160433	0	103486918	A	T
14	rs7149629	0	103487972	G	A
14	rs17101201	0	103488068	G	A
14	rs142705425	0	103488559	C	T
14	rs7151218	0	103488801	G	A
14	rs138631708	0	103489096	G	A
14	rs35084986	0	103490305	C	G
14	rs2896463	0	103490892	A	G
14	rs34083811	0	103491050	T	C
14	rs34047180	0	103491167	C	T
14	rs10150442	0	103491628	G	T
14	rs148967435	0	103491785	T	C
14	rs10130314	0	103492436	C	T
14	rs2403110	0	103492979	T	G
14	rs34508350	0	103493060	C	T
14	rs10134022	0	103493868	C	T
14	rs10149028	0	103494415	T	C
14	rs10137179	0	103494612	G	A
14	rs34150410	0	103495695	G	A
14	rs34528213	0	103495936	G	A
14	rs7144194	0	103495963	A	G
14	rs187395745	0	103496099	C	G
14	rs117883821	0	103496808	G	A
14	rs117132163	0	103496809	G	T
14	rs112785147	0	103498916	T	C
14	rs113710685	0	103499431	G	A
14	rs8005264	0	103499612	G	A
14	rs10138826	0	103500100	C	T
14	rs8005816	0	103501120	G	A
14	rs144734206	0	103501915	T	C
14	rs184560033	0	103501919	G	T
14	rs60007237	0	103501952	T	C
14	rs12887150	0	103501973	T	C
14	rs79102904	0	103502308	A	G
14	rs112869681	0	103502553	G	A
14	rs28638769	0	103502576	C	G
14	rs6575941	0	103502615	G	A
14	rs577769813	0	103503281	G	A
14	rs35485315	0	103503352	C	T
14	rs117671917	0	103504087	G	A
14	rs117911063	0	103504193	C	T
14	rs138918133	0	103504569	G	C
14	rs113619989	0	103505405	T	C
14	rs7146323	0	103505657	A	G
14	rs10150774	0	103507093	T	C
14	rs61731157	0	103507914	C	T
14	rs56077261	0	103509779	C	T
14	rs6575942	0	103510776	A	G
14	rs35887478	0	103512807	T	C
14	rs146208229	0	103514270	G	A
14	rs10144590	0	103514387	G	A
14	rs62006932	0	103514538	T	C
14	rs79489394	0	103515452	A	G
14	rs35504608	0	103515801	T	C
14	rs61410551	0	103515930	C	T
14	rs141036300	0	103516111	C	T
14	rs149568112	0	103517119	A	T
14	rs111288175	0	103517970	C	G
14	rs118077378	0	103518149	C	T
14	rs145396676	0	103518820	C	G
14	rs7150770	0	103518930	A	G
14	rs75817380	0	103518994	T	C
14	rs2301126	0	103519107	C	A
14	rs10137506	0	103519332	A	G
14	rs35771930	0	103519468	C	T
14	rs115035469	0	103519798	A	G
14	rs35965298	0	103519848	A	C
14	rs12893592	0	103519851	A	C
14	rs143773378	0	103519869	G	C
14	rs148645962	0	103519873	C	T
14	rs7152402	0	103520232	T	C
14	rs1190223	0	103520762	G	T
14	rs17101226	0	103520926	A	C
14	rs116993994	0	103522711	A	G
14	rs34276532	0	103524166	C	T
14	rs34681566	0	103524343	G	T
14	rs10143668	0	103526930	A	C
14	rs76062305	0	103527996	G	A
14	rs35382723	0	103528244	G	A
14	rs35085032	0	103530363	G	A
14	rs62006938	0	103530768	C	T
14	rs114558246	0	103531316	G	A
14	rs116777416	0	103532145	A	G
14	rs112699598	0	103532895	G	A
14	rs141159734	0	103533016	G	A
14	rs148707721	0	103534265	G	A
14	rs8003143	0	103534717	A	G
14	rs148818377	0	103535912	A	G
14	rs148374788	0	103536169	G	T
14	rs74082785	0	103536749	G	A
14	rs117309195	0	103537239	T	C
14	rs118072892	0	103537905	C	A
14	rs142932347	0	103538852	C	T
14	rs116922283	0	103539413	C	T
14	rs7149097	0	103539669	A	G
14	rs10145667	0	103539947	A	G
14	rs7143479	0	103540099	A	G
14	rs944004	0	103540256	C	T
14	rs35610473	0	103540510	G	A
14	rs7144521	0	103540673	A	G
14	rs7144982	0	103540728	G	A
14	rs7149952	0	103541096	G	C
14	rs12887651	0	103541538	C	T
14	rs112895247	0	103542021	G	T
14	rs78584137	0	103542182	A	G
14	rs111931810	0	103542189	C	G
14	rs78009999	0	103542367	G	A
14	rs140782226	0	103543198	C	T
14	rs28565400	0	103543687	C	T
14	rs28491506	0	103543797	T	C
14	rs117452166	0	103544369	C	T
14	rs138419761	0	103544420	G	A
14	rs150804479	0	103545007	A	G
14	rs10147340	0	103545173	C	T
14	rs10147347	0	103545192	C	T
14	rs11623646	0	103545602	T	C
14	rs11844761	0	103547430	G	A
14	rs11849097	0	103547484	T	C
14	rs12882253	0	103547943	C	T
14	rs11622471	0	103548040	A	C
14	rs112432193	0	103548232	A	G
14	rs138387453	0	103548708	C	T
14	rs142390910	0	103548713	T	C
14	rs11846926	0	103548963	C	T
14	rs12892295	0	103549083	C	T
14	rs192269050	0	103549262	T	C
14	rs149886033	0	103549315	T	A
14	rs8018586	0	103549650	G	A
14	rs28687021	0	103550346	T	C
14	rs28592811	0	103550388	G	C
14	rs55673022	0	103550480	T	A
14	rs12888934	0	103550485	G	T
14	rs12889119	0	103550625	G	A
14	rs142561977	0	103550649	C	T
14	rs2403124	0	103550760	A	T
14	rs7158285	0	103551662	G	C
14	rs72706625	0	103552278	C	G
14	rs2403125	0	103552398	G	A
14	rs12880869	0	103552422	T	A
14	rs2403126	0	103552735	C	G
14	rs117297360	0	103553201	G	C
14	rs146206386	0	103553746	A	G
14	rs7149179	0	103553883	G	C
14	rs7154919	0	103554150	T	A
14	rs150499233	0	103554168	C	G
14	rs944003	0	103554363	A	G
14	rs72706626	0	103554759	C	G
14	rs72706627	0	103555386	G	T
14	rs877498	0	103555424	G	A
14	rs877497	0	103555497	G	T
14	rs12882976	0	103556102	T	G
14	rs117313328	0	103557195	C	T
14	rs12888024	0	103557361	C	T
14	rs12888071	0	103557445	C	G
14	rs73356608	0	103557579	G	A
14	rs8019859	0	103558302	T	C
14	rs10149832	0	103558413	G	A
14	rs12894515	0	103558841	C	A
14	rs7141040	0	103558970	G	A
14	rs7142022	0	103558983	T	C
14	rs35716977	0	103559105	T	C
14	rs34976218	0	103559153	A	G
14	rs57913635	0	103559202	T	C
14	rs10130370	0	103559895	C	T
14	rs7160202	0	103560586	T	C
14	rs114127676	0	103560661	C	G
14	rs12880500	0	103561401	A	G
14	rs11621573	0	103561661	T	C
14	rs117626295	0	103562071	A	G
14	rs8017161	0	103563195	G	A
14	rs11628185	0	103563421	G	A
14	rs11624069	0	103563547	T	C
14	rs146773181	0	103563670	C	T
14	rs34300026	0	103563721	G	C
14	rs112859734	0	103564579	G	A
14	rs59643720	0	103564807	A	C
14	rs17101241	0	103564820	A	T
14	rs61462345	0	103564935	C	G
14	rs56839309	0	103564995	C	T
14	rs56956502	0	103565044	G	A
14	rs36027406	0	103565080	T	C
14	rs112626168	0	103565132	G	A
14	rs55780167	0	103565177	C	A
14	rs62006947	0	103565370	A	G
14	rs7151779	0	103566162	G	A
14	rs2297067	0	103566785	C	T
14	rs2297066	0	103566835	C	G
14	rs1057640	0	103566904	G	A
14	rs61418148	0	103567020	T	C
14	rs11624282	0	103567290	A	G
14	rs10131298	0	103568614	T	A
14	rs10142200	0	103568729	A	G
14	rs77071436	0	103568981	A	C
14	rs76657117	0	103569320	T	C
14	rs111915677	0	103569450	C	T
14	rs72706640	0	103569748	T	C
14	rs9324058	0	103570935	A	G
14	rs7150997	0	103571874	C	T
14	rs944002	0	103572815	A	G
14	rs117509675	0	103573070	C	T
14	rs10144543	0	103574714	C	T
14	rs41301467	0	103574968	G	C
14	rs2274685	0	103575070	A	G
14	rs118179675	0	103575396	A	G
14	rs113774073	0	103576178	T	C
14	rs28418471	0	103576292	G	A
14	rs729185	0	103576395	G	A
14	rs729184	0	103576415	A	G
14	rs729183	0	103576443	T	C
14	rs744153	0	103576444	C	G
14	rs3870	0	103576775	C	T
14	rs55897465	0	103577250	T	C
14	rs1077124	0	103577550	G	C
14	rs11621531	0	103577789	G	A
14	rs72706644	0	103578828	A	G
14	rs4906278	0	103578986	T	C
14	rs8004781	0	103580105	C	A
14	rs2403127	0	103580865	C	T
14	rs143702088	0	103582644	G	A
14	rs7155575	0	103582802	C	T
14	rs144473171	0	103583457	G	A
14	rs8007546	0	103584068	C	T
14	rs115352141	0	103584266	T	C
14	rs7145735	0	103584674	A	G
14	rs145756852	0	103585641	C	T
14	rs182501652	0	103585696	C	G
14	rs117649299	0	103586041	C	T
14	rs58248341	0	103586241	T	C
14	rs10130294	0	103587316	G	A
14	rs55975236	0	103587435	T	C
14	rs62007496	0	103588382	G	A
14	rs2282037	0	103588515	C	T
14	rs78729611	0	103588679	T	C
14	rs116958646	0	103589193	T	G
14	rs3759571	0	103589842	A	G
14	rs3759573	0	103590772	G	A
14	rs8176358	0	103591307	C	A
14	rs1132339	0	103593950	C	G
14	rs117907651	0	103594233	G	T
14	rs7159017	0	103595565	C	T
14	rs2234130	0	103595997	G	C
14	rs8176361	0	103596465	C	T
14	rs2234131	0	103596488	G	A
14	rs2234132	0	103596582	G	A
14	rs2234133	0	103596609	T	A
14	rs2297065	0	103597204	C	G
14	rs2234137	0	103597322	A	G
14	rs749206	0	103597565	G	A
14	rs2403128	0	103598449	A	G
14	rs8176364	0	103598672	C	T
14	rs8176365	0	103598736	C	G
14	rs1887940	0	103599311	G	A
14	rs944000	0	103599505	G	A
14	rs8176367	0	103599597	G	A
14	rs2234143	0	103599938	C	T
14	rs11160713	0	103600756	G	A
14	rs8176396	0	103601138	C	T
14	rs710100	0	103602278	A	G
14	rs1132350	0	103602657	C	T
14	rs4283165	0	103603495	G	A
14	rs8126	0	103603569	C	T
14	rs1052823	0	103603570	G	T
14	rs1052912	0	103603653	G	A
14	rs1803188	0	103603694	T	A
14	rs73356643	0	103603885	G	T
14	rs8176371	0	103604112	A	G
14	rs8176373	0	103604222	A	G
14	rs8176374	0	103604980	G	A
14	rs8176375	0	103605092	G	A
14	rs8176377	0	103605115	A	G
14	rs8176378	0	103605175	G	A
14	rs8008679	0	103605707	T	C
14	rs8176380	0	103605770	A	G
14	rs8176382	0	103605807	C	T
14	rs2183193	0	103606276	C	T
14	rs150985724	0	103606448	T	C
14	rs2149668	0	103606468	A	G
14	rs2183201	0	103607031	G	C
14	rs2149674	0	103607073	T	C
14	rs2149673	0	103607353	C	T
14	rs2183200	0	103607385	C	T
14	rs7156934	0	103607538	G	A
14	rs8003080	0	103608092	A	T
14	rs2183199	0	103608312	T	C
14	rs2149672	0	103608399	C	A
14	rs8004295	0	103608815	A	T
14	rs1958412	0	103609004	C	T
14	rs1958411	0	103609161	C	T
14	rs111809536	0	103609273	G	A
14	rs72706654	0	103609381	G	A
14	rs141124260	0	103609386	C	T
14	rs12435506	0	103609778	A	G
14	rs1958410	0	103609814	C	A
14	rs1958409	0	103609857	C	T
14	rs1958408	0	103609925	C	T
14	rs11160714	0	103610539	T	C
14	rs8007179	0	103610816	T	C
14	rs8005906	0	103610845	C	T
14	rs8006383	0	103610905	G	C
14	rs11844620	0	103610912	C	T
14	rs8010538	0	103611100	C	T
14	rs2403129	0	103611909	T	G
14	rs2403130	0	103611982	T	C
14	rs2403131	0	103612060	C	G
14	rs59138495	0	103612137	C	G
14	rs4435187	0	103612278	C	T
14	rs6575944	0	103612562	T	G
14	rs117124915	0	103612587	A	G
14	rs73358643	0	103612707	C	T
14	rs7155695	0	103612767	G	A
14	rs74083840	0	103612896	C	T
14	rs73358645	0	103613043	G	C
14	rs719252	0	103613192	A	C
14	rs11160715	0	103614655	T	C
14	rs7150854	0	103614968	G	A
14	rs12889548	0	103615319	T	G
14	rs8013574	0	103615399	A	G
14	rs8014278	0	103615840	A	G
14	rs4347562	0	103615997	A	G
14	rs117757183	0	103616388	A	C
14	rs7494282	0	103616483	A	T
14	rs10139416	0	103616746	T	A
14	rs8021282	0	103616903	T	A
14	rs138928483	0	103616955	T	C
14	rs148989489	0	103616956	G	A
14	rs8004470	0	103617118	G	A
14	rs61427129	0	103617198	C	A
14	rs2403132	0	103617222	G	A
14	rs4906279	0	103617809	A	C
14	rs4906280	0	103617950	C	T
14	rs875799	0	103618276	A	T
14	rs8011165	0	103618754	C	A
14	rs117968184	0	103618925	T	A
14	rs8011815	0	103618929	G	A
14	rs1887943	0	103619047	T	C
14	rs35133163	0	103619315	G	A
14	rs72706659	0	103619370	C	A
14	rs4906282	0	103619513	C	T
14	rs77922433	0	103619812	A	G
14	rs10137213	0	103619846	G	T
14	rs7401223	0	103620025	A	C
14	rs11160718	0	103620331	A	G
14	rs34292801	0	103620599	A	C
14	rs8012262	0	103620614	A	G
14	rs8012429	0	103620625	C	T
14	rs11850037	0	103620650	G	A
14	rs2896475	0	103620771	A	G
14	rs147911308	0	103621106	C	T
14	rs11628280	0	103621415	G	A
14	rs35877049	0	103622072	A	C
14	rs17101284	0	103622187	G	C
14	rs113554414	0	103622488	A	G
14	rs17101285	0	103622525	C	T
14	rs148241862	0	103622566	G	A
14	rs8003645	0	103622608	G	T
14	rs8003400	0	103622665	A	G
14	rs79601602	0	103622931	C	T
14	rs8008039	0	103623021	A	G
14	rs17669250	0	103623420	C	T
14	rs4900561	0	103623755	G	C
14	rs4906283	0	103623898	T	C
14	rs4906284	0	103624409	C	T
14	rs4906285	0	103624476	C	A
14	rs1887942	0	103624829	C	T
14	rs150160584	0	103625015	C	T
14	rs56007379	0	103625228	C	T
14	rs142429778	0	103625563	C	T
14	rs4906286	0	103625679	A	G
14	rs113180664	0	103625718	C	T
14	rs10484072	0	103626006	T	C
14	rs12880163	0	103626203	A	G
14	rs1985629	0	103626288	C	T
14	rs2011776	0	103626339	T	G
14	rs4457930	0	103626593	G	A
14	rs145265787	0	103626648	G	A
14	rs17101292	0	103626907	C	T
14	rs118037298	0	103627309	C	T
14	rs12887966	0	103627657	T	C
14	rs9888614	0	103628081	C	G
14	rs4906287	0	103628434	G	T
14	rs4906288	0	103628663	A	G
14	rs9672002	0	103628738	C	T
14	rs10149137	0	103628918	A	T
14	rs2403136	0	103629529	G	A
14	rs3949795	0	103629536	A	G
14	rs73360655	0	103629812	G	A
14	rs2403137	0	103629914	A	G
14	rs11160719	0	103630316	C	T
14	rs944007	0	103630593	G	A
14	rs117760255	0	103630637	C	T
14	rs944006	0	103630679	C	G
14	rs2403138	0	103630851	A	G
14	rs2403139	0	103630889	C	T
14	rs11625258	0	103631166	C	T
14	rs944005	0	103631320	T	C
14	rs137889943	0	103631367	G	A
14	rs11621123	0	103631444	T	A
14	rs2183198	0	103631596	A	G
14	rs2094660	0	103632050	T	C
14	rs10144373	0	103632101	G	A
14	rs11160720	0	103632228	C	T
14	rs11160722	0	103632680	A	G
14	rs11627699	0	103633021	G	C
14	rs11623508	0	103633103	T	C
14	rs4536392	0	103633347	C	T
14	rs2183197	0	103633353	G	A
14	rs118085183	0	103633479	T	G
14	rs11628868	0	103634145	A	G
14	rs34798208	0	103634174	G	A
14	rs112721923	0	103634237	G	A
14	rs12896219	0	103634268	G	A
14	rs55865473	0	103634765	C	T
14	rs113946700	0	103634834	G	A
14	rs34475295	0	103635359	T	C
14	rs117323487	0	103635588	C	T
14	rs117754890	0	103636013	G	C
14	rs55665792	0	103636152	G	A
14	rs4906289	0	103636697	A	G
14	rs11622874	0	103636761	C	T
14	rs11622952	0	103636813	G	A
14	rs11622879	0	103636814	C	A
14	rs11531316	0	103637133	G	A
14	rs148389703	0	103637155	T	C
14	rs11160723	0	103637176	G	C
14	rs11160724	0	103637271	C	T
14	rs61358756	0	103637283	G	C
14	rs115051200	0	103637463	C	T
14	rs2183195	0	103637533	C	T
14	rs11160725	0	103638063	C	T
14	rs118072391	0	103638455	G	A
14	rs114596023	0	103638564	G	C
14	rs7141342	0	103638784	A	G
14	rs11626306	0	103639153	A	T
14	rs4906290	0	103639293	A	T
14	rs11622301	0	103639456	T	C
14	rs6575947	0	103640761	A	G
14	rs11160728	0	103640852	C	G
14	rs145051642	0	103640961	A	G
14	rs112200265	0	103641201	T	G
14	rs12587709	0	103642091	C	A
14	rs11624830	0	103643100	G	A
14	rs7161651	0	103643828	G	A
14	rs146149313	0	103643830	C	T
14	rs6575949	0	103644618	C	T
14	rs6575950	0	103644683	A	G
14	rs4900562	0	103644775	G	A
14	rs114983336	0	103644883	G	A
14	rs4906292	0	103645036	A	G
14	rs7493640	0	103645702	C	T
14	rs73362515	0	103646039	C	T
14	rs35768462	0	103646081	G	A
14	rs72706665	0	103646227	C	A
14	rs71417843	0	103646804	C	T
14	rs116845295	0	103646936	G	C
14	rs11620901	0	103647256	C	T
14	rs118100256	0	103648074	T	C
14	rs4906293	0	103648384	A	T
14	rs6575951	0	103648523	G	T
14	rs73362521	0	103648631	G	A
14	rs6575952	0	103648922	G	A
14	rs111772327	0	103649163	C	T
14	rs150375031	0	103650509	C	T
14	rs1108390	0	103650510	G	A
14	rs878843	0	103650648	C	T
14	rs118140944	0	103650919	A	G
14	rs138692869	0	103651147	G	A
14	rs12892483	0	103651263	G	A
14	rs878844	0	103651381	A	G
14	rs4906294	0	103651585	C	G
14	rs117183736	0	103652478	C	T
14	rs144707592	0	103652827	T	G
14	rs11160729	0	103653034	G	A
14	rs8008371	0	103653189	C	T
14	rs11160730	0	103653247	T	C
14	rs10132234	0	103653306	C	G
14	rs3742452	0	103653674	T	C
14	rs11623209	0	103654422	G	A
14	rs2763529	0	103654939	G	T
14	rs116718759	0	103655260	A	G
14	rs114519180	0	103655323	T	G
14	rs10130844	0	103655965	T	G
14	rs2771399	0	103656062	T	G
14	rs10142007	0	103656114	G	A
14	rs10141963	0	103656311	A	G
14	rs11625622	0	103656352	C	G
14	rs10142306	0	103656451	G	A
14	rs10142243	0	103656546	C	A
14	rs60634188	0	103656826	C	T
14	rs117377354	0	103656890	C	T
14	rs111325443	0	103656932	C	T
14	rs62007551	0	103656937	T	G
14	rs117093798	0	103657274	T	C
14	rs56216055	0	103657362	A	C
14	rs57594879	0	103657430	T	C
14	rs182827564	0	103658126	C	T
14	rs74507430	0	103658287	A	T
14	rs138374750	0	103658406	G	A
14	rs4906296	0	103658864	A	G
14	rs10149289	0	103658908	G	A
14	rs2771398	0	103658934	C	G
14	rs148144195	0	103659197	G	A
14	rs141884293	0	103659266	A	G
14	rs10140954	0	103659338	T	A
14	rs4906298	0	103659347	G	A
14	rs62007552	0	103659363	T	A
14	rs73362545	0	103659938	A	G
14	rs137927775	0	103659975	G	A
14	rs2763561	0	103659986	T	C
14	rs117258444	0	103660151	C	T
14	rs2771396	0	103660158	A	G
14	rs56223657	0	103660183	G	A
14	rs2771394	0	103660508	A	C
14	rs112033867	0	103661052	A	G
14	rs12434590	0	103661156	G	A
14	rs2763562	0	103661227	T	C
14	rs139531965	0	103661357	T	A
14	rs12434657	0	103661410	G	A
14	rs2763563	0	103661622	A	G
14	rs117659931	0	103661712	G	A
14	rs11625413	0	103661753	C	T
14	rs57811904	0	103661774	G	T
14	rs145144312	0	103662106	G	A
14	rs8009682	0	103662160	G	A
14	rs143816384	0	103662212	C	T
14	rs2771392	0	103662345	C	T
14	rs11622353	0	103662378	T	C
14	rs35623899	0	103662685	C	T
14	rs35738756	0	103662713	C	T
14	rs2763564	0	103662800	T	G
14	rs2763565	0	103662814	T	C
14	rs12890784	0	103662978	T	C
14	rs2771389	0	103663499	G	A
14	rs2771388	0	103663627	T	G
14	rs4906299	0	103663784	A	T
14	rs2771387	0	103663841	G	T
14	rs113333270	0	103664535	C	T
14	rs2149670	0	103664677	G	A
14	rs1958407	0	103664959	C	T
14	rs1958405	0	103665025	A	G
14	rs1958404	0	103665118	C	T
14	rs2771386	0	103665620	G	T
14	rs146842874	0	103665988	G	A
14	rs2771385	0	103666706	G	T
14	rs2771384	0	103666727	T	C
14	rs2763530	0	103667533	A	G
14	rs2771383	0	103667887	A	T
14	rs117845313	0	103667918	T	A
14	rs2771382	0	103667942	C	T
14	rs117123878	0	103668224	G	T
14	rs2763531	0	103668317	A	C
14	rs2771381	0	103668672	A	G
14	rs11626362	0	103669103	G	A
14	rs11626389	0	103669332	C	T
14	rs2763532	0	103669585	A	G
14	rs2763533	0	103669663	T	C
14	rs2987867	0	103669810	T	C
14	rs117610715	0	103670079	C	T
14	rs118036755	0	103670145	C	T
14	rs8010202	0	103671060	C	T
14	rs2771378	0	103671333	G	A
14	rs1951947	0	103671886	A	C
14	rs117212422	0	103672418	G	A
14	rs2763535	0	103672730	C	A
14	rs12434161	0	103672965	C	T
14	rs2763536	0	103673198	C	A
14	rs2763537	0	103673458	T	C
14	rs2763538	0	103673482	C	G
14	rs2771376	0	103673566	A	G
14	rs2210003	0	103673694	T	C
14	rs2210002	0	103673695	G	C
14	rs142237503	0	103673840	C	T
14	rs148241077	0	103674022	C	T
14	rs182916580	0	103674050	G	C
14	rs116747423	0	103674169	T	G
14	rs2763539	0	103674385	T	C
14	rs137963388	0	103674682	G	A
14	rs117624709	0	103674855	C	T
14	rs117865529	0	103675314	T	C
14	rs2763540	0	103675360	T	G
14	rs2771375	0	103675592	T	C
14	rs148767759	0	103675794	T	C
14	rs113333101	0	103675903	G	A
14	rs2763541	0	103676169	C	T
14	rs2763542	0	103676181	C	T
14	rs2763544	0	103676290	G	A
14	rs2771374	0	103676593	T	G
14	rs62007554	0	103676738	A	C
14	rs11628775	0	103676879	G	A
14	rs2987866	0	103677216	T	G
14	rs71417845	0	103677240	C	G
14	rs2987864	0	103677370	A	G
14	rs7400815	0	103677463	A	G
14	rs7400845	0	103677551	G	T
14	rs7400850	0	103677579	G	A
14	rs10130251	0	103677730	C	T
14	rs10130483	0	103677793	G	A
14	rs10130345	0	103677821	C	T
14	rs2403141	0	103678328	C	T
14	rs2763545	0	103678602	C	T
14	rs11622469	0	103678937	G	A
14	rs875014	0	103679153	C	T
14	rs912611	0	103679426	A	G
14	rs2763546	0	103679522	T	C
14	rs147543649	0	103679850	G	A
14	rs2763547	0	103679985	A	G
14	rs2771373	0	103680036	G	T
14	rs144037236	0	103680193	C	T
14	rs2763548	0	103680269	A	G
14	rs142273417	0	103680594	C	T
14	rs2771372	0	103680816	C	G
14	rs118112006	0	103680935	C	T
14	rs2763549	0	103681072	T	C
14	rs2771371	0	103681129	A	G
14	rs72706669	0	103681174	A	G
14	rs60766757	0	103681642	C	T
14	rs11626850	0	103681789	T	C
14	rs2771370	0	103682141	A	G
14	rs140159905	0	103682172	C	T
14	rs2763550	0	103682234	A	G
14	rs2771369	0	103682578	C	T
14	rs4598840	0	103683051	A	G
14	rs117745896	0	103683156	C	T
14	rs1886459	0	103683407	G	A
14	rs146060485	0	103684477	G	A
14	rs111650618	0	103684951	T	G
14	rs11160732	0	103685279	T	C
14	rs2403142	0	103686039	G	C
14	rs2403143	0	103686136	T	C
14	rs2763555	0	103686757	A	C
14	rs117031843	0	103686781	C	G
14	rs113313613	0	103686930	G	A
14	rs78867824	0	103687072	G	C
14	rs2771365	0	103687232	T	C
14	rs12878075	0	103687519	A	C
14	rs12878371	0	103687580	C	T
14	rs2771364	0	103687636	A	G
14	rs72478874	0	103687897	G	A
14	rs10129836	0	103687926	G	A
14	rs62007555	0	103688142	C	A
14	rs12432221	0	103688252	C	G
14	rs78389557	0	103688326	G	A
14	rs9324059	0	103688425	G	A
14	rs75340566	0	103688436	C	T
14	rs116907517	0	103688485	C	T
14	rs10132447	0	103688514	A	G
14	rs111767211	0	103688526	C	T
14	rs9630406	0	103688569	T	C
14	rs72706671	0	103688613	G	A
14	rs9630369	0	103688684	T	A
14	rs10132881	0	103688704	G	A
14	rs4900565	0	103688806	A	G
14	rs9630371	0	103688924	A	G
14	rs1033903	0	103689220	C	A
14	rs8014786	0	103689314	G	A
14	rs1033904	0	103689332	A	T
14	rs74913686	0	103689453	A	G
14	rs1028754	0	103689472	T	G
14	rs1190190	0	103689559	A	G
14	rs114432022	0	103690398	G	A
14	rs1190193	0	103690408	T	C
14	rs11849731	0	103690695	G	A
14	rs1190194	0	103690846	C	T
14	rs35741903	0	103690929	G	A
14	rs1190195	0	103690948	T	C
14	rs1190196	0	103691494	A	G
14	rs12891484	0	103691815	A	G
14	rs11629034	0	103692051	G	C
14	rs12437242	0	103692596	C	T
14	rs10140934	0	103692927	T	C
14	rs9324060	0	103693202	T	A
14	rs4243737	0	103693403	A	T
14	rs1190198	0	103693435	T	C
14	rs117410677	0	103693735	C	G
14	rs17101365	0	103693758	T	A
14	rs55736746	0	103693863	C	T
14	rs55953635	0	103693878	G	A
14	rs72706675	0	103694120	G	T
14	rs1190200	0	103694133	C	T
14	rs10431644	0	103694331	C	T
14	rs10431748	0	103694387	A	G
14	rs1190202	0	103694512	A	G
14	rs1190203	0	103694638	T	C
14	rs17101370	0	103694738	C	G
14	rs10431749	0	103694943	G	A
14	rs1190205	0	103695486	A	G
14	rs17101376	0	103695580	T	C
14	rs74087628	0	103695678	A	C
14	rs76976517	0	103695727	G	C
14	rs1190206	0	103695868	T	C
14	rs17101380	0	103696091	T	C
14	rs62008714	0	103696121	T	C
14	rs17101383	0	103696504	A	G
14	rs17101385	0	103696618	C	T
14	rs17101386	0	103696799	T	C
14	rs62008715	0	103696831	T	G
14	rs11160733	0	103696893	T	G
14	rs17101387	0	103697045	G	A
14	rs17101388	0	103697200	G	A
14	rs4628894	0	103697409	C	T
14	rs4628895	0	103697460	C	T
14	rs1475284	0	103697532	C	T
14	rs2147530	0	103697611	G	A
14	rs1475285	0	103697633	A	G
14	rs4383077	0	103697680	A	G
14	rs1475286	0	103697904	G	A
14	rs17101396	0	103698104	G	A
14	rs56014521	0	103698158	C	T
14	rs117622851	0	103698356	C	T
14	rs11627843	0	103698395	G	A
14	rs57255908	0	103698431	A	G
14	rs62008719	0	103698656	G	C
14	rs72706683	0	103699161	C	T
14	rs1599972	0	103699167	C	T
14	rs111632947	0	103699244	C	T
14	rs146185427	0	103699583	C	T
14	rs1190208	0	103700140	A	G
14	rs190511212	0	103700321	T	C
14	rs11160734	0	103700384	C	T
14	rs62008720	0	103700621	C	G
14	rs11623948	0	103700894	G	A
14	rs116943345	0	103700999	A	G
14	rs56002716	0	103701335	G	T
14	rs62008721	0	103701567	A	G
14	rs10143544	0	103702243	G	A
14	rs1190209	0	103702589	C	T
14	rs149114163	0	103703096	G	A
14	rs62008722	0	103703542	T	G
14	rs12185041	0	103703559	C	A
14	rs141610253	0	103703664	T	C
14	rs145943022	0	103704001	A	G
14	rs11624395	0	103704052	T	G
14	rs11624427	0	103704084	T	G
14	rs11628542	0	103704134	C	A
14	rs11628543	0	103704177	A	G
14	rs34916080	0	103704305	G	A
14	rs1190212	0	103704732	C	G
14	rs1985161	0	103704822	G	A
14	rs11620984	0	103705247	C	A
14	rs11625809	0	103705377	T	C
14	rs11625812	0	103705392	T	G
14	rs12431691	0	103705410	C	T
14	rs143013391	0	103705597	G	A
14	rs1969852	0	103705842	G	A
14	rs117526066	0	103706378	C	T
14	rs7154496	0	103707417	C	T
14	rs17101400	0	103707780	G	A
14	rs11623748	0	103707822	C	T
14	rs17101404	0	103707881	G	A
14	rs62008724	0	103708279	G	A
14	rs11625018	0	103708815	C	T
14	rs7145196	0	103709494	C	T
14	rs55856990	0	103709589	C	T
14	rs12897609	0	103709974	A	G
14	rs76532987	0	103710221	A	G
14	rs62008725	0	103710474	A	G
14	rs8003932	0	103710615	G	C
14	rs17101405	0	103711337	A	G
14	rs1033905	0	103712310	T	C
14	rs1033907	0	103712798	A	G
14	rs11624396	0	103712970	G	A
14	rs12894997	0	103713130	C	T
14	rs80006180	0	103713190	T	A
14	rs77334143	0	103713191	T	C
14	rs139974492	0	103713210	C	G
14	rs2147531	0	103713216	C	T
14	rs12895168	0	103713235	C	G
14	rs34177372	0	103713308	G	A
14	rs17607710	0	103713725	T	C
14	rs71417849	0	103713792	G	A
14	rs185717617	0	103713839	G	C
14	rs11160736	0	103714007	G	A
14	rs11160737	0	103714115	G	A
14	rs10142656	0	103714517	G	A
14	rs10131605	0	103714536	T	A
14	rs11625866	0	103714667	C	T
14	rs11625979	0	103714801	G	A
14	rs11621681	0	103714829	T	C
14	rs2403144	0	103715043	G	A
14	rs11626942	0	103715179	G	A
14	rs12587313	0	103715413	T	C
14	rs10145743	0	103715453	G	A
14	rs8012366	0	103715465	G	A
14	rs8012281	0	103715633	C	T
14	rs8012280	0	103715673	A	G
14	rs8012711	0	103715715	G	A
14	rs8013644	0	103715744	T	C
14	rs8017113	0	103715984	G	A
14	rs6575958	0	103716196	A	C
14	rs6575959	0	103716242	G	A
14	rs8017641	0	103716293	G	T
14	rs8017805	0	103716394	G	A
14	rs10149355	0	103716708	G	C
14	rs10149186	0	103716728	C	T
14	rs10149188	0	103716775	A	G
14	rs10149294	0	103716885	A	G
14	rs11629342	0	103716970	G	A
14	rs12897635	0	103717024	G	T
14	rs11160738	0	103717242	T	C
14	rs149213250	0	103717925	G	C
14	rs12879051	0	103717951	G	A
14	rs138278807	0	103718116	C	A
14	rs11622055	0	103718797	G	A
14	rs144646029	0	103718941	A	G
14	rs11160739	0	103719055	T	C
14	rs10135733	0	103719521	C	T
14	rs10133522	0	103720076	T	C
14	rs11160740	0	103720467	A	G
14	rs11160741	0	103720603	G	A
14	rs11626696	0	103720689	A	G
14	rs11626825	0	103720803	G	A
14	rs35255484	0	103720852	G	T
14	rs8015184	0	103721001	C	T
14	rs8016347	0	103721012	T	C
14	rs12891434	0	103721074	T	C
14	rs12890475	0	103721080	G	C
14	rs12890343	0	103721159	C	A
14	rs2896476	0	103721245	T	A
14	rs58447384	0	103721842	T	C
14	rs9743995	0	103722248	C	A
14	rs7161333	0	103722462	T	A
14	rs6575960	0	103722592	C	T
14	rs6575961	0	103722730	C	T
14	rs6575962	0	103722753	C	T
14	rs6575963	0	103722792	T	C
14	rs6575964	0	103722989	G	T
14	rs2403146	0	103723279	C	T
14	rs2403147	0	103723521	T	A
14	rs57746378	0	103723756	T	C
14	rs10162320	0	103723841	C	T
14	rs10438241	0	103724078	C	G
14	rs11627436	0	103724412	T	A
14	rs12717689	0	103724536	C	T
14	rs12717690	0	103724561	G	A
14	rs12717691	0	103724572	T	G
14	rs12888019	0	103724714	A	T
14	rs11622875	0	103724731	A	G
14	rs11622945	0	103724773	C	T
14	rs7152447	0	103724839	T	C
14	rs6575965	0	103725149	G	T
14	rs6575966	0	103725187	G	A
14	rs8018376	0	103725420	A	G
14	rs10162422	0	103725624	C	G
14	rs6575967	0	103725970	A	G
14	rs6575968	0	103726048	A	T
14	rs6575969	0	103726134	G	A
14	rs8003787	0	103726207	G	T
14	rs147665623	0	103726302	C	T
14	rs8003553	0	103726353	A	G
14	rs8004929	0	103726357	T	C
14	rs12586395	0	103726502	T	G
14	rs117049348	0	103726948	C	T
14	rs11626316	0	103726973	A	C
14	rs12884360	0	103727176	G	T
14	rs191434813	0	103727776	T	G
14	rs10144808	0	103727864	A	C
14	rs12890984	0	103728079	T	C
14	rs12889953	0	103728260	A	G
14	rs10047932	0	103728703	G	A
14	rs1957884	0	103729406	T	C
14	rs144773974	0	103729793	T	C
14	rs12587827	0	103730519	C	T
14	rs144587857	0	103730886	C	T
14	rs10129761	0	103731797	T	C
14	rs114376984	0	103731822	T	C
14	rs117225774	0	103732298	C	A
14	rs1957885	0	103732751	A	G
14	rs10133012	0	103732823	T	C
14	rs140295831	0	103732850	G	A
14	rs147988295	0	103733234	T	C
14	rs117249924	0	103733487	C	T
14	rs117650138	0	103733653	A	G
14	rs11624470	0	103734346	T	C
14	rs66826300	0	103734681	G	A
14	rs71417850	0	103734756	G	A
14	rs34731746	0	103734997	G	A
14	rs74555963	0	103735296	A	G
14	rs55723265	0	103735714	G	A
14	rs117847091	0	103735900	T	C
14	rs62009207	0	103736192	G	C
14	rs11622360	0	103736621	A	G
14	rs11622484	0	103736732	G	A
14	rs11623471	0	103737257	C	G
14	rs112256421	0	103738006	A	G
14	rs67361906	0	103738330	T	C
14	rs62009208	0	103738545	C	T
14	rs141903327	0	103738550	G	A
14	rs183553217	0	103738571	G	A
14	rs7161297	0	103738677	G	A
14	rs117966364	0	103738744	C	T
14	rs117622709	0	103739487	A	G
14	rs35928813	0	103740417	G	T
14	rs10129265	0	103740438	C	T
14	rs4906306	0	103740942	A	G
14	rs4900567	0	103741043	A	G
14	rs11623096	0	103742165	A	G
14	rs67550214	0	103742549	A	G
14	rs150448320	0	103742835	T	G
14	rs4900568	0	103743234	T	C
14	rs117991436	0	103743236	C	G
14	rs138287918	0	103743263	T	C
14	rs8007066	0	103744865	G	A
14	rs3742453	0	103745705	G	C
14	rs3742454	0	103745783	C	T
14	rs3742455	0	103745785	G	A
14	rs3742456	0	103745853	A	G
14	rs3742457	0	103745973	G	A
14	rs34706850	0	103746114	C	G
14	rs7156255	0	103746193	T	G
14	rs6575970	0	103746696	G	A
14	rs11629325	0	103747172	C	G
14	rs11625352	0	103747467	T	C
14	rs11620745	0	103747663	G	A
14	rs11620689	0	103747674	C	T
14	rs11620647	0	103747675	A	G
14	rs2403148	0	103748278	A	G
14	rs2403149	0	103748322	A	T
14	rs2403150	0	103748422	A	G
14	rs2147532	0	103748578	C	T
14	rs2181983	0	103748754	C	T
14	rs11622013	0	103748802	G	A
14	rs117872821	0	103748844	G	A
14	rs66792477	0	103748951	T	C
14	rs61697413	0	103748983	A	G
14	rs145160429	0	103749040	C	T
14	rs35433187	0	103749216	G	A
14	rs11160742	0	103749368	T	C
14	rs11623296	0	103749895	C	T
14	rs11626610	0	103750281	G	T
14	rs72706701	0	103750625	C	T
14	rs1951949	0	103750916	G	A
14	rs35300155	0	103751025	G	A
14	rs75271069	0	103751539	C	G
14	rs10148164	0	103751591	G	A
14	rs11627972	0	103751712	G	A
14	rs11627920	0	103751760	A	G
14	rs8021920	0	103752577	G	C
14	rs8021875	0	103752836	A	G
14	rs34535421	0	103752866	G	C
14	rs11621255	0	103752959	A	G
14	rs10131171	0	103753262	C	T
14	rs79326872	0	103753338	G	A
14	rs145226506	0	103754526	A	G
14	rs11623891	0	103755226	A	C
14	rs193178723	0	103755299	C	T
14	rs11847321	0	103755948	A	G
14	rs8019163	0	103755958	C	T
14	rs145972820	0	103756012	T	C
14	rs112886056	0	103756033	G	A
14	rs17101433	0	103756206	G	A
14	rs78853041	0	103756256	G	A
14	rs17101439	0	103756530	G	C
14	rs11625351	0	103756721	A	G
14	rs11625458	0	103756910	C	G
14	rs11626322	0	103757094	A	G
14	rs17609105	0	103757202	C	G
14	rs113528457	0	103757419	C	G
14	rs57504148	0	103757485	A	G
14	rs7147508	0	103757742	C	T
14	rs117562388	0	103758367	C	T
14	rs11627723	0	103758437	C	T
14	rs4906307	0	103758476	C	T
14	rs4906308	0	103758644	C	A
14	rs35258122	0	103759466	C	T
14	rs11623516	0	103760178	C	T
14	rs112398673	0	103761302	G	C
14	rs11620828	0	103761797	T	C
14	rs11626218	0	103762696	C	T
14	rs75629925	0	103762836	G	A
14	rs12888433	0	103763371	C	T
14	rs75704852	0	103763451	G	T
14	rs67287744	0	103763634	C	T
14	rs116023545	0	103763718	G	A
14	rs75110442	0	103763897	C	T
14	rs80296816	0	103764302	G	A
14	rs11628577	0	103764418	C	T
14	rs11628579	0	103764420	C	T
14	rs11628613	0	103764473	C	T
14	rs11628688	0	103764503	G	A
14	rs11628586	0	103764517	A	G
14	rs4906310	0	103764818	A	C
14	rs80005076	0	103764922	G	A
14	rs111616951	0	103765183	G	A
14	rs113679919	0	103765234	C	T
14	rs6575971	0	103766334	A	T
14	rs11623396	0	103767181	A	G
14	rs117250098	0	103767787	A	C
14	rs34265081	0	103768475	A	G
14	rs7161299	0	103768762	G	C
14	rs7161227	0	103768930	C	T
14	rs7145223	0	103769002	T	C
14	rs8007609	0	103769488	C	G
14	rs8009019	0	103769595	T	G
14	rs79436368	0	103769709	G	A
14	rs28782224	0	103769962	G	A
14	rs58026845	0	103770060	A	C
14	rs28817053	0	103770063	A	C
14	rs8004499	0	103770561	T	C
14	rs8004545	0	103770636	T	C
14	rs8004891	0	103770804	T	C
14	rs8004099	0	103770869	G	C
14	rs8005065	0	103770889	T	C
14	rs8008503	0	103771222	C	T
14	rs8008665	0	103771310	C	T
14	rs8009300	0	103771464	G	A
14	rs8010293	0	103771483	T	C
14	rs12586876	0	103771696	C	A
14	rs56196563	0	103771945	T	C
14	rs8015714	0	103772364	T	C
14	rs28890538	0	103772786	C	A
14	rs12101148	0	103772942	T	G
14	rs12100803	0	103773160	C	A
14	rs79165758	0	103773191	A	G
14	rs10150926	0	103773243	T	C
14	rs142581281	0	103773496	C	T
14	rs6575972	0	103774127	T	C
14	rs7142856	0	103774159	G	T
14	rs147737099	0	103774183	C	T
14	rs142656889	0	103774514	T	C
14	rs118174770	0	103774743	G	A
14	rs17609382	0	103775492	G	C
14	rs17101455	0	103775515	C	G
14	rs17609426	0	103775948	C	T
14	rs12892765	0	103776771	C	T
14	rs8017887	0	103776818	C	A
14	rs8003063	0	103776972	T	C
14	rs12897204	0	103777204	A	T
14	rs150457764	0	103777343	C	T
14	rs8023039	0	103777606	A	G
14	rs11621616	0	103777973	C	T
14	rs7145527	0	103778302	C	T
14	rs7145682	0	103778366	C	T
14	rs116981041	0	103778499	C	A
14	rs11621828	0	103778643	A	G
14	rs9630407	0	103779090	C	A
14	rs9630408	0	103779365	A	G
14	rs145843200	0	103779648	C	T
14	rs35344015	0	103779687	T	A
14	rs140469149	0	103780907	G	T
14	rs117406095	0	103781369	C	T
14	rs4297624	0	103781709	C	T
14	rs4274362	0	103781710	A	G
14	rs10144261	0	103781816	T	C
14	rs7150297	0	103782099	C	G
14	rs72708820	0	103782176	C	A
14	rs11623027	0	103782590	G	A
14	rs11623086	0	103782762	G	A
14	rs10135205	0	103782841	A	G
14	rs7156555	0	103782962	G	A
14	rs2281823	0	103783597	A	G
14	rs114060297	0	103783788	G	A
14	rs1570712	0	103783847	C	T
14	rs142782466	0	103784198	G	A
14	rs7143221	0	103784614	T	A
14	rs11625537	0	103784632	G	A
14	rs1570713	0	103784918	A	G
14	rs114715507	0	103784972	A	G
14	rs28479012	0	103785414	C	T
14	rs7147939	0	103785600	C	A
14	rs7154672	0	103786194	T	C
14	rs7154682	0	103786210	T	C
14	rs7153676	0	103786219	G	A
14	rs7155041	0	103786403	T	C
14	rs11850831	0	103786556	G	A
14	rs36058916	0	103786783	C	T
14	rs12896025	0	103786984	G	T
14	rs117196222	0	103787131	G	T
14	rs138143512	0	103787133	T	C
14	rs12897221	0	103787178	T	C
14	rs34058349	0	103787204	G	A
14	rs8022345	0	103787864	C	T
14	rs142283868	0	103788386	G	A
14	rs148572954	0	103788495	G	A
14	rs116641528	0	103789568	C	T
14	rs7401414	0	103789800	G	A
14	rs12587407	0	103789948	C	T
14	rs114026414	0	103790015	C	T
14	rs114776992	0	103790054	G	A
14	rs141421891	0	103790282	C	T
14	rs2403167	0	103790593	G	A
14	rs1079298	0	103791045	T	C
14	rs1079297	0	103791314	C	T
14	rs117812025	0	103791344	G	T
14	rs140224884	0	103791710	C	A
14	rs4900569	0	103791917	C	T
14	rs137906559	0	103792004	G	A
14	rs11160745	0	103792152	G	A
14	rs8019336	0	103792190	A	G
14	rs66862369	0	103792232	G	A
14	rs8019504	0	103792255	C	T
14	rs17677788	0	103792698	G	A
14	rs73354327	0	103792842	G	C
14	rs72478876	0	103793098	G	C
14	rs74195033	0	103793281	C	T
14	rs117267705	0	103793360	C	T
14	rs10130866	0	103793660	G	A
14	rs10143153	0	103793912	T	C
14	rs10145854	0	103794418	T	C
14	rs11622482	0	103794626	C	G
14	rs12886411	0	103794755	C	G
14	rs112487321	0	103794912	C	T
14	rs17677896	0	103794920	A	G
14	rs34143771	0	103794936	G	A
14	rs17101502	0	103795351	G	A
14	rs11623807	0	103795850	C	T
14	rs8017990	0	103795930	G	T
14	rs8023030	0	103796807	A	G
14	rs34730207	0	103797042	G	A
14	rs8007383	0	103797095	A	G
14	rs72708829	0	103797113	A	G
14	rs59539074	0	103797289	G	A
14	rs11628472	0	103799039	C	T
14	rs146444521	0	103799378	C	G
14	rs149660124	0	103799443	G	T
14	rs77360671	0	103799601	G	C
14	rs8020199	0	103799695	G	A
14	rs2281824	0	103800071	C	T
14	rs17609936	0	103800099	C	T
14	rs117491894	0	103800272	G	A
14	rs2281825	0	103800314	A	C
14	rs370321864	0	103800685	C	G
14	rs111449916	0	103800804	C	T
14	rs8021359	0	103801574	G	T
14	rs142133866	0	103802695	G	A
14	rs77923596	0	103803575	C	G
14	rs117392997	0	103803645	T	G
14	rs12887822	0	103803955	C	T
14	rs2274191	0	103804417	C	T
14	rs3783393	0	103806219	G	A
14	rs1804617	0	103806850	G	A
14	rs1137372	0	103807442	T	A
14	rs45517433	0	103807973	A	G
14	rs1883	0	103808153	A	G
14	rs8020483	0	103808472	C	T
14	rs11303	0	103809312	T	C
14	rs10178	0	103809458	G	A
14	rs117407368	0	103809747	G	A
14	rs7143775	0	103809841	A	C
14	rs12588499	0	103810177	T	C
14	rs10289	0	103810913	A	G
14	rs9718	0	103810966	C	T
14	rs11621392	0	103811018	C	T
14	rs138628927	0	103811030	G	A
14	rs3548	0	103811181	A	G
14	rs4246	0	103811249	A	C
14	rs11621476	0	103811331	A	T
14	rs118066294	0	103812183	C	T
14	rs79902445	0	103812281	T	C
14	rs12432904	0	103812320	G	T
14	rs34399477	0	103812425	C	T
14	rs138711694	0	103812439	T	C
14	rs34768897	0	103812482	A	G
14	rs11160746	0	103812575	T	C
14	rs11622979	0	103812784	A	G
14	rs11847162	0	103813057	G	A
14	rs12588006	0	103813073	G	A
14	rs144371092	0	103813086	A	G
14	rs67353711	0	103813239	A	G
14	rs57416691	0	103813650	A	C
14	rs76989938	0	103813707	T	C
14	rs12588112	0	103813887	A	G
14	rs8009817	0	103815090	G	T
14	rs34027567	0	103815641	G	C
14	rs1963171	0	103815828	G	A
14	rs1125790	0	103816225	G	C
14	rs116849961	0	103817139	C	T
14	rs34329910	0	103817316	A	G
14	rs2403168	0	103817631	C	T
14	rs147675732	0	103817659	C	T
14	rs149422107	0	103817767	C	T
14	rs8003159	0	103817904	T	C
14	rs112013625	0	103819081	C	T
14	rs139023902	0	103819327	A	C
14	rs77249927	0	103821398	T	C
14	rs74087720	0	103821828	C	T
14	rs959083	0	103822687	G	A
14	rs17616316	0	103822762	C	G
14	rs12879589	0	103823149	C	T
14	rs12879590	0	103823150	C	T
14	rs6575976	0	103823243	T	C
14	rs6575977	0	103823348	G	T
14	rs144100326	0	103823943	G	A
14	rs113098833	0	103824592	G	A
14	rs117303087	0	103824600	C	G
14	rs113922190	0	103824926	C	T
14	rs111497170	0	103824978	T	C
14	rs7155749	0	103825318	T	C
14	rs116852955	0	103825350	G	A
14	rs8021877	0	103825976	G	A
14	rs146168015	0	103826101	C	T
14	rs60788988	0	103826233	T	C
14	rs117681988	0	103828302	G	A
14	rs12589817	0	103828394	C	A
14	rs72708839	0	103828399	G	T
14	rs62006960	0	103829126	C	A
14	rs12897412	0	103831832	T	C
14	rs7144001	0	103832749	C	T
14	rs7149169	0	103833065	G	A
14	rs11627050	0	103833385	G	A
14	rs7149827	0	103833669	A	T
14	rs186792801	0	103833704	G	A
14	rs62006961	0	103833882	T	G
14	rs72708844	0	103834091	C	G
14	rs62006962	0	103834133	G	A
14	rs56982532	0	103834151	G	C
14	rs2403171	0	103834316	G	A
14	rs2403172	0	103834420	C	G
14	rs12898000	0	103835128	G	C
14	rs144405020	0	103835159	T	C
14	rs12898055	0	103835290	C	A
14	rs12878590	0	103835575	G	A
14	rs8016463	0	103837816	T	C
14	rs62006258	0	103838909	A	C
14	rs17616464	0	103839998	C	G
14	rs6575979	0	103841018	A	G
14	rs8006994	0	103841296	C	T
14	rs117344379	0	103841673	G	A
14	rs115678340	0	103842154	G	T
14	rs8013228	0	103842650	A	G
14	rs76097782	0	103842702	A	G
14	rs62006259	0	103843133	G	A
14	rs62007660	0	103843344	G	A
14	rs58153827	0	103844630	G	A
14	rs78284524	0	103844854	G	A
14	rs11621300	0	103844898	T	C
14	rs11626562	0	103845362	C	A
14	rs8016326	0	103846716	G	A
14	rs77697190	0	103846799	C	T
14	rs59669989	0	103847055	G	A
14	rs8020912	0	103847274	C	T
14	rs8022179	0	103847287	T	A
14	rs74392582	0	103847760	C	T
14	rs182160187	0	103848430	G	A
14	rs117998971	0	103848782	C	G
14	rs35443927	0	103849715	C	T
14	rs35265415	0	103849884	G	T
14	rs3759575	0	103850424	A	G
14	rs12147655	0	103850906	G	C
14	rs3759577	0	103850963	C	T
14	rs3759579	0	103851272	A	G
14	rs11627567	0	103851775	C	T
14	rs11541718	0	103852164	C	G
14	rs12436956	0	103852607	G	T
14	rs3825566	0	103852725	C	T
14	rs117480377	0	103852776	C	T
14	rs8004780	0	103853360	A	C
14	rs1951392	0	103853367	T	G
14	rs7160888	0	103856382	G	A
14	rs35862113	0	103857229	G	T
14	rs34161327	0	103857325	G	A
14	rs12883668	0	103857950	G	A
14	rs113135977	0	103858029	C	T
14	rs3783394	0	103858673	G	A
14	rs11624343	0	103859156	T	A
14	rs12436759	0	103859232	C	T
14	rs8014182	0	103859962	C	T
14	rs34251103	0	103860063	A	G
14	rs12889639	0	103860206	G	A
14	rs12890750	0	103860309	T	G
14	rs1961600	0	103862144	G	A
14	rs1989565	0	103862193	G	A
14	rs2010281	0	103862322	G	A
14	rs6575982	0	103862681	G	A
14	rs11627052	0	103863476	G	A
14	rs7149767	0	103863545	G	A
14	rs7155014	0	103863970	G	C
14	rs72708854	0	103864885	T	C
14	rs12588705	0	103865477	T	A
14	rs7140564	0	103865785	A	G
14	rs7145753	0	103866100	G	A
14	rs59858038	0	103867102	C	T
14	rs4906319	0	103867320	A	G
14	rs142772055	0	103868814	G	A
14	rs4900572	0	103868851	T	C
14	rs11621510	0	103869620	T	C
14	rs6575983	0	103869849	G	C
14	rs7144010	0	103869869	G	A
14	rs62007678	0	103870716	T	G
14	rs4243738	0	103871719	G	A
14	rs4243739	0	103871837	G	A
14	rs140497174	0	103872133	A	G
14	rs12889703	0	103872951	T	A
14	rs7156471	0	103873397	C	T
14	rs12431617	0	103874068	T	C
14	rs12879663	0	103874215	T	C
14	rs12879085	0	103874420	G	A
14	rs6575984	0	103876454	A	G
14	rs7154246	0	103876794	G	A
14	rs4906320	0	103876925	T	C
14	rs7159668	0	103877394	G	A
14	rs35056010	0	103877536	G	A
14	rs12896612	0	103877868	A	G
14	rs12898029	0	103877884	T	C
14	rs7143609	0	103878148	G	T
14	rs117304053	0	103878366	A	G
14	rs55731474	0	103878481	G	A
14	rs61750904	0	103878522	T	G
14	rs12882130	0	103878774	C	G
14	rs56043987	0	103878814	A	T
14	rs4906321	0	103878882	T	C
14	rs4900573	0	103878949	C	T
14	rs4900574	0	103879024	G	A
14	rs4906322	0	103879032	A	G
14	rs2065018	0	103879187	T	C
14	rs2065017	0	103879579	T	C
14	rs2065016	0	103879656	T	A
14	rs28626081	0	103880750	C	G
14	rs12881583	0	103881306	T	C
14	rs77743349	0	103881753	T	G
14	rs34479426	0	103881823	G	C
14	rs12885762	0	103882200	C	A
14	rs7148567	0	103882234	C	T
14	rs6575985	0	103883063	C	T
14	rs975892	0	103883349	A	T
14	rs12892062	0	103883512	A	G
14	rs11623869	0	103883633	G	T
14	rs146375459	0	103884194	A	G
14	rs35512556	0	103884240	C	T
14	rs62007681	0	103884651	G	A
14	rs35233301	0	103885291	A	G
14	rs10144051	0	103885931	A	C
14	rs6575986	0	103886671	G	A
14	rs7152202	0	103886757	A	G
14	rs7158144	0	103887615	A	G
14	rs7158822	0	103887868	C	T
14	rs1028613	0	103888324	G	A
14	rs116842886	0	103889018	T	A
14	rs12885234	0	103889181	A	G
14	rs17679127	0	103890091	A	G
14	rs35410438	0	103890399	G	A
14	rs7144271	0	103890674	A	G
14	rs10145793	0	103891346	C	T
14	rs189190763	0	103891559	G	A
14	rs12888042	0	103891709	G	A
14	rs141031153	0	103891819	C	T
14	rs10148970	0	103892000	G	A
14	rs11624367	0	103892818	T	A
14	rs12897976	0	103893010	C	T
14	rs17617094	0	103893428	T	C
14	rs7140647	0	103893465	A	G
14	rs35799018	0	103893475	G	A
14	rs62007683	0	103894071	G	T
14	rs62007684	0	103894223	T	C
14	rs117444405	0	103894544	C	T
14	rs3783395	0	103895020	T	C
14	rs17679259	0	103895302	A	G
14	rs34956416	0	103895793	C	T
14	rs8015712	0	103895840	C	T
14	rs8015723	0	103895909	A	G
14	rs117678524	0	103896746	G	A
14	rs28496120	0	103897899	C	T
14	rs117703180	0	103898289	C	G
14	rs1951389	0	103898525	G	C
14	rs4900575	0	103899169	G	C
14	rs72708874	0	103899251	T	G
14	rs62007686	0	103899344	A	G
14	rs35224956	0	103900481	A	G
14	rs17841064	0	103900609	C	T
14	rs34411783	0	103900639	G	A
14	rs6575988	0	103900827	A	C
14	rs8018400	0	103901085	A	G
14	rs12894275	0	103901424	G	A
14	rs4906323	0	103901968	A	G
14	rs8003740	0	103902040	C	T
14	rs7141674	0	103902427	C	T
14	rs35366629	0	103903054	A	G
14	rs78131666	0	103903240	G	A
14	rs62007687	0	103903763	G	T
14	rs138586555	0	103903885	A	G
14	rs2065015	0	103904061	T	G
14	rs60235428	0	103904350	T	C
14	rs8016676	0	103904842	C	A
14	rs17617307	0	103904965	C	G
14	rs28711288	0	103906126	T	C
14	rs3783396	0	103907841	T	A
14	rs7156036	0	103908142	A	G
14	rs6575991	0	103908433	C	T
14	rs1013650	0	103909203	G	A
14	rs35339837	0	103910983	G	A
14	rs11622320	0	103912194	A	T
14	rs11622356	0	103912195	C	T
14	rs144845132	0	103913510	A	T
14	rs117618513	0	103914841	T	G
14	rs117910094	0	103914842	A	G
14	rs34606394	0	103915636	G	A
14	rs7146215	0	103915908	A	G
14	rs117548218	0	103916728	C	T
14	rs17101620	0	103916916	C	T
14	rs17679475	0	103916958	A	G
14	rs62007715	0	103917392	C	T
14	rs2273703	0	103918029	C	G
14	rs2273702	0	103918182	G	C
14	rs112484789	0	103919097	C	T
14	rs74659727	0	103920842	C	T
14	rs10143247	0	103920927	G	A
14	rs147794232	0	103921384	G	A
14	rs117724464	0	103921487	T	G
14	rs7150317	0	103921691	C	G
14	rs11160750	0	103921916	T	C
14	rs2403174	0	103921977	A	G
14	rs7155822	0	103922390	A	G
14	rs7155980	0	103922419	C	G
14	rs10141120	0	103923008	T	C
14	rs4906324	0	103923099	A	G
14	rs2273701	0	103923225	G	T
14	rs2273700	0	103923414	A	G
14	rs74866951	0	103923421	G	A
14	rs2273699	0	103923475	A	G
14	rs45577638	0	103923579	A	G
14	rs17679717	0	103923906	G	C
14	rs17679729	0	103924312	A	G
14	rs7146506	0	103924477	A	G
14	rs35999760	0	103924481	A	C
14	rs10459573	0	103925457	A	C
14	rs11160751	0	103925740	T	C
14	rs67918072	0	103925791	G	A
14	rs12894652	0	103926024	A	G
14	rs74831855	0	103926244	C	T
14	rs117105921	0	103926261	G	T
14	rs10139279	0	103926454	G	A
14	rs10151483	0	103926631	T	C
14	rs12588272	0	103926655	C	T
14	rs12185021	0	103927805	A	G
14	rs7148614	0	103928112	A	G
14	rs10134580	0	103928251	T	G
14	rs4906327	0	103929039	C	T
14	rs72708893	0	103929535	G	A
14	rs12436729	0	103929889	G	C
14	rs12432803	0	103930032	C	T
14	rs28444993	0	103930564	T	C
14	rs148529916	0	103931079	G	A
14	rs10162425	0	103931621	C	T
14	rs1116095	0	103931879	A	G
14	rs11626483	0	103933158	A	G
14	rs8010247	0	103933556	A	G
14	rs8015429	0	103933999	G	A
14	rs185457688	0	103934261	C	A
14	rs35466180	0	103935675	C	T
14	rs71417863	0	103935865	C	T
14	rs12882393	0	103935966	T	C
14	rs8012623	0	103937086	G	A
14	rs8014013	0	103937372	T	C
14	rs149132626	0	103937989	G	T
14	rs28583452	0	103938664	C	A
14	rs34216351	0	103939275	G	A
14	rs10141388	0	103939679	A	G
14	rs62007718	0	103940436	G	A
14	rs11628969	0	103940911	G	A
14	rs56126530	0	103941454	G	A
14	rs4906329	0	103942669	A	G
14	rs8012127	0	103942762	G	A
14	rs55742283	0	103942965	A	G
14	rs8015918	0	103942991	A	G
14	rs62007719	0	103943130	G	T
14	rs17617832	0	103943140	T	C
14	rs7160366	0	103944137	C	T
14	rs11620897	0	103944861	T	G
14	rs11625172	0	103944912	G	A
14	rs185942592	0	103944984	C	G
14	rs190353680	0	103945002	G	A
14	rs57344120	0	103945031	C	T
14	rs7145113	0	103945414	A	G
14	rs142305616	0	103946237	A	C
14	rs8014800	0	103946302	T	C
14	rs11627446	0	103946450	G	C
14	rs3783397	0	103947289	A	G
14	rs55658071	0	103948399	A	G
14	rs2403180	0	103948626	G	A
14	rs3783398	0	103949378	T	C
14	rs12880652	0	103950142	C	T
14	rs3742458	0	103950368	A	G
14	rs141286758	0	103951130	C	T
14	rs8013101	0	103951772	G	C
14	rs11628213	0	103952453	A	C
14	rs7156150	0	103952621	C	T
14	rs34831235	0	103952656	G	C
14	rs17617935	0	103952886	A	T
14	rs17617941	0	103953032	T	C
14	rs17680085	0	103953154	T	C
14	rs55859054	0	103953666	T	A
14	rs3783399	0	103954317	A	G
14	rs12435516	0	103954404	T	C
14	rs34347076	0	103955069	G	A
14	rs4143998	0	103955247	T	C
14	rs35344594	0	103955792	A	G
14	rs12896919	0	103956713	T	C
14	rs1138400	0	103956833	A	G
14	rs117771822	0	103958459	G	T
14	rs17617994	0	103959289	G	T
14	rs35126287	0	103959432	A	G
14	rs56365443	0	103960026	A	G
14	rs150255718	0	103960101	A	G
14	rs55930273	0	103960298	G	A
14	rs4900580	0	103960626	C	T
14	rs62006268	0	103961556	C	G
14	rs10141433	0	103962559	A	G
14	rs2756135	0	103962579	G	A
14	rs7147664	0	103963420	G	A
14	rs7401563	0	103964425	G	A
14	rs7160208	0	103965528	G	A
14	rs3783400	0	103967045	G	A
14	rs9671414	0	103967299	A	G
14	rs9671911	0	103967343	T	C
14	rs11622835	0	103967504	G	A
14	rs2756132	0	103967820	G	C
14	rs3783402	0	103967929	C	G
14	rs79282068	0	103967967	G	A
14	rs13987	0	103969909	A	G
14	rs1107070	0	103970508	G	T
14	rs182572897	0	103970992	G	T
14	rs4906330	0	103971202	T	G
14	rs4906331	0	103971374	C	T
14	rs62006271	0	103972222	G	A
14	rs12885714	0	103972275	G	A
14	rs2765051	0	103972379	T	C
14	rs12885786	0	103972503	C	T
14	rs2403192	0	103974235	C	T
14	rs2756128	0	103974964	C	T
14	rs2765049	0	103975039	G	A
14	rs35374941	0	103975376	C	T
14	rs34372508	0	103977515	G	A
14	rs10150072	0	103977605	C	T
14	rs8019578	0	103977724	A	G
14	rs77184783	0	103978217	G	A
14	rs11848796	0	103978686	T	C
14	rs10133035	0	103979127	C	T
14	rs11622473	0	103979762	G	A
14	rs62006275	0	103979900	G	A
14	rs4906332	0	103980134	A	T
14	rs140035001	0	103980671	C	T
14	rs2765046	0	103980968	G	A
14	rs8004501	0	103981662	G	A
14	rs117191267	0	103981683	G	T
14	rs72710714	0	103981849	T	G
14	rs35771849	0	103981942	A	G
14	rs2023395	0	103981971	A	G
14	rs150900444	0	103982255	T	G
14	rs2756122	0	103983033	G	C
14	rs185694440	0	103984081	T	A
14	rs2246490	0	103984294	G	T
14	rs911549	0	103984537	T	C
14	rs7159665	0	103984616	C	T
14	rs1803283	0	103986255	C	T
14	rs2071408	0	103987078	G	A
14	rs2071407	0	103987140	T	C
14	rs8017780	0	103987305	C	A
14	rs1136165	0	103988180	G	T
14	rs2756121	0	103989581	T	A
14	rs3759582	0	103989892	A	C
14	rs2765042	0	103990745	G	A
14	rs3759584	0	103990799	T	C
14	rs35919700	0	103990877	T	A
14	rs183621284	0	103991375	G	A
14	rs55723020	0	103991401	G	A
14	rs2765041	0	103991478	T	A
14	rs11626787	0	103991749	A	G
14	rs11160752	0	103992096	C	G
14	rs2756118	0	103992473	C	T
14	rs75482283	0	103992592	G	A
14	rs35063593	0	103993118	G	A
14	rs139688434	0	103994581	C	A
14	rs1467561	0	103994961	T	C
14	rs78724062	0	103995844	G	C
14	rs2296487	0	103996205	T	C
14	rs2756138	0	103996733	C	G
14	rs2021965	0	103997248	C	A
14	rs754287	0	103997525	T	A
14	rs117400660	0	103997767	G	A
14	rs58171376	0	103997925	C	T
14	rs1022736	0	103998423	G	C
14	rs142969105	0	103998493	G	A
14	rs911555	0	103999347	G	C
14	rs911554	0	103999371	G	T
14	rs911552	0	103999508	A	G
14	rs12891288	0	103999750	C	T
14	rs2756127	0	104000183	C	T
14	rs76445448	0	104000380	G	A
14	rs2236281	0	104000518	G	T
14	rs2756119	0	104001517	G	A
14	rs7161305	0	104002234	G	A
14	rs45441198	0	104002611	T	C
14	rs2296486	0	104003070	A	G
14	rs2296484	0	104003094	C	T
14	rs141241299	0	104003873	C	T
14	rs10135868	0	104004147	T	C
14	rs8013911	0	104004223	C	G
14	rs8014069	0	104004311	C	A
14	rs11627529	0	104004557	C	T
14	rs11623470	0	104004810	T	A
14	rs34235720	0	104004968	C	T
14	rs11621037	0	104006160	C	T
14	rs12880077	0	104006342	C	T
14	rs142330073	0	104006374	C	T
14	rs12880224	0	104006414	C	G
14	rs9324063	0	104006693	G	T
14	rs12147596	0	104006716	T	C
14	rs12885878	0	104007555	A	G
14	rs78997778	0	104007596	G	A
14	rs113044050	0	104007751	C	T
14	rs11622552	0	104007840	C	T
14	rs74088014	0	104007860	G	A
14	rs12891360	0	104008159	C	T
14	rs58101275	0	104008420	G	A
14	rs34633710	0	104009630	A	G
14	rs11625044	0	104009760	A	T
14	rs2403193	0	104009939	C	T
14	rs147940793	0	104009985	G	A
14	rs577471738	0	104010188	T	C
14	rs879552	0	104010198	G	A
14	rs151247738	0	104011289	A	G
14	rs2403194	0	104011429	G	A
14	rs752268	0	104011494	C	T
14	rs61996704	0	104011994	G	A
14	rs10132514	0	104012189	C	T
14	rs10132436	0	104012194	A	C
14	rs12884303	0	104012473	C	T
14	rs116958337	0	104012887	G	A
14	rs75076724	0	104014690	T	C
14	rs942866	0	104014935	G	T
14	rs942865	0	104015250	G	A
14	rs149449423	0	104015872	C	G
14	rs11626905	0	104016066	C	T
14	rs147310431	0	104016132	G	A
14	rs12893668	0	104017793	G	A
14	rs10149470	0	104017953	A	G
14	rs10141157	0	104018105	T	C
14	rs10129426	0	104018455	G	A
14	rs7140558	0	104018651	A	G
14	rs752624	0	104020454	T	C
14	rs4906335	0	104021141	C	A
14	rs942863	0	104021268	C	T
14	rs188473191	0	104021623	C	T
14	rs942862	0	104022124	G	C
14	rs7154587	0	104022750	C	T
14	rs7154948	0	104022944	C	T
14	rs7693	0	104023704	C	T
14	rs35498576	0	104025893	T	C
14	rs11625397	0	104027557	C	T
14	rs34186780	0	104027595	T	G
14	rs34896432	0	104027995	C	T
14	rs28513222	0	104028069	A	T
14	rs7148456	0	104028270	T	C
14	rs55751606	0	104028806	G	A
14	rs2274269	0	104029246	G	A
14	rs2274267	0	104029449	G	A
14	rs2296483	0	104029792	G	A
14	rs2296482	0	104029819	T	G
14	rs35496194	0	104031351	C	T
14	rs4906336	0	104033265	C	G
14	rs57447494	0	104034569	G	A
14	rs12889403	0	104034746	C	T
14	rs12890820	0	104034849	T	C
14	rs12889721	0	104034863	C	T
14	rs12894729	0	104035292	G	A
14	rs35772097	0	104035519	A	G
14	rs78755177	0	104035861	T	A
14	rs9652403	0	104036024	G	C
14	rs59281218	0	104036339	G	A
14	rs141630389	0	104037606	T	C
14	rs28744517	0	104038418	T	G
14	rs77382813	0	104038859	G	A
14	rs147014034	0	104039245	G	A
14	rs148243537	0	104039655	C	T
14	rs10431750	0	104040065	T	C
14	rs4906337	0	104040414	C	A
14	rs71417867	0	104040473	A	G
14	rs7140568	0	104041374	C	T
14	rs7142016	0	104041470	T	C
14	rs117913708	0	104041768	G	T
14	rs35026580	0	104042753	A	G
14	rs72710739	0	104043714	A	G
14	rs61996714	0	104043893	G	A
14	rs28660416	0	104044215	G	T
14	rs191374311	0	104045223	C	T
14	rs61996716	0	104046094	G	A
14	rs71417868	0	104046592	A	T
14	rs12887734	0	104046834	G	T
14	rs8017628	0	104047428	C	T
14	rs8017993	0	104047734	A	G
14	rs10149249	0	104047757	C	T
14	rs61996717	0	104048571	T	C
14	rs61996718	0	104048834	G	A
14	rs181490478	0	104049754	T	C
14	rs12589494	0	104049793	T	C
14	rs4906338	0	104050357	A	G
14	rs34026011	0	104050883	G	A
14	rs60802358	0	104051643	C	T
14	rs57202218	0	104051685	A	G
14	rs35229468	0	104052057	C	T
14	rs144162913	0	104052920	G	A
14	rs146508307	0	104053053	C	G
14	rs2403197	0	104053764	C	T
14	rs146953184	0	104053987	G	C
14	rs58601596	0	104054354	C	G
14	rs8008382	0	104054425	T	C
14	rs8007489	0	104054572	C	T
14	rs185231749	0	104056070	C	G
14	rs151204651	0	104056235	A	C
14	rs139135370	0	104056286	C	T
14	rs45532433	0	104056483	A	G
14	rs148357282	0	104057741	C	T
14	rs4900582	0	104058014	A	C
14	rs138269068	0	104058400	C	T
14	rs67899457	0	104060066	A	T
14	rs72710744	0	104060421	C	T
14	rs2403198	0	104060502	G	T
14	rs60249782	0	104061284	G	A
14	rs61996721	0	104061352	G	A
14	rs61996722	0	104061450	C	T
14	rs1078756	0	104061646	G	A
14	rs2403199	0	104062068	A	C
14	rs10140410	0	104062366	G	A
14	rs114609022	0	104062550	G	C
14	rs10143293	0	104063014	G	A
14	rs150929880	0	104063191	C	T
14	rs57072546	0	104063723	T	C
14	rs12435399	0	104063912	G	C
14	rs10149773	0	104065239	A	G
14	rs141237051	0	104065406	G	A
14	rs61996723	0	104065464	A	T
14	rs11851616	0	104065600	G	A
14	rs11844466	0	104066422	G	A
14	rs7142883	0	104066645	G	A
14	rs117743150	0	104067153	T	C
14	rs11627038	0	104067494	T	C
14	rs8012775	0	104067809	T	C
14	rs113202063	0	104067895	T	G
14	rs55864158	0	104068579	G	A
14	rs12892038	0	104068629	G	A
14	rs28798508	0	104068970	T	C
14	rs12897511	0	104069002	T	C
14	rs28823639	0	104069385	T	C
14	rs112650859	0	104069428	G	A
14	rs148552848	0	104069607	G	T
14	rs11851000	0	104069997	C	T
14	rs34259310	0	104070517	G	A
14	rs7161125	0	104070983	A	G
14	rs11621777	0	104072090	A	G
14	rs11626589	0	104072225	T	C
14	rs11626658	0	104072365	T	C
14	rs112733282	0	104072509	A	G
14	rs4383078	0	104072541	A	G
14	rs4464019	0	104072607	C	T
14	rs4444269	0	104072724	G	C
14	rs4374097	0	104072766	A	C
14	rs4525427	0	104072793	C	A
14	rs745079	0	104073551	G	A
14	rs79947074	0	104074307	C	G
14	rs8021368	0	104074810	G	A
14	rs12434218	0	104074921	G	A
14	rs8006526	0	104075015	T	C
14	rs8005540	0	104075016	G	A
14	rs56017123	0	104075277	G	A
14	rs11848721	0	104075319	G	A
14	rs61995761	0	104075712	T	C
14	rs57736032	0	104076300	C	T
14	rs4906340	0	104076645	G	A
14	rs4906341	0	104076812	G	C
14	rs7155511	0	104077511	A	G
14	rs7157116	0	104077611	T	C
14	rs117975915	0	104077885	G	A
14	rs4318144	0	104077897	A	G
14	rs12879004	0	104078414	T	C
14	rs143167151	0	104078692	C	T
14	rs7145234	0	104078998	C	T
14	rs191440047	0	104079102	C	T
14	rs4906342	0	104079737	A	G
14	rs34843146	0	104079864	G	A
14	rs2896488	0	104079924	A	G
14	rs2403202	0	104080042	G	C
14	rs8020099	0	104081120	A	G
14	rs12431809	0	104082057	G	C
14	rs35918322	0	104082508	G	C
14	rs116213190	0	104082707	C	T
14	rs186422572	0	104082970	G	A
14	rs10459574	0	104083042	C	G
14	rs76216757	0	104083071	A	G
14	rs11160754	0	104083079	C	T
14	rs10134399	0	104083457	G	A
14	rs184921944	0	104083836	G	C
14	rs12433529	0	104083970	C	T
14	rs139455075	0	104084237	C	T
14	rs118062129	0	104084328	T	C
14	rs4906347	0	104084841	C	T
14	rs8003090	0	104085244	G	A
14	rs8010079	0	104086326	T	C
14	rs11160755	0	104087209	G	T
14	rs12889731	0	104087482	C	T
14	rs147569768	0	104087773	T	C
14	rs68087451	0	104087823	A	G
14	rs150064296	0	104087859	G	A
14	rs35686878	0	104089053	T	C
14	rs4906348	0	104089459	C	T
14	rs4900583	0	104090095	C	G
14	rs4900584	0	104090499	G	A
14	rs4243740	0	104090569	A	G
14	rs4906349	0	104091115	A	G
14	rs3759586	0	104091434	A	G
14	rs942867	0	104092185	T	C
14	rs729438	0	104092789	G	A
14	rs8018214	0	104093101	C	T
14	rs78536850	0	104093384	G	T
14	rs729437	0	104093521	C	T
14	rs729436	0	104093622	A	T
14	rs76514542	0	104094163	G	A
14	rs12884809	0	104095320	G	A
14	rs1054080	0	104095701	A	C
14	rs3742463	0	104095769	G	T
14	rs150561825	0	104095866	C	T
14	rs3742465	0	104095922	T	C
14	rs61637848	0	104096031	C	T
14	rs570095258	0	104096112	A	C
14	rs11850979	0	104096558	T	C
14	rs1998775	0	104096944	G	A
14	rs8021904	0	104097579	G	A
14	rs143150593	0	104098718	C	T
14	rs115885633	0	104098722	A	G
14	rs78668152	0	104099236	G	C
14	rs75414096	0	104100098	T	C
14	rs12147645	0	104100208	T	A
14	rs8007915	0	104100228	C	T
14	rs8008451	0	104100560	A	G
14	rs116859075	0	104100639	A	T
14	rs150160131	0	104101106	G	A
14	rs34000399	0	104101417	T	C
14	rs35053335	0	104102015	C	T
14	rs138516757	0	104102069	G	A
14	rs4561394	0	104102718	C	T
14	rs11624505	0	104102777	G	A
14	rs4526964	0	104102852	T	C
14	rs35921969	0	104103288	G	A
14	rs148708815	0	104103312	C	T
14	rs12881418	0	104103481	T	G
14	rs58133129	0	104104759	A	G
14	rs59217746	0	104104763	C	T
14	rs7154572	0	104105414	C	T
14	rs146492934	0	104106346	C	T
14	rs11629327	0	104106721	A	G
14	rs118035648	0	104107410	C	A
14	rs150305984	0	104107452	G	A
14	rs72710755	0	104107753	A	G
14	rs146018009	0	104108455	C	T
14	rs2896489	0	104108743	A	G
14	rs8018979	0	104109087	G	A
14	rs144715100	0	104110224	T	C
14	rs142717325	0	104110480	A	C
14	rs4906350	0	104111794	C	T
14	rs4906351	0	104112012	G	A
14	rs118161099	0	104113020	C	T
14	rs35015260	0	104113092	A	G
14	rs11160756	0	104113482	T	C
14	rs184047568	0	104114370	C	G
14	rs4570760	0	104114448	T	C
14	rs141757694	0	104114565	C	T
14	rs10047805	0	104114961	T	A
14	rs4906352	0	104115251	A	T
14	rs72710758	0	104115791	T	C
14	rs146600092	0	104116123	C	T
14	rs11849259	0	104116321	C	T
14	rs4900585	0	104116660	T	G
14	rs2403203	0	104117449	T	C
14	rs3783404	0	104118498	A	G
14	rs117362552	0	104119426	G	A
14	rs4900586	0	104119701	C	G
14	rs58227725	0	104119858	C	T
14	rs61995780	0	104120612	A	G
14	rs10145755	0	104121984	C	T
14	rs10135248	0	104122310	T	C
14	rs76314289	0	104122483	A	G
14	rs146841335	0	104123069	C	T
14	rs76901712	0	104123272	G	T
14	rs58141830	0	104123450	C	T
14	rs146169221	0	104125274	G	T
14	rs55885592	0	104126024	C	T
14	rs56660916	0	104126137	G	T
14	rs12889869	0	104126139	C	G
14	rs116718328	0	104127023	G	A
14	rs4906353	0	104127246	T	C
14	rs4906354	0	104127343	G	A
14	rs57218990	0	104128007	T	A
14	rs149073100	0	104128774	A	G
14	rs7150141	0	104129352	G	A
14	rs4900587	0	104130360	C	T
14	rs4906355	0	104131033	A	G
14	rs151199076	0	104133530	C	A
14	rs145352381	0	104133690	C	T
14	rs143372756	0	104134505	G	A
14	rs10148157	0	104135302	C	A
14	rs12891411	0	104135503	A	G
14	rs12896171	0	104135966	A	G
14	rs77849213	0	104136394	A	G
14	rs12590968	0	104136633	G	C
14	rs55647815	0	104137204	G	A
14	rs8007903	0	104137643	A	G
14	rs117167308	0	104138629	G	C
14	rs12432994	0	104138639	C	T
14	rs4906356	0	104138701	C	T
14	rs117937559	0	104139342	T	C
14	rs11160757	0	104139570	G	T
14	rs12888993	0	104140026	C	T
14	rs10147049	0	104140214	C	T
14	rs11627794	0	104140915	C	T
14	rs10131067	0	104142792	A	G
14	rs7148857	0	104143237	C	G
14	rs2403205	0	104143385	C	T
14	rs4906357	0	104143928	A	C
14	rs142679999	0	104144129	C	T
14	rs4906358	0	104144941	C	T
14	rs36066845	0	104145508	C	T
14	rs8003289	0	104145531	G	A
14	rs4900589	0	104146361	A	G
14	rs4900590	0	104146421	C	T
14	rs3915733	0	104147353	G	A
14	rs11540512	0	104147377	C	T
14	rs4906359	0	104147886	T	C
14	rs861550	0	104148339	C	T
14	rs35469050	0	104148905	C	T
14	rs709400	0	104149475	A	G
14	rs861549	0	104149569	C	T
14	rs147190717	0	104149666	G	T
14	rs35140615	0	104150352	G	A
14	rs116266394	0	104150354	A	G
14	rs7494546	0	104150360	C	T
14	rs115991267	0	104150371	C	T
14	rs60701960	0	104151060	C	T
14	rs35011804	0	104151400	C	T
14	rs8702	0	104152352	C	G
14	rs12436795	0	104153768	C	T
14	rs861548	0	104154606	C	T
14	rs4900591	0	104154878	G	A
14	rs12586322	0	104154882	C	G
14	rs861547	0	104155317	C	T
14	rs861546	0	104155640	C	T
14	rs861545	0	104155945	A	G
14	rs11846404	0	104156108	C	G
14	rs8021229	0	104157578	C	T
14	rs138510725	0	104157926	C	T
14	rs1103184	0	104158222	T	C
14	rs61349493	0	104159429	G	C
14	rs111589287	0	104160061	T	C
14	rs8007701	0	104160113	G	A
14	rs2273175	0	104160141	T	C
14	rs144521195	0	104160684	G	A
14	rs1606	0	104161281	G	A
14	rs861544	0	104162263	G	A
14	rs3212140	0	104162376	C	T
14	rs861543	0	104162377	A	G
14	rs861542	0	104162723	G	A
14	rs861541	0	104162810	C	G
14	rs3212136	0	104162994	G	A
14	rs3212134	0	104163128	C	T
14	rs6593	0	104163282	G	A
14	rs861540	0	104163901	T	C
14	rs861539	0	104165753	G	A
14	rs1799796	0	104165927	T	C
14	rs861538	0	104166733	C	T
14	rs3212103	0	104166783	A	G
14	rs3212102	0	104166994	C	T
14	rs861537	0	104167075	C	T
14	rs709399	0	104167545	G	A
14	rs861536	0	104167564	A	G
14	rs861535	0	104167938	G	A
14	rs12432907	0	104168378	C	T
14	rs861534	0	104168701	C	T
14	rs3212090	0	104168863	C	T
14	rs3212081	0	104170142	C	T
14	rs861532	0	104170341	A	C
14	rs3212079	0	104170465	G	A
14	rs3212077	0	104170734	A	G
14	rs3212076	0	104170796	T	C
14	rs3212068	0	104171758	A	G
14	rs861531	0	104172807	C	A
14	rs3212061	0	104172877	C	T
14	rs861530	0	104174123	T	C
14	rs79992295	0	104174441	G	A
14	rs1799795	0	104174825	G	A
14	rs4900592	0	104177098	G	T
14	rs3212038	0	104178186	A	G
14	rs3212035	0	104179110	C	T
14	rs1799794	0	104179267	T	C
14	rs861529	0	104179314	T	C
14	rs3212028	0	104180393	C	T
14	rs2295152	0	104180444	C	T
14	rs3212024	0	104180735	G	A
14	rs861528	0	104182998	C	T
14	rs77844682	0	104184115	C	G
14	rs7359090	0	104184322	A	G
14	rs2144078	0	104184347	T	C
14	rs76112539	0	104184690	C	T
14	rs11846838	0	104184737	G	A
14	rs59021304	0	104186052	T	A
14	rs117260308	0	104186506	A	G
14	rs10143623	0	104186876	G	A
14	rs12433022	0	104187357	T	C
14	rs8013596	0	104187612	G	A
14	rs35311561	0	104188127	G	A
14	rs12894657	0	104188920	G	A
14	rs188516481	0	104189018	T	C
14	rs77275237	0	104189293	G	A
14	rs56168984	0	104189857	G	A
14	rs941474	0	104189861	G	A
14	rs118164530	0	104190461	C	T
14	rs10138768	0	104190527	A	G
14	rs7143885	0	104191917	G	C
14	rs7149236	0	104192742	C	T
14	rs79445108	0	104193024	G	A
14	rs2295151	0	104193099	C	G
14	rs7154823	0	104193257	G	T
14	rs28483843	0	104193439	C	T
14	rs1535100	0	104194196	C	G
14	rs71417876	0	104194228	A	G
14	rs1535099	0	104194278	C	T
14	rs137865624	0	104194982	G	A
14	rs2295150	0	104195161	G	A
14	rs2295148	0	104195610	T	C
14	rs2295147	0	104195664	C	T
14	rs12433009	0	104196405	C	G
14	rs12433109	0	104196607	G	A
14	rs77767735	0	104197122	A	G
14	rs10150588	0	104197266	T	C
14	rs145552246	0	104197945	C	T
14	rs3742365	0	104198251	T	C
14	rs3742366	0	104198351	T	C
14	rs58451902	0	104198881	C	T
14	rs2295146	0	104199356	C	T
14	rs8548	0	104199580	A	C
14	rs117781354	0	104200836	C	T
14	rs3825550	0	104201549	C	T
14	rs10134689	0	104201802	C	T
14	rs941473	0	104201869	C	G
14	rs2295145	0	104202304	G	A
14	rs2295144	0	104202573	G	A
14	rs8004408	0	104203938	G	A
14	rs17292804	0	104205123	G	A
14	rs7493782	0	104205685	A	G
14	rs730114	0	104205811	C	A
14	rs150294490	0	104205987	C	A
14	rs145884171	0	104206045	G	C
14	rs45444495	0	104206103	G	A
14	rs75244210	0	104207304	C	T
14	rs117222583	0	104209184	G	A
14	rs4906363	0	104210239	G	A
14	rs7156697	0	104211136	G	A
14	rs7156834	0	104211180	G	A
14	rs2024667	0	104211529	T	G
14	rs200383252	0	104212685	C	G
14	rs2295141	0	104212949	T	C
14	rs117852820	0	104213285	G	A
14	rs1997913	0	104213960	C	T
14	rs4906364	0	104214342	C	G
14	rs11623518	0	104214778	A	T
14	rs112406695	0	104215370	T	C
14	rs3818085	0	104215985	C	T
14	rs2295140	0	104216293	C	T
14	rs1535098	0	104216513	T	A
14	rs1535097	0	104216649	C	T
14	rs8009116	0	104216951	T	C
14	rs11160758	0	104217219	G	A
14	rs77484481	0	104217724	T	C
14	rs76525869	0	104217856	G	C
14	rs7155786	0	104218043	C	T
14	rs11628240	0	104218135	A	G
14	rs7141928	0	104219949	C	T
14	rs11847468	0	104220295	G	A
14	rs67768834	0	104221085	C	G
14	rs11625676	0	104221462	G	A
14	rs11625613	0	104221504	C	G
14	rs4641668	0	104222252	A	T
14	rs7149024	0	104222678	C	T
14	rs12886637	0	104222892	C	T
14	rs140085623	0	104224965	C	T
14	rs78160995	0	104226935	T	C
14	rs60431526	0	104227760	T	C
14	rs11625521	0	104228314	G	T
14	rs6575997	0	104228546	A	G
14	rs7142769	0	104228841	C	T
14	rs4906365	0	104229230	G	C
14	rs1955660	0	104229985	C	T
14	rs2368558	0	104230518	A	G
14	rs2368559	0	104230535	C	T
14	rs11627258	0	104231430	T	C
14	rs11160759	0	104231542	C	T
14	rs78537281	0	104231635	A	T
14	rs12588489	0	104233014	A	G
14	rs12879612	0	104233618	T	A
14	rs12878682	0	104233627	G	C
14	rs12878868	0	104233725	G	A
14	rs11626377	0	104234357	G	A
14	rs7152148	0	104235090	G	T
14	rs12890354	0	104235862	C	A
14	rs12437066	0	104236844	A	C
14	rs12888002	0	104238647	T	C
14	rs876002	0	104239697	G	A
14	rs941475	0	104240618	A	C
14	rs11624184	0	104240998	T	C
14	rs11628332	0	104241141	C	T
14	rs11628481	0	104241499	C	T
14	rs4906368	0	104242397	A	C
14	rs74372983	0	104245034	C	T
14	rs8022783	0	104245573	T	C
14	rs112289072	0	104246347	G	A
14	rs113345285	0	104246362	T	C
14	rs9743799	0	104246577	G	C
14	rs74820498	0	104247683	C	G
14	rs10135720	0	104247901	T	G
14	rs57560950	0	104248284	C	T
14	rs12436676	0	104248431	C	T
14	rs11160760	0	104248938	G	T
14	rs78631521	0	104249510	G	A
14	rs111431167	0	104249923	T	C
14	rs6575998	0	104250417	A	G
14	rs6575999	0	104250609	C	G
14	rs7401843	0	104250741	G	A
14	rs7401901	0	104250843	T	C
14	rs4900594	0	104251006	C	T
14	rs3742369	0	104251276	T	C
14	rs9888591	0	104251520	C	T
14	rs61995808	0	104252885	C	T
14	rs35505672	0	104253336	T	C
14	rs148780562	0	104253882	G	A
14	rs66509671	0	104254053	A	G
14	rs11160761	0	104254856	A	T
14	rs11160762	0	104255083	G	A
14	rs10873538	0	104255569	T	G
14	rs117663482	0	104256167	T	G
14	rs4906371	0	104256932	G	A
14	rs7157887	0	104256985	T	C
14	rs61995809	0	104257583	T	C
14	rs4900595	0	104258054	A	G
14	rs61995810	0	104258561	G	A
14	rs2144080	0	104258761	A	C
14	rs2144079	0	104258884	C	T
14	rs10146143	0	104261295	T	G
14	rs12147741	0	104261423	T	C
14	rs45471795	0	104261462	A	T
14	rs722637	0	104261723	A	C
14	rs145694214	0	104262560	C	T
14	rs75622930	0	104262667	C	G
14	rs58369398	0	104262841	A	G
14	rs34813623	0	104263294	A	G
14	rs75768878	0	104263326	T	C
14	rs10140452	0	104263344	A	C
14	rs56971743	0	104264071	A	G
14	rs61995811	0	104264105	A	G
14	rs12883337	0	104264137	G	C
14	rs149455430	0	104264471	C	T
14	rs184154033	0	104264645	C	T
14	rs8009147	0	104264662	A	G
14	rs7147171	0	104264857	G	A
14	rs4906372	0	104265663	A	C
14	rs8020234	0	104266344	G	A
14	rs4900597	0	104266664	C	T
14	rs12880368	0	104267290	C	T
14	rs138487470	0	104267311	C	T
14	rs12880233	0	104267333	A	G
14	rs12880413	0	104267407	A	G
14	rs10143207	0	104267761	T	G
14	rs10130973	0	104267762	C	T
14	rs10146218	0	104268632	T	G
14	rs12432763	0	104268758	G	A
14	rs11623546	0	104269098	A	G
14	rs4906373	0	104269808	A	G
14	rs4906374	0	104270000	A	T
14	rs149049980	0	104270004	T	A
14	rs1547604	0	104270659	A	T
14	rs55824307	0	104271207	C	T
14	rs113419453	0	104271319	G	A
14	rs150451162	0	104271421	A	G
14	rs66953418	0	104271470	G	A
14	rs66676135	0	104271504	G	A
14	rs4906376	0	104272165	A	C
14	rs61995814	0	104272241	C	G
14	rs12879501	0	104272634	G	T
14	rs12879697	0	104272758	G	A
14	rs2368560	0	104273311	C	T
14	rs12885509	0	104273325	T	C
14	rs12886363	0	104273786	T	C
14	rs12885018	0	104273812	A	G
14	rs138099064	0	104273872	C	G
14	rs12891175	0	104274166	T	C
14	rs12889993	0	104274294	A	G
14	rs2024669	0	104275602	G	C
14	rs75612474	0	104275867	C	T
14	rs12880821	0	104276049	C	T
14	rs35085624	0	104276896	G	T
14	rs34596177	0	104277181	T	A
14	rs146733094	0	104277339	A	G
14	rs8013637	0	104277958	G	A
14	rs141834861	0	104278741	G	A
14	rs4906377	0	104278856	G	A
14	rs8005594	0	104279889	T	C
14	rs8011109	0	104279974	G	A
14	rs2887282	0	104280734	T	C
14	rs4900598	0	104281541	T	C
14	rs8018363	0	104281919	G	C
14	rs8018062	0	104281954	C	T
14	rs2368561	0	104283104	A	C
14	rs4900599	0	104283444	G	T
14	rs4906378	0	104283445	C	T
14	rs58411502	0	104285750	C	T
14	rs17791722	0	104286210	C	T
14	rs2223937	0	104286380	A	G
14	rs1155751	0	104286547	C	G
14	rs12435668	0	104287368	G	C
14	rs147354539	0	104288044	C	T
14	rs8021682	0	104289005	C	T
14	rs73367074	0	104289238	G	A
14	rs35063049	0	104289453	A	T
14	rs67478160	0	104290674	T	C
14	rs12893623	0	104290813	A	G
14	rs12894254	0	104290949	G	C
14	rs11160763	0	104291279	A	G
14	rs6576003	0	104291330	C	A
14	rs4900600	0	104291839	A	G
14	rs76397610	0	104291942	G	A
14	rs6576005	0	104292369	C	T
14	rs139585139	0	104292703	T	C
14	rs12436111	0	104293079	C	T
14	rs12433310	0	104293083	T	C
14	rs111768460	0	104293168	A	C
14	rs12891399	0	104293533	T	C
14	rs12890430	0	104293534	G	A
14	rs12436297	0	104293630	G	A
14	rs8015603	0	104293678	C	G
14	rs8016014	0	104293798	G	C
14	rs7159810	0	104294117	T	G
14	rs75780495	0	104294305	A	G
14	rs59320483	0	104294469	C	T
14	rs138358446	0	104294628	C	T
14	rs35011467	0	104294797	G	C
14	rs77451807	0	104295414	C	T
14	rs8006493	0	104295603	A	G
14	rs77888992	0	104297025	T	C
14	rs1475007	0	104297147	A	G
14	rs28794002	0	104297852	T	C
14	rs112376838	0	104297943	C	T
14	rs8003653	0	104298836	A	G
14	rs11160764	0	104299073	G	C
14	rs8009868	0	104299179	T	C
14	rs11160765	0	104299730	T	C
14	rs61995819	0	104299842	T	G
14	rs11160766	0	104299877	A	G
14	rs12588797	0	104300020	T	C
14	rs8005225	0	104300151	T	C
14	rs12880167	0	104300829	C	T
14	rs12886840	0	104301714	T	A
14	rs149364051	0	104302505	C	T
14	rs79556714	0	104302795	C	T
14	rs112283572	0	104304405	G	A
14	rs28533661	0	104305794	A	G
14	rs77660965	0	104305880	C	G
14	rs17101871	0	104306438	T	C
14	rs1040813	0	104306696	T	C
14	rs117426270	0	104307180	C	G
14	rs8005536	0	104307553	T	C
14	rs12879529	0	104307554	G	A
14	rs8011137	0	104308920	G	A
14	rs35290797	0	104309629	T	C
14	rs1187417	0	104310025	C	T
14	rs111688512	0	104310174	G	A
14	rs192669210	0	104310440	C	G
14	rs11627026	0	104310682	G	T
14	rs1187416	0	104311465	A	G
14	rs28616007	0	104312342	A	G
14	rs55798317	0	104312542	C	T
14	rs72712830	0	104313117	T	A
14	rs10083370	0	104314182	G	A
14	rs10083367	0	104314183	C	G
14	rs140482655	0	104315016	C	A
14	rs4906379	0	104315491	A	G
14	rs12434686	0	104316033	C	T
14	rs7141473	0	104316055	A	C
14	rs28698555	0	104316486	C	A
14	rs28612442	0	104316619	C	A
14	rs11160767	0	104316733	G	A
14	rs10873539	0	104317045	C	T
14	rs12890822	0	104318041	C	T
14	rs12892186	0	104318787	C	T
14	rs61995841	0	104318913	G	A
14	rs12897150	0	104319530	A	T
14	rs12878678	0	104319730	T	C
14	rs12892189	0	104319989	C	A
14	rs7140323	0	104321261	C	T
14	rs11625216	0	104321303	G	A
14	rs3861678	0	104322026	A	G
14	rs6576006	0	104322394	A	C
14	rs45567035	0	104322573	G	A
14	rs8014294	0	104322983	C	T
14	rs45604035	0	104323023	G	A
14	rs6576007	0	104323777	G	T
14	rs11628787	0	104323984	G	A
14	rs6576008	0	104324183	A	G
14	rs12896812	0	104324496	T	G
14	rs113561454	0	104324549	A	T
14	rs76951188	0	104325987	G	A
14	rs11627337	0	104326720	T	C
14	rs2006281	0	104327732	C	T
14	rs147812836	0	104327741	G	A
14	rs11851462	0	104327766	T	G
14	rs75888200	0	104327911	T	G
14	rs140741588	0	104328354	C	T
14	rs138338947	0	104328495	C	T
14	rs142121859	0	104328892	A	G
14	rs73350555	0	104330108	C	T
14	rs10129899	0	104330432	C	A
14	rs61995844	0	104330594	G	T
14	rs12587013	0	104331474	C	T
14	rs8016928	0	104332291	T	C
14	rs12891477	0	104332759	C	T
14	rs57952067	0	104333591	A	G
14	rs28664585	0	104333875	G	C
14	rs73350563	0	104334210	A	G
14	rs61995845	0	104334917	A	G
14	rs61995846	0	104334932	C	T
14	rs67283123	0	104335303	T	C
14	rs61995847	0	104335497	T	C
14	rs79553073	0	104336397	C	T
14	rs78113926	0	104337460	T	C
14	rs141598864	0	104337652	T	C
14	rs10132641	0	104338258	A	G
14	rs149304133	0	104339517	G	A
14	rs34557614	0	104339548	C	T
14	rs34819387	0	104339590	C	T
14	rs61995849	0	104340745	C	T
14	rs8016348	0	104341201	A	G
14	rs35551424	0	104341669	A	G
14	rs55696130	0	104341864	A	G
14	rs7146090	0	104343129	T	A
14	rs7146238	0	104343168	T	A
14	rs56284389	0	104343621	C	A
14	rs12432225	0	104343852	A	C
14	rs117230797	0	104344015	C	T
14	rs10135270	0	104344341	G	A
14	rs10135198	0	104344391	C	T
14	rs77913665	0	104344722	G	C
14	rs79593551	0	104344736	C	T
14	rs72712843	0	104344883	C	T
14	rs12889842	0	104344947	G	T
14	rs10438242	0	104345075	C	T
14	rs12588158	0	104345541	G	A
14	rs59119562	0	104345703	C	T
14	rs10438243	0	104345822	A	G
14	rs79248025	0	104346118	G	A
14	rs10438244	0	104346185	T	C
14	rs77258927	0	104346245	G	T
14	rs76647940	0	104346278	C	T
14	rs8010954	0	104347513	C	T
14	rs111809035	0	104347984	C	G
14	rs77970149	0	104348078	G	A
14	rs59415340	0	104348857	G	A
14	rs76867575	0	104349177	C	T
14	rs6576010	0	104349602	A	G
14	rs35033460	0	104349791	A	T
14	rs112462119	0	104350043	T	C
14	rs8018649	0	104350756	G	A
14	rs36026329	0	104351661	T	A
14	rs57639232	0	104351990	G	A
14	rs76627628	0	104352049	T	A
14	rs8009053	0	104352371	C	A
14	rs8009235	0	104352484	C	G
14	rs911338	0	104352928	G	A
14	rs8015761	0	104353308	T	C
14	rs61995855	0	104353430	G	A
14	rs881056	0	104354225	G	A
14	rs881057	0	104354258	T	G
14	rs28569774	0	104354445	C	T
14	rs10139856	0	104354505	T	C
14	rs10150898	0	104354625	G	C
14	rs17101891	0	104354882	C	T
14	rs17101894	0	104354913	G	A
14	rs761985	0	104355252	G	T
14	rs2019064	0	104355391	A	C
14	rs77690328	0	104355874	G	C
14	rs8008020	0	104355883	T	C
14	rs1885073	0	104357182	A	G
14	rs74890977	0	104357249	C	T
14	rs150864868	0	104357567	G	A
14	rs4144027	0	104357638	T	C
14	rs111280186	0	104357988	C	G
14	rs4900601	0	104358076	C	T
14	rs17101902	0	104358094	A	C
14	rs1005542	0	104358152	G	A
14	rs7145372	0	104359121	C	T
14	rs2887385	0	104359269	G	T
14	rs117406323	0	104359310	C	T
14	rs111555389	0	104359602	C	T
14	rs12884940	0	104359643	T	C
14	rs35924317	0	104359696	C	T
14	rs34982025	0	104360431	G	A
14	rs75136616	0	104360696	G	A
14	rs12879686	0	104360741	C	T
14	rs11160768	0	104360804	T	C
14	rs10144862	0	104360977	T	G
14	rs56126771	0	104361143	C	G
14	rs77367887	0	104361244	C	T
14	rs112066264	0	104361293	C	G
14	rs71417884	0	104361667	T	C
14	rs10145537	0	104361680	T	C
14	rs71417885	0	104361681	G	A
14	rs10133399	0	104361843	A	T
14	rs66473563	0	104361871	C	T
14	rs140062178	0	104361916	C	T
14	rs67727470	0	104361996	A	G
14	rs139250160	0	104362181	C	A
14	rs11160769	0	104362254	G	A
14	rs11160770	0	104362291	T	G
14	rs12890722	0	104362317	G	C
14	rs10873540	0	104362443	T	C
14	rs72712857	0	104362673	T	C
14	rs56206644	0	104363150	C	T
14	rs56087200	0	104363247	C	A
14	rs11160771	0	104363322	G	T
14	rs11160772	0	104363528	G	A
14	rs111581172	0	104363671	G	A
14	rs12434277	0	104363709	C	T
14	rs36032081	0	104363748	A	G
14	rs1980619	0	104364086	G	A
14	rs4900602	0	104364438	C	T
14	rs4906382	0	104364799	G	A
14	rs7145167	0	104364802	G	A
14	rs77660276	0	104365025	G	A
14	rs79347800	0	104365156	G	T
14	rs17101911	0	104365310	G	A
14	rs111562640	0	104365783	G	A
14	rs743212	0	104365941	C	T
14	rs118182428	0	104366160	C	T
14	rs743211	0	104366179	T	C
14	rs743210	0	104366183	A	G
14	rs1885072	0	104366376	C	A
14	rs74086500	0	104366444	G	A
14	rs10141435	0	104367045	T	G
14	rs7140812	0	104367449	A	G
14	rs113129325	0	104369520	G	T
14	rs4906383	0	104369934	C	T
14	rs80098381	0	104369984	C	T
14	rs59776579	0	104370035	T	G
14	rs111896564	0	104370339	C	G
14	rs28519415	0	104370665	C	T
14	rs11851006	0	104371698	C	T
14	rs2368984	0	104372055	A	C
14	rs78021316	0	104372260	G	A
14	rs10141347	0	104372909	T	G
14	rs7144445	0	104373006	C	T
14	rs10131550	0	104373099	C	T
14	rs111385232	0	104373645	C	T
14	rs111454335	0	104373729	G	T
14	rs113417243	0	104373888	A	C
14	rs147899071	0	104374187	G	A
14	rs148062973	0	104374538	A	T
14	rs78475697	0	104374674	G	C
14	rs28592682	0	104375450	G	A
14	rs115513250	0	104375980	C	T
14	rs74086744	0	104376304	A	C
14	rs75378596	0	104376318	C	G
14	rs61997568	0	104376817	C	T
14	rs76051691	0	104376823	C	T
14	rs74608132	0	104377031	G	T
14	rs2104072	0	104377099	C	T
14	rs74086746	0	104377616	A	G
14	rs2236247	0	104378087	G	A
14	rs57047619	0	104378146	G	A
14	rs10147939	0	104378232	C	A
14	rs75250286	0	104378328	T	C
14	rs8095	0	104378852	G	A
14	rs2236246	0	104379206	G	T
14	rs2269186	0	104379912	C	T
14	rs112823068	0	104379926	C	T
14	rs112997158	0	104380925	C	T
14	rs79148114	0	104380986	G	C
14	rs77167399	0	104381318	T	C
14	rs11850704	0	104381687	A	G
14	rs149079400	0	104381831	G	A
14	rs143096495	0	104381910	C	G
14	rs12895592	0	104382032	G	T
14	rs3783311	0	104382124	C	G
14	rs76224845	0	104382265	T	C
14	rs17101928	0	104382339	C	T
14	rs17101930	0	104382464	T	C
14	rs76690622	0	104382501	A	T
14	rs80350843	0	104383416	C	T
14	rs75939604	0	104383550	C	T
14	rs77690608	0	104384002	T	C
14	rs7149412	0	104384035	G	A
14	rs79260877	0	104384065	G	A
14	rs79471398	0	104384405	C	T
14	rs17101932	0	104384558	T	C
14	rs75113950	0	104384700	T	C
14	rs4906385	0	104384858	T	C
14	rs112086439	0	104384888	T	G
14	rs113241471	0	104384943	C	T
14	rs112499808	0	104384988	G	C
14	rs79739978	0	104386091	T	C
14	rs117504775	0	104386150	C	T
14	rs79762929	0	104387410	C	T
14	rs78556879	0	104387471	T	C
14	rs2273610	0	104387642	G	C
14	rs2273609	0	104387649	G	A
14	rs74798865	0	104388117	A	T
14	rs28384386	0	104388150	G	C
14	rs111753182	0	104389036	G	A
14	rs12895359	0	104389117	G	A
14	rs113689589	0	104389174	G	C
14	rs116116089	0	104390095	C	T
14	rs79081071	0	104390267	G	C
14	rs74935844	0	104390698	A	T
14	rs75340758	0	104390756	T	C
14	rs75077678	0	104391010	A	G
14	rs78341757	0	104391066	T	C
14	rs77979723	0	104391197	T	C
14	rs10140300	0	104391652	G	A
14	rs111359302	0	104392092	T	C
14	rs116641993	0	104392729	C	T
14	rs58043920	0	104392855	C	G
14	rs11850186	0	104393200	G	A
14	rs74086758	0	104393524	T	C
14	rs33984773	0	104393766	G	A
14	rs72712871	0	104393891	C	G
14	rs1040812	0	104393932	T	C
14	rs8014519	0	104393947	G	T
14	rs10149651	0	104394440	A	G
14	rs141396018	0	104394572	C	T
14	rs113496080	0	104394774	T	C
14	rs9324066	0	104394850	C	T
14	rs75163055	0	104395592	C	G
14	rs74086762	0	104395672	C	A
14	rs113644913	0	104395926	G	A
14	rs61997569	0	104396048	G	T
14	rs79377220	0	104396369	G	A
14	rs28407129	0	104396669	C	T
14	rs117716710	0	104396764	C	T
14	rs74403573	0	104396992	C	T
14	rs10467890	0	104397036	C	T
14	rs79620903	0	104397080	C	A
14	rs75065424	0	104397145	C	T
14	rs113089353	0	104397349	A	G
14	rs10136440	0	104397367	C	A
14	rs112820526	0	104397590	T	C
14	rs76525222	0	104398209	A	G
14	rs187248243	0	104398860	G	A
14	rs112571903	0	104398960	G	A
14	rs112202786	0	104398981	T	C
14	rs4900603	0	104399130	G	A
14	rs17792891	0	104399640	G	A
14	rs17095276	0	104399702	T	C
14	rs140545894	0	104399901	T	C
14	rs117726739	0	104400034	C	T
14	rs6576012	0	104400159	T	C
14	rs113387681	0	104400466	T	G
14	rs113111113	0	104400501	G	T
14	rs28461376	0	104400559	A	G
14	rs113143361	0	104400945	C	T
14	rs4906387	0	104400991	C	T
14	rs35977669	0	104401366	G	A
14	rs7147107	0	104401376	T	C
14	rs78299392	0	104401491	T	C
14	rs74972541	0	104401533	C	T
14	rs35146098	0	104401567	A	T
14	rs58071582	0	104401670	A	G
14	rs9324068	0	104401950	C	T
14	rs75340877	0	104401955	A	C
14	rs9285602	0	104402073	C	T
14	rs2208431	0	104402336	G	A
14	rs111468184	0	104402572	G	A
14	rs55860239	0	104402761	T	C
14	rs10220464	0	104403155	A	G
14	rs111954790	0	104403762	C	T
14	rs9324069	0	104403972	G	A
14	rs75419696	0	104404012	G	A
14	rs74887240	0	104404169	C	T
14	rs17101937	0	104404617	A	G
14	rs111980170	0	104405009	T	C
14	rs12885224	0	104405016	C	T
14	rs111747126	0	104405037	G	T
14	rs111265415	0	104405063	C	T
14	rs17101941	0	104405230	G	T
14	rs71417888	0	104405281	A	G
14	rs17101944	0	104405580	T	C
14	rs7148877	0	104405651	A	G
14	rs17095279	0	104406363	T	G
14	rs1309320	0	104406436	A	G
14	rs1187448	0	104406627	C	T
14	rs2295662	0	104406714	G	A
14	rs35337422	0	104407243	A	C
14	rs2295661	0	104407550	T	A
14	rs78523783	0	104407788	A	G
14	rs17101950	0	104407903	A	T
14	rs76103691	0	104408182	A	G
14	rs17101951	0	104408368	G	A
14	rs17101952	0	104408956	G	A
14	rs17101953	0	104409076	A	G
14	rs17101955	0	104409174	T	G
14	rs116853391	0	104409277	T	C
14	rs76558986	0	104409375	G	A
14	rs4906389	0	104409759	A	G
14	rs75859988	0	104409769	C	T
14	rs1187446	0	104409896	C	T
14	rs118015906	0	104409989	C	A
14	rs17101957	0	104410305	A	G
14	rs117542394	0	104410535	A	G
14	rs17101959	0	104410578	C	T
14	rs28592598	0	104411347	A	C
14	rs11160773	0	104411912	A	T
14	rs12147460	0	104412137	T	G
14	rs76927049	0	104412198	A	G
14	rs113426103	0	104412486	G	A
14	rs7143682	0	104413455	C	T
14	rs10131031	0	104413543	A	G
14	rs148052892	0	104413634	G	T
14	rs112399207	0	104413670	T	A
14	rs113602427	0	104413705	C	T
14	rs10131231	0	104413710	A	T
14	rs7144813	0	104413885	G	C
14	rs111675707	0	104413948	G	A
14	rs12886010	0	104413982	A	G
14	rs28439019	0	104415350	T	C
14	rs112403408	0	104416073	A	G
14	rs113179546	0	104416118	G	A
14	rs112881996	0	104416264	C	T
14	rs112489758	0	104416487	C	T
14	rs78157327	0	104416949	G	A
14	rs12883364	0	104417180	A	G
14	rs78463760	0	104417349	A	C
14	rs112563511	0	104418252	C	T
14	rs140956280	0	104418858	A	G
14	rs112560328	0	104419196	T	C
14	rs79683637	0	104419415	G	T
14	rs111902032	0	104419872	G	A
14	rs72712884	0	104420020	C	G
14	rs12890969	0	104420170	G	C
14	rs77073930	0	104420343	A	T
14	rs7154082	0	104420506	A	G
14	rs75010526	0	104420534	C	A
14	rs139320641	0	104421487	C	T
14	rs78663513	0	104421850	C	T
14	rs74369471	0	104421944	C	A
14	rs117532470	0	104422116	G	A
14	rs112335939	0	104422552	G	A
14	rs138269732	0	104422768	C	T
14	rs79290381	0	104422953	C	T
14	rs76211075	0	104423081	C	T
14	rs74985038	0	104423386	A	G
14	rs4906391	0	104423431	A	G
14	rs79164905	0	104423505	C	G
14	rs75856672	0	104423606	G	C
14	rs79208987	0	104423676	C	A
14	rs75510510	0	104424175	T	C
14	rs10149351	0	104424208	A	T
14	rs79996715	0	104424391	A	G
14	rs10149630	0	104424405	C	T
14	rs75812704	0	104424538	T	C
14	rs10149734	0	104424583	A	C
14	rs76544348	0	104424643	G	A
14	rs117316063	0	104424966	A	G
14	rs76314682	0	104425062	C	T
14	rs75163089	0	104425302	G	C
14	rs79721152	0	104425386	G	A
14	rs74390269	0	104425665	A	G
14	rs117582318	0	104426062	C	T
14	rs77106665	0	104426276	C	T
14	rs117325121	0	104426424	T	G
14	rs75456343	0	104426478	G	T
14	rs117865319	0	104426500	C	A
14	rs78917841	0	104427096	C	A
14	rs4900604	0	104427254	G	A
14	rs79264610	0	104428080	G	A
14	rs76175323	0	104428159	G	A
14	rs75042722	0	104428411	A	G
14	rs8021692	0	104428576	C	G
14	rs147798944	0	104428652	C	G
14	rs72712889	0	104428749	T	C
14	rs10131792	0	104429226	T	C
14	rs77580572	0	104429340	C	A
14	rs28574832	0	104429902	G	T
14	rs75530420	0	104429918	G	A
14	rs28505294	0	104430042	C	T
14	rs112888453	0	104430507	G	T
14	rs8003075	0	104430841	A	G
14	rs57827261	0	104431009	G	A
14	rs148096739	0	104431505	C	T
14	rs142881827	0	104432489	G	A
14	rs28542749	0	104432733	A	G
14	rs59945383	0	104433239	C	T
14	rs4900605	0	104434204	G	T
14	rs143217192	0	104434237	G	A
14	rs4906392	0	104434301	T	C
14	rs75959599	0	104435586	C	A
14	rs74848279	0	104435603	T	C
14	rs113164277	0	104436161	C	T
14	rs58557120	0	104436520	A	T
14	rs76660542	0	104436825	T	A
14	rs11851097	0	104436931	C	T
14	rs78779813	0	104437065	G	C
14	rs117407811	0	104437323	T	C
14	rs117840167	0	104437324	G	A
14	rs111954515	0	104437390	G	A
14	rs11160774	0	104437511	G	A
14	rs111423388	0	104437610	G	A
14	rs78954774	0	104437884	G	T
14	rs77494770	0	104437895	T	C
14	rs111627092	0	104438289	A	T
14	rs111289020	0	104438311	T	C
14	rs112304824	0	104438512	C	T
14	rs75241472	0	104439190	C	G
14	rs11623042	0	104439386	G	C
14	rs74913926	0	104439689	T	A
14	rs192313577	0	104439715	C	G
14	rs8008510	0	104440029	A	T
14	rs8009349	0	104440382	C	T
14	rs75505606	0	104440655	A	G
14	rs76821815	0	104440785	C	T
14	rs75045589	0	104440968	T	C
14	rs113430396	0	104441122	A	G
14	rs77303334	0	104441143	A	C
14	rs79430291	0	104441981	G	A
14	rs115204770	0	104442313	C	G
14	rs113675183	0	104442736	A	G
14	rs145444016	0	104442877	C	T
14	rs2887389	0	104443117	G	T
14	rs185148301	0	104443771	A	G
14	rs76593005	0	104444165	T	C
14	rs79579617	0	104445145	C	G
14	rs78503788	0	104445245	G	T
14	rs78004895	0	104445307	T	C
14	rs8022833	0	104446209	A	G
14	rs11625083	0	104446309	C	T
14	rs58289480	0	104446416	A	G
14	rs139705157	0	104446646	G	T
14	rs60532123	0	104446704	C	T
14	rs1957517	0	104447397	A	G
14	rs10144271	0	104447711	C	T
14	rs76622850	0	104447833	A	G
14	rs4906395	0	104448221	T	C
14	rs74818012	0	104448332	C	T
14	rs34964872	0	104448435	T	A
14	rs146509234	0	104449111	G	A
14	rs116875686	0	104449226	G	A
14	rs118014996	0	104449646	C	T
14	rs147120448	0	104450268	A	T
14	rs34288430	0	104450892	G	A
14	rs10139271	0	104450972	A	G
14	rs10139483	0	104451130	C	T
14	rs11847797	0	104451143	G	A
14	rs4906396	0	104451432	A	C
14	rs144725218	0	104451483	G	A
14	rs55866217	0	104452045	G	A
14	rs75900934	0	104452275	C	T
14	rs10143030	0	104452405	C	G
14	rs10143389	0	104452640	G	A
14	rs45540638	0	104452755	C	T
14	rs111649715	0	104452836	A	G
14	rs61248168	0	104453162	T	A
14	rs143384074	0	104453203	A	G
14	rs74883044	0	104453551	T	A
14	rs74791876	0	104453601	C	G
14	rs79867033	0	104453824	C	T
14	rs12436665	0	104453989	G	T
14	rs28545507	0	104454851	C	T
14	rs12880022	0	104455273	T	C
14	rs76723801	0	104455385	G	A
14	rs55735983	0	104455825	C	T
14	rs77840443	0	104456023	T	C
14	rs77111775	0	104456608	C	A
14	rs76358946	0	104456685	T	C
14	rs1957518	0	104457195	G	A
14	rs11624560	0	104457995	G	A
14	rs113023237	0	104458229	G	T
14	rs77851299	0	104458726	G	A
14	rs77520878	0	104458881	T	C
14	rs7143936	0	104459452	A	C
14	rs76242853	0	104460238	T	A
14	rs76188495	0	104460436	G	A
14	rs76012617	0	104461323	G	A
14	rs10132127	0	104461494	C	G
14	rs10132153	0	104461554	C	A
14	rs117615164	0	104461821	A	G
14	rs74822581	0	104461850	C	T
14	rs8014546	0	104462830	A	T
14	rs111450956	0	104463403	T	C
14	rs72712900	0	104463525	G	A
14	rs4906397	0	104463775	C	T
14	rs55938939	0	104464364	G	A
14	rs11625697	0	104464800	C	T
14	rs10142229	0	104464809	C	T
14	rs2005081	0	104465177	T	A
14	rs113306744	0	104465198	C	T
14	rs45487593	0	104465223	G	C
14	rs4906399	0	104465418	C	T
14	rs117773808	0	104465476	G	A
14	rs7160557	0	104467171	G	A
14	rs113944501	0	104467286	A	G
14	rs142879959	0	104467648	A	G
14	rs61319604	0	104467679	C	T
14	rs150526957	0	104468014	C	T
14	rs72714904	0	104468545	T	C
14	rs111907699	0	104468630	G	A
14	rs143898210	0	104468823	G	A
14	rs10135296	0	104469543	G	T
14	rs11623115	0	104469692	G	A
14	rs11623061	0	104469804	A	G
14	rs78035796	0	104469932	C	G
14	rs8010286	0	104470312	T	C
14	rs28391043	0	104470686	G	A
14	rs139029533	0	104470957	C	T
14	rs9671921	0	104471120	A	G
14	rs78367570	0	104471165	A	G
14	rs12147828	0	104471857	C	T
14	rs45523439	0	104471858	G	A
14	rs12147936	0	104471965	C	T
14	rs78867080	0	104472258	C	T
14	rs79402943	0	104472756	G	A
14	rs4900607	0	104473253	A	G
14	rs12100528	0	104473744	G	A
14	rs11160775	0	104474239	C	T
14	rs11622617	0	104474368	G	A
14	rs4906401	0	104475034	A	G
14	rs11160777	0	104476387	A	G
14	rs4906402	0	104476725	G	A
14	rs8004769	0	104476776	T	A
14	rs79744652	0	104477694	C	T
14	rs28522352	0	104477878	T	A
14	rs11160778	0	104478740	C	T
14	rs11851441	0	104479024	A	G
14	rs12895187	0	104479301	G	A
14	rs11628958	0	104479732	G	A
14	rs11851723	0	104479833	C	T
14	rs7145703	0	104480857	A	G
14	rs11160779	0	104481083	T	C
14	rs146748041	0	104481348	T	C
14	rs12889168	0	104481957	A	T
14	rs11628717	0	104482637	G	A
14	rs7158223	0	104482674	G	T
14	rs72714909	0	104482874	C	A
14	rs34317359	0	104484346	G	A
14	rs12589669	0	104484646	T	C
14	rs112111100	0	104485781	C	T
14	rs74089113	0	104485969	G	C
14	rs12896676	0	104486251	G	A
14	rs61997591	0	104486455	G	A
14	rs74089114	0	104487240	C	T
14	rs146495380	0	104487400	C	A
14	rs77243543	0	104487695	A	G
14	rs35804835	0	104487962	G	A
14	rs79863141	0	104488633	C	G
14	rs118168613	0	104488829	C	T
14	rs7156752	0	104489329	C	T
14	rs11628540	0	104489377	G	A
14	rs117227539	0	104490556	G	A
14	rs113343758	0	104491479	C	T
14	rs11626960	0	104493629	C	T
14	rs28725314	0	104494121	C	T
14	rs10137997	0	104494563	T	C
14	rs10149233	0	104494806	G	A
14	rs80020004	0	104495116	C	T
14	rs75769224	0	104495302	C	G
14	rs11621655	0	104496122	C	T
14	rs10135338	0	104497198	G	A
14	rs10135507	0	104497543	C	T
14	rs1951587	0	104497882	G	A
14	rs146863702	0	104498732	C	T
14	rs9944058	0	104498837	C	T
14	rs2146241	0	104499191	C	T
14	rs74533093	0	104499199	C	T
14	rs72714917	0	104499467	C	T
14	rs79095262	0	104499730	A	G
14	rs78259611	0	104499904	C	G
14	rs76702877	0	104500231	G	T
14	rs76761167	0	104500301	G	A
14	rs12590854	0	104500773	C	T
14	rs9944163	0	104500830	G	T
14	rs79725992	0	104501699	A	G
14	rs1951580	0	104501925	A	G
14	rs11160780	0	104503033	G	A
14	rs7156122	0	104503233	G	A
14	rs4906408	0	104503628	G	T
14	rs941946	0	104503662	G	A
14	rs4900608	0	104503679	G	A
14	rs75429207	0	104504115	T	G
14	rs79667722	0	104504119	A	G
14	rs117103177	0	104504120	G	A
14	rs4906409	0	104504515	T	C
14	rs877009	0	104504695	T	C
14	rs60558048	0	104504884	G	T
14	rs143501836	0	104505204	G	A
14	rs11626404	0	104505286	C	T
14	rs12589388	0	104505741	C	T
14	rs10144682	0	104505749	G	A
14	rs12589390	0	104505750	C	T
14	rs2273842	0	104506888	C	T
14	rs56231040	0	104507049	T	C
14	rs71417892	0	104507283	G	A
14	rs6576015	0	104507427	A	G
14	rs117297305	0	104508227	A	G
14	rs11622475	0	104509076	C	T
14	rs144656767	0	104509641	C	T
14	rs145706775	0	104509840	G	A
14	rs75379709	0	104510131	G	C
14	rs193096060	0	104510196	T	C
14	rs11626034	0	104510267	A	G
14	rs11626187	0	104510799	A	G
14	rs61997596	0	104511206	G	A
14	rs113914334	0	104511295	C	G
14	rs11627297	0	104511436	C	T
14	rs8019352	0	104512581	C	T
14	rs74457519	0	104512887	G	T
14	rs12878767	0	104513043	C	T
14	rs111293912	0	104513183	C	T
14	rs11160783	0	104513387	G	A
14	rs74488408	0	104514123	G	A
14	rs60080575	0	104514136	C	T
14	rs79028212	0	104514179	C	G
14	rs79973736	0	104514248	T	G
14	rs12885482	0	104514471	G	T
14	rs61244535	0	104514818	C	G
14	rs147986202	0	104515036	C	G
14	rs11623353	0	104515092	C	T
14	rs77059054	0	104515373	C	T
14	rs78130152	0	104515620	T	C
14	rs45471291	0	104516087	A	G
14	rs80138579	0	104516108	C	T
14	rs11160784	0	104516262	T	C
14	rs8021647	0	104516419	C	T
14	rs8022184	0	104516748	C	T
14	rs28644198	0	104517464	C	A
14	rs11627072	0	104518024	C	G
14	rs61451840	0	104518099	T	G
14	rs117790310	0	104518299	C	T
14	rs45550534	0	104518420	G	A
14	rs139997039	0	104518422	A	C
14	rs7150461	0	104518453	A	G
14	rs77111474	0	104518558	T	C
14	rs3783312	0	104518625	A	G
14	rs7158035	0	104519363	T	C
14	rs7157034	0	104519370	G	A
14	rs11628592	0	104519792	C	G
14	rs8020476	0	104519854	T	C
14	rs28377615	0	104520878	G	A
14	rs116071209	0	104521131	G	T
14	rs74622518	0	104522035	A	G
14	rs61997610	0	104522384	C	T
14	rs74925993	0	104522860	T	C
14	rs77699394	0	104523261	G	C
14	rs12886745	0	104523839	C	T
14	rs184389753	0	104524536	C	T
14	rs113096869	0	104525014	C	T
14	rs12590911	0	104525166	C	T
14	rs12590897	0	104525216	A	G
14	rs77814161	0	104525765	G	A
14	rs78258378	0	104525888	A	G
14	rs11160785	0	104526170	T	A
14	rs117136421	0	104526348	G	A
14	rs12050167	0	104527198	C	T
14	rs116965774	0	104527290	T	C
14	rs75803088	0	104528116	T	C
14	rs11624216	0	104528264	A	G
14	rs34974386	0	104528302	T	A
14	rs11160786	0	104529117	A	G
14	rs7141748	0	104529126	C	A
14	rs10873541	0	104529774	T	C
14	rs79021368	0	104530124	C	T
14	rs76253033	0	104530182	A	C
14	rs6576017	0	104530611	T	C
14	rs76751057	0	104530843	G	C
14	rs6576018	0	104530951	T	C
14	rs77103844	0	104531269	T	G
14	rs1614875	0	104531714	T	C
14	rs183301442	0	104532004	G	A
14	rs76731868	0	104532695	T	C
14	rs116890935	0	104533134	G	T
14	rs2263014	0	104533412	C	A
14	rs10782497	0	104533486	T	C
14	rs1744263	0	104533824	C	T
14	rs72714935	0	104534521	C	T
14	rs1771002	0	104535170	G	T
14	rs112863175	0	104535588	C	A
14	rs72714937	0	104535705	C	T
14	rs140633683	0	104536086	A	C
14	rs112536893	0	104536207	A	G
14	rs80121507	0	104536252	C	G
14	rs36021385	0	104537139	G	C
14	rs1771001	0	104537673	T	C
14	rs112973353	0	104537680	C	T
14	rs35775205	0	104538132	A	G
14	rs111576189	0	104538666	G	A
14	rs115299467	0	104538891	G	A
14	rs77334477	0	104539084	A	T
14	rs1744264	0	104539474	A	G
14	rs1744265	0	104539587	G	A
14	rs150200498	0	104539823	G	A
14	rs61997613	0	104540085	C	A
14	rs78756232	0	104540151	C	T
14	rs1770999	0	104540660	G	A
14	rs1744266	0	104540855	T	C
14	rs75834191	0	104540915	C	T
14	rs1770998	0	104541169	G	T
14	rs57711557	0	104541389	G	A
14	rs1770997	0	104541450	C	T
14	rs2368998	0	104541763	A	G
14	rs112295157	0	104542049	T	G
14	rs140873382	0	104543394	A	G
14	rs148853568	0	104543901	C	T
14	rs34377756	0	104544054	C	T
14	rs12147165	0	104544927	C	A
14	rs78481791	0	104545284	C	T
14	rs4906415	0	104545285	G	A
14	rs75557163	0	104545332	T	C
14	rs75578640	0	104545402	A	G
14	rs112447089	0	104545971	A	G
14	rs8021126	0	104546296	A	G
14	rs1744269	0	104546767	G	A
14	rs11847931	0	104546893	A	G
14	rs12435092	0	104547648	A	G
14	rs1770995	0	104548604	A	G
14	rs1770994	0	104548681	A	G
14	rs1744271	0	104549399	T	C
14	rs1770992	0	104549879	C	A
14	rs1744276	0	104550471	G	C
14	rs117581539	0	104550688	C	T
14	rs1770991	0	104550988	A	T
14	rs1770988	0	104552382	A	G
14	rs111639861	0	104553196	A	G
14	rs941948	0	104553521	A	G
14	rs941949	0	104554044	G	A
14	rs139225740	0	104554297	T	C
14	rs1744280	0	104554921	C	T
14	rs78757355	0	104555121	G	A
14	rs115377454	0	104555193	G	A
14	rs1770987	0	104555321	A	G
14	rs12897334	0	104555433	C	T
14	rs1612493	0	104555453	G	T
14	rs141897726	0	104555908	C	T
14	rs116865541	0	104555977	G	A
14	rs941950	0	104556209	G	C
14	rs117426035	0	104556237	A	G
14	rs78242346	0	104556904	C	T
14	rs60848392	0	104557032	C	T
14	rs192845118	0	104557272	G	C
14	rs1770985	0	104557307	A	C
14	rs117306275	0	104557442	A	G
14	rs184972567	0	104557725	G	C
14	rs754415	0	104558319	T	C
14	rs139926648	0	104558727	C	T
14	rs116618648	0	104558788	C	T
14	rs72714946	0	104559349	C	T
14	rs941951	0	104559552	G	C
14	rs941952	0	104559623	T	C
14	rs45487897	0	104559648	C	T
14	rs61745802	0	104559833	C	A
14	rs941953	0	104559852	T	C
14	rs1770984	0	104559919	T	C
14	rs1744284	0	104559922	C	G
14	rs1744285	0	104560870	G	A
14	rs1744286	0	104561012	A	G
14	rs78510744	0	104561597	T	C
14	rs72714947	0	104561712	G	A
14	rs1770983	0	104561998	T	C
14	rs56007227	0	104562060	G	A
14	rs941954	0	104562812	A	G
14	rs1616542	0	104563018	A	G
14	rs147158062	0	104563169	A	G
14	rs117292742	0	104563202	C	T
14	rs35432379	0	104563682	G	C
14	rs7156718	0	104563874	C	T
14	rs1465163	0	104563932	G	T
14	rs111406151	0	104564179	C	T
14	rs45449394	0	104565090	G	A
14	rs1744288	0	104565779	G	T
14	rs737394	0	104565922	G	T
14	rs747247	0	104565989	T	C
14	rs737393	0	104566119	C	T
14	rs2369268	0	104566283	C	T
14	rs1744291	0	104566770	A	G
14	rs11627783	0	104566912	C	T
14	rs74802960	0	104567129	T	C
14	rs55912904	0	104567216	C	T
14	rs7158957	0	104567422	G	A
14	rs1744293	0	104567525	C	T
14	rs1744294	0	104567576	C	T
14	rs1744295	0	104567643	G	C
14	rs1744296	0	104567722	C	T
14	rs1771014	0	104567926	G	A
14	rs1771013	0	104567932	A	G
14	rs1744297	0	104568472	T	C
14	rs56330884	0	104569125	G	C
14	rs1467844	0	104569709	A	G
14	rs8012482	0	104569801	C	G
14	rs34878411	0	104570116	C	G
14	rs71417894	0	104570412	C	A
14	rs8012505	0	104571054	C	G
14	rs12887919	0	104571439	C	T
14	rs2282377	0	104571820	C	G
14	rs8019465	0	104572667	G	A
14	rs34327077	0	104572689	C	T
14	rs145189706	0	104573816	C	T
14	rs34654790	0	104574889	G	A
14	rs12587599	0	104575130	C	T
14	rs1890986	0	104575210	C	T
14	rs12587641	0	104575290	C	G
14	rs2298000	0	104575326	C	A
14	rs1744302	0	104575531	C	G
14	rs1771011	0	104575869	G	A
14	rs118026981	0	104576234	A	G
14	rs34362765	0	104576448	G	A
14	rs117179533	0	104576663	C	T
14	rs12588414	0	104576816	A	G
14	rs34069866	0	104577131	G	A
14	rs1744304	0	104577133	G	A
14	rs115412002	0	104577625	C	T
14	rs117425092	0	104578682	A	T
14	rs11850264	0	104578817	G	A
14	rs61997622	0	104579616	G	A
14	rs76193065	0	104580032	G	C
14	rs144533850	0	104580155	C	T
14	rs56243036	0	104580394	C	T
14	rs1557012	0	104581072	C	T
14	rs55974159	0	104581189	C	T
14	rs1771008	0	104581660	G	C
14	rs750062	0	104581760	A	G
14	rs35459432	0	104581924	G	T
14	rs56252815	0	104581950	C	T
14	rs61997624	0	104582386	C	T
14	rs146176986	0	104584312	C	T
14	rs72714957	0	104584892	A	G
14	rs1771007	0	104584995	T	C
14	rs61997625	0	104585263	C	T
14	rs116757400	0	104585287	C	A
14	rs11623299	0	104585727	G	A
14	rs12894851	0	104586393	A	C
14	rs78263740	0	104586492	G	A
14	rs10142067	0	104587176	G	A
14	rs12588869	0	104587348	G	A
14	rs11621429	0	104587444	T	C
14	rs143803643	0	104587870	G	A
14	rs77615922	0	104587912	G	C
14	rs12589461	0	104588056	A	G
14	rs118085428	0	104589283	G	A
14	rs12590368	0	104589932	C	T
14	rs117290353	0	104591024	G	C
14	rs72714961	0	104591276	T	C
14	rs11623994	0	104591453	A	G
14	rs117263933	0	104591692	G	A
14	rs4906417	0	104593018	A	C
14	rs4906418	0	104593207	A	T
14	rs4900609	0	104593256	C	T
14	rs78398788	0	104593524	G	A
14	rs11626595	0	104593623	C	T
14	rs151140462	0	104594187	C	T
14	rs73358251	0	104595073	C	G
14	rs34309041	0	104595464	C	G
14	rs114268471	0	104596020	G	T
14	rs4906419	0	104596308	G	C
14	rs79646212	0	104597624	C	T
14	rs61997629	0	104598021	G	A
14	rs117955807	0	104598298	G	T
14	rs34351800	0	104598553	C	T
14	rs7157281	0	104598949	G	A
14	rs10140740	0	104599096	G	A
14	rs61997630	0	104599136	C	T
14	rs11625113	0	104599233	C	T
14	rs146295622	0	104599234	G	A
14	rs7158804	0	104600428	T	G
14	rs61997631	0	104600920	C	G
14	rs12587001	0	104602177	C	T
14	rs118126433	0	104602410	C	T
14	rs559608566	0	104603066	G	A
14	rs34839045	0	104603271	G	A
14	rs7156395	0	104603873	T	C
14	rs140609428	0	104604098	G	C
14	rs12588393	0	104604135	G	A
14	rs35645015	0	104604663	A	G
14	rs556667696	0	104604703	C	G
14	rs185280162	0	104606207	G	C
14	rs8014002	0	104606796	C	A
14	rs11160787	0	104607014	T	G
14	rs72714963	0	104607198	C	T
14	rs11628529	0	104607281	G	A
14	rs2887436	0	104607798	C	T
14	rs3892657	0	104607966	C	T
14	rs2011069	0	104608068	A	G
14	rs79372337	0	104609107	C	G
14	rs12886129	0	104609413	T	C
14	rs8012009	0	104609708	T	C
14	rs35219418	0	104609797	A	T
14	rs11625650	0	104610138	G	A
14	rs1557015	0	104610340	T	C
14	rs1557014	0	104610463	A	G
14	rs72714966	0	104611260	G	T
14	rs11626880	0	104611326	C	T
14	rs35956368	0	104611761	G	T
14	rs35165685	0	104612363	A	G
14	rs116690577	0	104612947	C	A
14	rs117385745	0	104613194	C	T
14	rs4906421	0	104613478	A	G
14	rs72714969	0	104613532	G	A
14	rs149784270	0	104613934	C	T
14	rs61997636	0	104614163	G	A
14	rs66514858	0	104614826	T	C
14	rs10147444	0	104615253	T	A
14	rs72714972	0	104616040	G	C
14	rs8019366	0	104616226	A	G
14	rs12896307	0	104616589	T	C
14	rs72714976	0	104616838	C	T
14	rs117571183	0	104616906	G	A
14	rs116957418	0	104616907	C	A
14	rs72714977	0	104617054	C	T
14	rs12588775	0	104617095	C	T
14	rs45472297	0	104618742	C	G
14	rs72714979	0	104619119	G	C
14	rs11622651	0	104620077	G	A
14	rs34161718	0	104620193	C	T
14	rs79462677	0	104620346	G	C
14	rs11622831	0	104620667	C	T
14	rs12147202	0	104620678	A	C
14	rs61997639	0	104620706	C	T
14	rs8013778	0	104620939	G	C
14	rs35797471	0	104621383	C	T
14	rs12879113	0	104622701	C	G
14	rs28579831	0	104622780	T	G
14	rs28384212	0	104623120	C	T
14	rs12435350	0	104623247	A	C
14	rs142639926	0	104624331	G	T
14	rs28718558	0	104624342	C	T
14	rs77801823	0	104624620	C	T
14	rs10147953	0	104624689	G	A
14	rs117891108	0	104624802	G	A
14	rs117285014	0	104624834	C	T
14	rs10148180	0	104624914	G	C
14	rs10150376	0	104624962	C	T
14	rs10150549	0	104624993	G	A
14	rs140254240	0	104625026	G	A
14	rs7159256	0	104625327	G	A
14	rs7158950	0	104625332	C	T
14	rs7160033	0	104625670	G	A
14	rs2153557	0	104625759	G	C
14	rs28374587	0	104626132	C	T
14	rs28514640	0	104626311	C	T
14	rs7145018	0	104626493	T	C
14	rs55667215	0	104626730	G	C
14	rs12882239	0	104626811	G	C
14	rs28426081	0	104626997	G	A
14	rs2039896	0	104627066	C	T
14	rs2039895	0	104627198	G	A
14	rs2039894	0	104627359	A	G
14	rs2039893	0	104627392	A	G
14	rs12887765	0	104627732	G	A
14	rs10137218	0	104628062	C	T
14	rs61997640	0	104628138	C	T
14	rs79691953	0	104628212	A	T
14	rs10137425	0	104628329	C	G
14	rs10149665	0	104628346	T	G
14	rs10137354	0	104628356	A	G
14	rs10149750	0	104628406	T	C
14	rs56219119	0	104628451	T	C
14	rs78460651	0	104628453	G	A
14	rs55732549	0	104628540	A	G
14	rs34083540	0	104628570	C	G
14	rs34785007	0	104628674	G	A
14	rs28613749	0	104629303	A	G
14	rs28569857	0	104629392	A	G
14	rs114957565	0	104629654	C	T
14	rs11625345	0	104629917	C	G
14	rs11628373	0	104629999	A	G
14	rs79488148	0	104630023	C	T
14	rs10149646	0	104630176	C	T
14	rs7156998	0	104630328	A	G
14	rs56390601	0	104630409	G	A
14	rs55931432	0	104630506	C	T
14	rs11160789	0	104630579	C	T
14	rs139209543	0	104630695	T	C
14	rs11160790	0	104630711	G	A
14	rs149893078	0	104630716	C	T
14	rs118114904	0	104630750	C	T
14	rs61997644	0	104630801	G	A
14	rs2039890	0	104631148	G	A
14	rs531973973	0	104631341	C	T
14	rs2487307	0	104632132	G	A
14	rs76823972	0	104632187	T	C
14	rs2497299	0	104632699	G	A
14	rs2487306	0	104632732	G	C
14	rs189597349	0	104633028	G	A
14	rs150545643	0	104633136	G	A
14	rs76304797	0	104633227	A	C
14	rs113165602	0	104633457	A	C
14	rs79024120	0	104633547	G	C
14	rs112206333	0	104633624	T	G
14	rs77554559	0	104633663	G	A
14	rs113409843	0	104633728	C	T
14	rs75514218	0	104633974	C	T
14	rs116849933	0	104633995	T	C
14	rs61125591	0	104634068	T	C
14	rs78111977	0	104634241	C	T
14	rs111855425	0	104634457	T	C
14	rs113927937	0	104634475	G	A
14	rs113130945	0	104634510	G	A
14	rs79921103	0	104634528	C	T
14	rs75976538	0	104634547	T	C
14	rs143754806	0	104634746	T	C
14	rs151075971	0	104634747	A	C
14	rs77796928	0	104634784	G	A
14	rs77165353	0	104634853	C	T
14	rs35153457	0	104634858	C	T
14	rs112170657	0	104634860	G	T
14	rs113781548	0	104634905	G	T
14	rs34190464	0	104635198	G	A
14	rs73360234	0	104635277	T	C
14	rs111849544	0	104635481	C	T
14	rs78426323	0	104635655	G	A
14	rs112603549	0	104635656	G	C
14	rs71417900	0	104635708	G	A
14	rs8013773	0	104636584	G	A
14	rs76826589	0	104636808	T	C
14	rs79814670	0	104637045	C	T
14	rs77011921	0	104637101	G	C
14	rs1890982	0	104637327	T	G
14	rs111313216	0	104637612	A	C
14	rs1004216	0	104637679	C	T
14	rs71417901	0	104637712	C	T
14	rs76319525	0	104638360	C	T
14	rs947001	0	104638441	A	G
14	rs117673939	0	104638443	C	A
14	rs117922371	0	104638461	T	C
14	rs76448230	0	104638606	C	T
14	rs79433632	0	104638632	C	T
14	rs76824091	0	104638635	G	A
14	rs77088311	0	104638740	T	C
14	rs118050369	0	104638788	A	G
14	rs35249579	0	104639280	G	A
14	rs117777904	0	104639351	C	T
14	rs61743517	0	104639519	C	G
14	rs11622217	0	104639644	C	T
14	rs2275593	0	104640011	T	C
14	rs61745565	0	104640098	G	A
14	rs2254205	0	104640481	G	C
14	rs2497298	0	104640822	G	T
14	rs148072221	0	104640901	G	C
14	rs8011051	0	104641021	G	T
14	rs7148484	0	104641040	G	C
14	rs4906422	0	104641612	T	C
14	rs2487305	0	104641792	C	T
14	rs2487304	0	104642341	A	G
14	rs3742947	0	104642422	A	G
14	rs117573425	0	104642489	G	T
14	rs78184481	0	104642524	C	T
14	rs2487303	0	104643409	A	G
14	rs2487302	0	104643421	T	C
14	rs2487301	0	104643721	C	A
14	rs2487300	0	104643859	A	G
14	rs2497297	0	104644099	T	C
14	rs202091211	0	104644142	G	A
14	rs11621644	0	104644147	C	T
14	rs61743202	0	104644212	A	G
14	rs12147658	0	104644328	T	C
14	rs2282376	0	104644421	G	A
14	rs76080472	0	104644612	C	A
14	rs2497296	0	104644776	T	C
14	rs117891433	0	104645200	G	A
14	rs2282375	0	104645233	T	G
14	rs61996620	0	104645559	G	T
14	rs117616919	0	104645871	C	T
14	rs45488896	0	104646162	C	T
14	rs1547350	0	104646326	A	C
14	rs79259005	0	104646449	C	T
14	rs947000	0	104646717	C	T
14	rs946999	0	104646771	T	C
14	rs11160791	0	104646839	A	G
14	rs10141693	0	104647004	G	A
14	rs884996	0	104647224	C	T
14	rs871266	0	104647311	C	G
14	rs1890981	0	104647606	G	A
14	rs116357006	0	104647774	G	T
14	rs115957438	0	104648013	C	T
14	rs11626823	0	104648322	G	A
14	rs2487299	0	104648602	G	A
14	rs946998	0	104649181	T	C
14	rs28554095	0	104649328	T	C
14	rs2255380	0	104649496	C	A
14	rs28679428	0	104649958	C	A
14	rs114033746	0	104650041	G	A
14	rs946996	0	104650494	G	A
14	rs111844795	0	104650927	T	A
14	rs12892764	0	104651156	G	C
14	rs117562341	0	104651303	C	T
14	rs2497295	0	104651397	G	A
14	rs11625203	0	104652240	G	A
14	rs10141203	0	104652524	G	A
14	rs12879395	0	104652787	G	A
14	rs146364812	0	104652810	C	T
14	rs2487298	0	104652867	C	T
14	rs2487297	0	104652887	G	A
14	rs139663001	0	104652927	C	T
14	rs8009077	0	104653065	G	C
14	rs111587803	0	104653122	T	C
14	rs111661398	0	104653131	C	T
14	rs8008834	0	104653228	A	G
14	rs8008983	0	104653268	A	G
14	rs8010188	0	104653710	G	A
14	rs56802388	0	104653715	G	T
14	rs34774351	0	104653746	C	T
14	rs12435534	0	104653844	G	A
14	rs12890592	0	104654129	T	C
14	rs36037630	0	104654214	C	T
14	rs77554731	0	104654402	C	A
14	rs73360268	0	104654488	G	A
14	rs12891461	0	104654564	T	G
14	rs34620087	0	104654644	T	C
14	rs35826019	0	104654947	C	T
14	rs11160792	0	104655097	G	C
14	rs35311789	0	104655234	C	T
14	rs79678632	0	104655458	C	T
14	rs67305719	0	104656200	T	C
14	rs8007923	0	104656659	T	C
14	rs28678832	0	104657053	G	A
14	rs8011683	0	104657233	C	T
14	rs947006	0	104657760	G	A
14	rs12892055	0	104658127	C	T
14	rs77643529	0	104658345	C	T
14	rs28621042	0	104658568	G	A
14	rs74632587	0	104658749	C	G
14	rs28580543	0	104658805	C	T
14	rs61996624	0	104658946	G	T
14	rs61996625	0	104659091	C	T
14	rs10129756	0	104659310	T	C
14	rs111696693	0	104659665	C	G
14	rs74090262	0	104659754	C	T
14	rs111581880	0	104659849	C	T
14	rs72717005	0	104659977	C	T
14	rs189973784	0	104660147	A	G
14	rs2497292	0	104660223	T	C
14	rs72717006	0	104660558	G	A
14	rs71419803	0	104660606	G	A
14	rs7159400	0	104660922	T	G
14	rs7159418	0	104660949	T	G
14	rs117724824	0	104661179	G	A
14	rs73360284	0	104661289	C	T
14	rs10129870	0	104661434	A	G
14	rs10130331	0	104661648	G	A
14	rs10142509	0	104661739	T	C
14	rs12880369	0	104661782	G	C
14	rs4509954	0	104661941	C	G
14	rs7147255	0	104662014	G	A
14	rs7148788	0	104662328	T	G
14	rs10133390	0	104662426	G	A
14	rs7149115	0	104662459	T	C
14	rs7148194	0	104662533	G	A
14	rs12184965	0	104662734	C	T
14	rs75276029	0	104662840	A	G
14	rs73360294	0	104662918	A	G
14	rs113260478	0	104662921	C	G
14	rs72717007	0	104662990	C	T
14	rs78830857	0	104662991	G	A
14	rs117953529	0	104663065	G	A
14	rs73360295	0	104663071	C	T
14	rs28515738	0	104663412	G	A
14	rs74090273	0	104663632	A	G
14	rs74090275	0	104663754	G	A
14	rs74090276	0	104664611	A	G
14	rs10220498	0	104664808	A	G
14	rs12588447	0	104664834	A	G
14	rs57530723	0	104665332	T	C
14	rs112849692	0	104665540	A	G
14	rs112361477	0	104665544	G	A
14	rs10143192	0	104665665	A	G
14	rs10143462	0	104665730	G	A
14	rs10143555	0	104665805	G	A
14	rs117914192	0	104665929	C	T
14	rs78614634	0	104666545	A	G
14	rs10146375	0	104666573	C	T
14	rs111333260	0	104666578	T	C
14	rs10146391	0	104666652	C	T
14	rs3935418	0	104666737	C	G
14	rs10135847	0	104666821	T	C
14	rs10149129	0	104667107	A	G
14	rs4072966	0	104667444	A	G
14	rs73362216	0	104667684	C	T
14	rs185584923	0	104667854	C	T
14	rs143220776	0	104667855	C	A
14	rs61497697	0	104667943	G	A
14	rs12146969	0	104667995	C	T
14	rs12878734	0	104668102	G	T
14	rs76418257	0	104668134	G	A
14	rs73362221	0	104668162	G	A
14	rs74090298	0	104668187	G	A
14	rs71419804	0	104668458	G	A
14	rs10142060	0	104668484	T	C
14	rs77602211	0	104668590	C	T
14	rs12879965	0	104668826	G	A
14	rs71419805	0	104668883	G	T
14	rs34505020	0	104669807	A	G
14	rs143653523	0	104670224	C	G
14	rs11845935	0	104671511	T	G
14	rs4511459	0	104671696	A	G
14	rs34086344	0	104671826	C	A
14	rs34839880	0	104672697	A	C
14	rs8003204	0	104673221	T	C
14	rs75503781	0	104673265	G	T
14	rs113047087	0	104673302	C	T
14	rs8022850	0	104673387	G	C
14	rs79088218	0	104673472	G	A
14	rs8023056	0	104673533	G	C
14	rs58636128	0	104673635	G	A
14	rs142683825	0	104673651	G	C
14	rs8023083	0	104673668	C	T
14	rs8023157	0	104673856	A	G
14	rs138747322	0	104673950	C	T
14	rs77636476	0	104673951	G	A
14	rs73362232	0	104673952	A	G
14	rs118089299	0	104674020	C	T
14	rs116844938	0	104674077	G	T
14	rs12882832	0	104674339	C	T
14	rs73362234	0	104676008	A	G
14	rs113693764	0	104676446	G	A
14	rs76289482	0	104676577	T	A
14	rs8019892	0	104676658	C	T
14	rs12895469	0	104676770	G	C
14	rs12895202	0	104676817	C	T
14	rs12895643	0	104676908	G	A
14	rs12895392	0	104676913	C	G
14	rs8020627	0	104676929	G	A
14	rs35780024	0	104677225	G	A
14	rs28516433	0	104677580	T	C
14	rs28497903	0	104677696	G	A
14	rs10134193	0	104678359	T	C
14	rs4075527	0	104678658	T	G
14	rs112795211	0	104679037	C	T
14	rs12892279	0	104679199	T	G
14	rs35027920	0	104679387	G	A
14	rs112246454	0	104679469	G	A
14	rs12892130	0	104679844	C	T
14	rs111976345	0	104679939	C	T
14	rs111401796	0	104680081	G	A
14	rs114076157	0	104680234	G	A
14	rs61996656	0	104681263	T	A
14	rs61998764	0	104682154	A	G
14	rs11850666	0	104682407	A	G
14	rs76749260	0	104682642	C	T
14	rs28573757	0	104683154	G	C
14	rs72717021	0	104683203	C	T
14	rs12896038	0	104683320	C	T
14	rs112913978	0	104684511	C	G
14	rs4375586	0	104684874	G	A
14	rs12432819	0	104685282	G	A
14	rs115088647	0	104685811	C	T
14	rs11850438	0	104685835	T	C
14	rs11622892	0	104685838	C	T
14	rs61998765	0	104686141	C	T
14	rs4482208	0	104686346	G	A
14	rs34687899	0	104686639	C	T
14	rs35034661	0	104686803	G	T
14	rs35623977	0	104687033	G	C
14	rs117763903	0	104687093	C	T
14	rs72717023	0	104688339	T	G
14	rs72717024	0	104689545	C	G
14	rs77505595	0	104690155	T	G
14	rs74087236	0	104690493	G	C
14	rs68036376	0	104690503	C	A
14	rs74087237	0	104690555	G	T
14	rs74087238	0	104690997	C	A
14	rs10083398	0	104691114	C	T
14	rs74087240	0	104691381	C	T
14	rs74087243	0	104692289	A	G
14	rs4078390	0	104692739	C	G
14	rs7144831	0	104693120	G	A
14	rs74087244	0	104693201	A	G
14	rs118114713	0	104693671	C	T
14	rs74087245	0	104693767	C	T
14	rs74087247	0	104693786	C	T
14	rs12050370	0	104694358	A	G
14	rs79801821	0	104694548	G	T
14	rs74087248	0	104694618	C	T
14	rs11850370	0	104694777	C	T
14	rs11851356	0	104695217	C	T
14	rs11628649	0	104695636	C	T
14	rs118150168	0	104695740	C	T
14	rs79464297	0	104695915	C	T
14	rs78788865	0	104696121	G	A
14	rs138319807	0	104696490	G	A
14	rs74087251	0	104696755	C	T
14	rs7142792	0	104696953	C	T
14	rs72717026	0	104697958	C	A
14	rs4906423	0	104699495	G	A
14	rs141076301	0	104700391	A	G
14	rs76697193	0	104700554	G	T
14	rs11628351	0	104700848	C	G
14	rs11629358	0	104701037	G	A
14	rs11621752	0	104702232	A	G
14	rs11160794	0	104702853	C	G
14	rs4906424	0	104703334	G	A
14	rs71419814	0	104703749	G	A
14	rs4906426	0	104703754	A	C
14	rs12890053	0	104703802	C	T
14	rs4906427	0	104703928	G	A
14	rs4243742	0	104703985	C	A
14	rs4243743	0	104703992	T	C
14	rs4403995	0	104704112	G	T
14	rs4338728	0	104704244	G	A
14	rs4467012	0	104704247	C	T
14	rs4264329	0	104704284	A	G
14	rs78122119	0	104704630	C	T
14	rs10139025	0	104704652	A	G
14	rs183777965	0	104704658	T	C
14	rs10139344	0	104704663	G	A
14	rs10139194	0	104704722	C	T
14	rs10139286	0	104704780	C	G
14	rs10139214	0	104704835	A	G
14	rs10139393	0	104704862	C	A
14	rs10139536	0	104704872	G	A
14	rs10131003	0	104705136	T	C
14	rs11625619	0	104705158	G	C
14	rs11621371	0	104705161	T	A
14	rs12880083	0	104705257	A	G
14	rs4998586	0	104705420	G	A
14	rs4998587	0	104705454	T	C
14	rs4998588	0	104705457	A	C
14	rs113696812	0	104705465	T	A
14	rs4998589	0	104705483	T	C
14	rs34757878	0	104705484	G	A
14	rs72717043	0	104705634	C	T
14	rs4998590	0	104705682	C	T
14	rs4998591	0	104705699	A	G
14	rs112125687	0	104705859	G	A
14	rs76874488	0	104705890	G	A
14	rs7148170	0	104705980	C	A
14	rs7148495	0	104706004	G	A
14	rs11626806	0	104706017	G	T
14	rs7148523	0	104706055	G	A
14	rs12885951	0	104706263	C	T
14	rs7150187	0	104706360	T	G
14	rs7149206	0	104706395	G	A
14	rs7149080	0	104706490	C	G
14	rs144509909	0	104706965	G	A
14	rs11627964	0	104706974	C	T
14	rs72717049	0	104707164	C	G
14	rs11623970	0	104707341	T	C
14	rs11628076	0	104707350	C	T
14	rs8017024	0	104707457	A	G
14	rs112844094	0	104707518	C	T
14	rs8017339	0	104707572	A	G
14	rs75158521	0	104708064	T	C
14	rs75192026	0	104708229	T	C
14	rs139920092	0	104708270	G	A
14	rs12432175	0	104709200	G	A
14	rs117254832	0	104709564	T	C
14	rs79498386	0	104709721	A	G
14	rs72700006	0	104709808	T	C
14	rs8010498	0	104709870	T	C
14	rs187637656	0	104710047	T	A
14	rs35788973	0	104710360	C	T
14	rs7142555	0	104710505	T	G
14	rs61997090	0	104710518	C	T
14	rs3803285	0	104711488	G	A
14	rs149770852	0	104711667	G	T
14	rs112214360	0	104711790	C	A
14	rs118056085	0	104712037	T	C
14	rs11628870	0	104713102	C	T
14	rs11629021	0	104713279	G	C
14	rs4072199	0	104713333	T	C
14	rs4072200	0	104713607	A	G
14	rs8021721	0	104713635	G	A
14	rs4335718	0	104713651	T	G
14	rs139723569	0	104713675	C	G
14	rs8022201	0	104713866	G	T
14	rs4074959	0	104714076	C	T
14	rs112205250	0	104714174	C	T
14	rs3935521	0	104714750	G	A
14	rs117634561	0	104714961	G	A
14	rs3935837	0	104715111	C	T
14	rs117687605	0	104715330	C	T
14	rs4614660	0	104715591	G	C
14	rs117467353	0	104715864	A	G
14	rs143448041	0	104716343	G	A
14	rs3935133	0	104716466	T	C
14	rs3935134	0	104716720	A	G
14	rs4073859	0	104718698	G	A
14	rs147231955	0	104719208	G	A
14	rs117147758	0	104719300	C	T
14	rs6576020	0	104719787	A	C
14	rs7148182	0	104720441	C	T
14	rs7148375	0	104720553	C	T
14	rs117572930	0	104720607	G	T
14	rs111519902	0	104720756	T	C
14	rs72700088	0	104720780	G	A
14	rs8016595	0	104721526	C	T
14	rs11624904	0	104722374	G	C
14	rs35832611	0	104722600	C	T
14	rs4363804	0	104722676	C	T
14	rs4447351	0	104722894	A	G
14	rs10132005	0	104723016	T	C
14	rs10143250	0	104723433	C	T
14	rs117027509	0	104723718	T	C
14	rs4265746	0	104723823	T	C
14	rs4304958	0	104723907	T	C
14	rs4486819	0	104723939	A	T
14	rs4374098	0	104723973	C	T
14	rs10146425	0	104724365	C	A
14	rs4306437	0	104724637	T	C
14	rs4488388	0	104724643	A	C
14	rs10438245	0	104726382	A	G
14	rs4363790	0	104726824	T	C
14	rs4444263	0	104726831	G	A
14	rs11622071	0	104727171	A	G
14	rs145179587	0	104727404	C	T
14	rs75637670	0	104727568	A	T
14	rs9324075	0	104727826	A	T
14	rs10136016	0	104728037	A	G
14	rs10148383	0	104728077	T	C
14	rs113129926	0	104728238	C	T
14	rs7153888	0	104728438	C	T
14	rs7154399	0	104728541	G	A
14	rs190255336	0	104728579	C	T
14	rs4457937	0	104728580	A	G
14	rs7154429	0	104728684	C	T
14	rs12897020	0	104729008	T	C
14	rs8022252	0	104729600	G	C
14	rs8021989	0	104729699	A	G
14	rs8022794	0	104729911	G	A
14	rs74898048	0	104730050	C	T
14	rs4347563	0	104730213	C	T
14	rs4274375	0	104730220	T	G
14	rs34540940	0	104730594	C	A
14	rs4275789	0	104730609	T	C
14	rs4558342	0	104730615	G	T
14	rs10149178	0	104730652	G	T
14	rs7161071	0	104730980	G	A
14	rs12878721	0	104731819	G	A
14	rs188012703	0	104732112	C	T
14	rs34424772	0	104732753	C	T
14	rs12432286	0	104732754	A	G
14	rs11623015	0	104733064	C	T
14	rs10135432	0	104733325	C	T
14	rs7152580	0	104733667	C	A
14	rs148591497	0	104733884	T	C
14	rs13313386	0	104733981	A	G
14	rs61997092	0	104734031	C	G
14	rs118177394	0	104734340	C	T
14	rs11624597	0	104734856	G	C
14	rs72702129	0	104735259	C	T
14	rs35490559	0	104735455	C	G
14	rs111445790	0	104735617	C	A
14	rs11625727	0	104735748	A	G
14	rs4502146	0	104736025	C	G
14	rs12885935	0	104736229	G	A
14	rs4503729	0	104736256	C	G
14	rs139481414	0	104736797	C	T
14	rs8003023	0	104738062	T	G
14	rs185713772	0	104738277	A	G
14	rs4900611	0	104738386	A	G
14	rs144979468	0	104738592	C	T
14	rs112873001	0	104738826	A	G
14	rs56133700	0	104739227	A	G
14	rs4906429	0	104739484	C	T
14	rs74466302	0	104740379	T	G
14	rs4906430	0	104740666	A	G
14	rs147531617	0	104740895	C	T
14	rs4288931	0	104741037	G	C
14	rs148733561	0	104741334	T	C
14	rs4483795	0	104742339	T	C
14	rs4906431	0	104742948	A	G
14	rs8020241	0	104743029	C	A
14	rs61997096	0	104744114	C	T
14	rs10131020	0	104744191	G	A
14	rs7144780	0	104744267	T	C
14	rs34178085	0	104744830	A	G
14	rs12587325	0	104745918	C	T
14	rs72704055	0	104746373	C	T
14	rs11624098	0	104746900	C	T
14	rs8023106	0	104747245	A	C
14	rs8003169	0	104747384	A	G
14	rs11625175	0	104747443	C	T
14	rs6576023	0	104747562	G	A
14	rs8003900	0	104747573	G	A
14	rs145604718	0	104747972	C	T
14	rs141380903	0	104748122	C	T
14	rs34537975	0	104748712	G	T
14	rs72704057	0	104748753	G	A
14	rs77248646	0	104748918	C	T
14	rs7153223	0	104749048	T	C
14	rs11850450	0	104749233	C	T
14	rs11850420	0	104749234	A	G
14	rs11850496	0	104749318	C	T
14	rs11160798	0	104749399	T	C
14	rs10136831	0	104749671	T	C
14	rs11626849	0	104750087	T	C
14	rs11622102	0	104750123	A	G
14	rs75375763	0	104750228	C	G
14	rs7147827	0	104750388	A	G
14	rs4577016	0	104750602	A	G
14	rs3935767	0	104750616	G	A
14	rs4614661	0	104750712	C	A
14	rs28652801	0	104750871	G	A
14	rs3935005	0	104750896	G	A
14	rs72704060	0	104751134	G	A
14	rs4993267	0	104751237	C	T
14	rs142270903	0	104751382	C	T
14	rs7154167	0	104751430	C	T
14	rs72704061	0	104751433	A	G
14	rs7155678	0	104751499	T	C
14	rs7156059	0	104751755	T	C
14	rs7156192	0	104751797	T	C
14	rs7154928	0	104751889	A	G
14	rs7155082	0	104751911	C	A
14	rs10137134	0	104751918	C	T
14	rs10139451	0	104752022	A	G
14	rs10139455	0	104752043	A	G
14	rs74436077	0	104752109	G	A
14	rs78460270	0	104752251	G	A
14	rs12588370	0	104752260	A	G
14	rs12591007	0	104752373	T	C
14	rs12588430	0	104752472	C	T
14	rs11160799	0	104752562	A	G
14	rs11160800	0	104752728	T	G
14	rs34526701	0	104752810	A	G
14	rs76346085	0	104752937	A	G
14	rs28545079	0	104753154	G	A
14	rs28669700	0	104753219	A	G
14	rs28619327	0	104753286	T	C
14	rs35667106	0	104753324	G	A
14	rs28585551	0	104753363	T	C
14	rs34745104	0	104753386	C	T
14	rs28517288	0	104753476	G	C
14	rs28714517	0	104753503	C	G
14	rs28497233	0	104753518	G	A
14	rs10143521	0	104753618	G	C
14	rs10132768	0	104753863	T	C
14	rs76970682	0	104754079	G	A
14	rs10146211	0	104754119	G	T
14	rs61997097	0	104754389	C	T
14	rs75544465	0	104754755	C	T
14	rs117150628	0	104754978	G	A
```
