## Supplementary material for "Characterization of shared and ancestry-specific signals driving complex traits using multi-ancestry fine-mapping": s1_snps.txt

```
rs72704712
rs117987631
rs35999142
rs75787795
rs4906268
rs143725120
rs116994188
rs117452846
rs138808860
rs57613851
rs8016689
rs8017180
rs71417832
rs2092973
rs2103928
rs8003422
rs10131869
rs149483437
rs117064415
rs117488712
rs7151954
rs150005050
rs62008992
rs7153002
rs7154352
rs1956161
rs8013266
rs8012367
rs8012557
rs72704716
rs8022110
rs71417833
rs7145509
rs147297419
rs9671694
rs6575932
rs142767794
rs564306260
rs12588749
rs115701462
rs143532707
rs79217997
rs10144464
rs12435483
rs148205260
rs142008170
rs139228291
rs76358155
rs28562428
rs117876305
rs28372031
rs28380761
rs10134833
rs28670970
rs8004192
rs144038055
rs56207619
rs151160565
rs2295402
rs34143238
rs147565097
rs78942044
rs941589
rs147556358
rs1131877
rs145723527
rs150769386
rs147157314
rs145464444
rs11627090
rs9324052
rs11627352
rs66666997
rs10149939
rs117228234
rs6575933
rs7143563
rs7143578
rs7154305
rs12588339
rs12590238
rs112213066
rs72704725
rs7157267
rs12898022
rs3783384
rs78207301
rs10132144
rs28410620
rs150297784
rs144783170
rs147262462
rs72704726
rs142249415
rs191472828
rs11160705
rs117530275
rs72704727
rs10148367
rs2273393
rs72704731
rs8008502
rs148515519
rs12588538
rs4243736
rs11626584
rs11160706
rs57521303
rs4906269
rs77932620
rs55692144
rs11627771
rs182442916
rs76334892
rs4906270
rs118069327
rs74405055
rs7156339
rs112520413
rs35999100
rs35230969
rs80129285
rs149497532
rs3783385
rs3783386
rs10132870
rs10132977
rs9671376
rs141926895
rs141809538
rs72704737
rs117897999
rs117475076
rs117653635
rs11552465
rs45517731
rs74082969
rs4906271
rs4906272
rs4900558
rs10133111
rs45528941
rs11552464
rs117858701
rs1950636
rs11629241
rs117406158
rs75258146
rs7147331
rs76327888
rs146982438
rs72704741
rs2224234
rs3918502
rs72704742
rs147018389
rs11625814
rs57401327
rs11850915
rs74082980
rs58472533
rs76221244
rs4906274
rs4906275
rs76878383
rs1211497
rs113016035
rs59793431
rs57687948
rs2295828
rs2295829
rs1190225
rs533063234
rs1190226
rs1190227
rs1190228
rs79509853
rs1190229
rs1190230
rs28548211
rs143937911
rs13379138
rs1190232
rs1190233
rs34124488
rs117424118
rs34975594
rs6575935
rs1190234
rs7857
rs35675176
rs4708
rs35064888
rs17101071
rs35626931
rs35566051
rs1190235
rs12432253
rs111639824
rs147558195
rs72704744
rs147733561
rs141103289
rs150243351
rs12884762
rs78396662
rs117516454
rs17101079
rs10129841
rs34201193
rs34057572
rs77448485
rs116889152
rs17101081
rs2269317
rs34573169
rs35044711
rs2269318
rs79660967
rs8008231
rs1190236
rs35880662
rs34105677
rs10135200
rs10135776
rs911627
rs10136124
rs10138676
rs2403107
rs11629076
rs8007077
rs34468732
rs8007924
rs12886225
rs17101096
rs1885406
rs2269319
rs12590961
rs12100549
rs9806052
rs139010932
rs35097278
rs139742094
rs10131251
rs10131775
rs143137101
rs2269320
rs10138056
rs10138133
rs17101099
rs34440792
rs35045068
rs7146987
rs10136828
rs150187561
rs34790978
rs35628388
rs36042291
rs34301396
rs35162324
rs34407983
rs2285013
rs3818287
rs35128285
rs34360601
rs7145178
rs7145212
rs7147226
rs28368893
rs34444394
rs911630
rs34738319
rs34389765
rs2093414
rs2896462
rs17101116
rs34838123
rs12897281
rs4398049
rs28668167
rs34613374
rs2239660
rs149278269
rs17101126
rs34900267
rs34318352
rs35953480
rs35459127
rs2285014
rs192018318
rs35625223
rs28623763
rs1977233
rs35901984
rs34284171
rs17589695
rs2301124
rs78825109
rs12892877
rs138371635
rs117085326
rs7152460
rs139861451
rs28731078
rs28760288
rs114320872
rs2269322
rs28655094
rs34334082
rs1885407
rs35106689
rs35202201
rs3818288
rs34644161
rs12323545
rs7156234
rs10140685
rs144821547
rs10140827
rs117684165
rs143685745
rs118066075
rs114135501
rs74085588
rs138747164
rs116941315
rs114588484
rs75051938
rs28696240
rs28656240
rs2269323
rs17101142
rs34217945
rs34873665
rs28689806
rs13379309
rs13379310
rs13379319
rs17101145
rs34046954
rs34781435
rs56285866
rs35775421
rs12889010
rs9806109
rs7157813
rs17101146
rs149124842
rs74667857
rs9806025
rs9805883
rs2301125
rs72704752
rs35954043
rs17101149
rs10139535
rs749782
rs2269324
rs35427844
rs36040787
rs2269325
rs10144671
rs34824325
rs7151784
rs8013731
rs148814019
rs113592900
rs138014493
rs10138567
rs142173521
rs10134342
rs17666599
rs8016439
rs34324543
rs10148346
rs35897010
rs872945
rs567818049
rs2269326
rs17101161
rs7145445
rs7146918
rs6575938
rs114805017
rs1570257
rs34005156
rs3260
rs12881741
rs35864317
rs35032793
rs10047845
rs2403109
rs72704754
rs111279024
rs117515502
rs7142173
rs117962882
rs2285017
rs35030701
rs751837
rs11627664
rs6575939
rs117234924
rs1106679
rs6575940
rs8020700
rs8021471
rs17101195
rs17101197
rs7160433
rs7149629
rs17101201
rs142705425
rs7151218
rs138631708
rs35084986
rs2896463
rs34083811
rs34047180
rs10150442
rs148967435
rs10130314
rs2403110
rs34508350
rs10134022
rs10149028
rs10137179
rs34150410
rs34528213
rs7144194
rs187395745
rs117883821
rs117132163
rs112785147
rs113710685
rs8005264
rs10138826
rs8005816
rs144734206
rs184560033
rs60007237
rs12887150
rs79102904
rs112869681
rs28638769
rs6575941
rs577769813
rs35485315
rs117671917
rs117911063
rs138918133
rs113619989
rs7146323
rs10150774
rs61731157
rs56077261
rs6575942
rs35887478
rs146208229
rs10144590
rs62006932
rs79489394
rs35504608
rs61410551
rs141036300
rs149568112
rs111288175
rs118077378
rs145396676
rs7150770
rs75817380
rs2301126
rs10137506
rs35771930
rs115035469
rs35965298
rs12893592
rs143773378
rs148645962
rs7152402
rs1190223
rs17101226
rs116993994
rs34276532
rs34681566
rs10143668
rs76062305
rs35382723
rs35085032
rs62006938
rs114558246
rs116777416
rs112699598
rs141159734
rs148707721
rs8003143
rs148818377
rs148374788
rs74082785
rs117309195
rs118072892
rs142932347
rs116922283
rs7149097
rs10145667
rs7143479
rs944004
rs35610473
rs7144521
rs7144982
rs7149952
rs12887651
rs112895247
rs78584137
rs111931810
rs78009999
rs140782226
rs28565400
rs28491506
rs117452166
rs138419761
rs150804479
rs10147340
rs10147347
rs11623646
rs11844761
rs11849097
rs12882253
rs11622471
rs112432193
rs138387453
rs142390910
rs11846926
rs12892295
rs192269050
rs149886033
rs8018586
rs28687021
rs28592811
rs55673022
rs12888934
rs12889119
rs142561977
rs2403124
rs7158285
rs72706625
rs2403125
rs12880869
rs2403126
rs117297360
rs146206386
rs7149179
rs7154919
rs150499233
rs944003
rs72706626
rs72706627
rs877498
rs877497
rs12882976
rs117313328
rs12888024
rs12888071
rs73356608
rs8019859
rs10149832
rs12894515
rs7141040
rs7142022
rs35716977
rs34976218
rs57913635
rs10130370
rs7160202
rs114127676
rs12880500
rs11621573
rs117626295
rs8017161
rs11628185
rs11624069
rs146773181
rs34300026
rs112859734
rs59643720
rs17101241
rs61462345
rs56839309
rs56956502
rs36027406
rs112626168
rs55780167
rs62006947
rs7151779
rs2297067
rs2297066
rs1057640
rs61418148
rs11624282
rs10131298
rs10142200
rs77071436
rs76657117
rs111915677
rs72706640
rs9324058
rs7150997
rs944002
rs117509675
rs10144543
rs41301467
rs2274685
rs118179675
rs113774073
rs28418471
rs729185
rs729184
rs729183
rs744153
rs3870
rs55897465
rs1077124
rs11621531
rs72706644
rs4906278
rs8004781
rs2403127
rs143702088
rs7155575
rs144473171
rs8007546
rs115352141
rs7145735
rs145756852
rs182501652
rs117649299
rs58248341
rs10130294
rs55975236
rs62007496
rs2282037
rs78729611
rs116958646
rs3759571
rs3759573
rs8176358
rs1132339
rs117907651
rs7159017
rs2234130
rs8176361
rs2234131
rs2234132
rs2234133
rs2297065
rs2234137
rs749206
rs2403128
rs8176364
rs8176365
rs1887940
rs944000
rs8176367
rs2234143
rs11160713
rs8176396
rs710100
rs1132350
rs4283165
rs8126
rs1052823
rs1052912
rs1803188
rs73356643
rs8176371
rs8176373
rs8176374
rs8176375
rs8176377
rs8176378
rs8008679
rs8176380
rs8176382
rs2183193
rs150985724
rs2149668
rs2183201
rs2149674
rs2149673
rs2183200
rs7156934
rs8003080
rs2183199
rs2149672
rs8004295
rs1958412
rs1958411
rs111809536
rs72706654
rs141124260
rs12435506
rs1958410
rs1958409
rs1958408
rs11160714
rs8007179
rs8005906
rs8006383
rs11844620
rs8010538
rs2403129
rs2403130
rs2403131
rs59138495
rs4435187
rs6575944
rs117124915
rs73358643
rs7155695
rs74083840
rs73358645
rs719252
rs11160715
rs7150854
rs12889548
rs8013574
rs8014278
rs4347562
rs117757183
rs7494282
rs10139416
rs8021282
rs138928483
rs148989489
rs8004470
rs61427129
rs2403132
rs4906279
rs4906280
rs875799
rs8011165
rs117968184
rs8011815
rs1887943
rs35133163
rs72706659
rs4906282
rs77922433
rs10137213
rs7401223
rs11160718
rs34292801
rs8012262
rs8012429
rs11850037
rs2896475
rs147911308
rs11628280
rs35877049
rs17101284
rs113554414
rs17101285
rs148241862
rs8003645
rs8003400
rs79601602
rs8008039
rs17669250
rs4900561
rs4906283
rs4906284
rs4906285
rs1887942
rs150160584
rs56007379
rs142429778
rs4906286
rs113180664
rs10484072
rs12880163
rs1985629
rs2011776
rs4457930
rs145265787
rs17101292
rs118037298
rs12887966
rs9888614
rs4906287
rs4906288
rs9672002
rs10149137
rs2403136
rs3949795
rs73360655
rs2403137
rs11160719
rs944007
rs117760255
rs944006
rs2403138
rs2403139
rs11625258
rs944005
rs137889943
rs11621123
rs2183198
rs2094660
rs10144373
rs11160720
rs11160722
rs11627699
rs11623508
rs4536392
rs2183197
rs118085183
rs11628868
rs34798208
rs112721923
rs12896219
rs55865473
rs113946700
rs34475295
rs117323487
rs117754890
rs55665792
rs4906289
rs11622874
rs11622952
rs11622879
rs11531316
rs148389703
rs11160723
rs11160724
rs61358756
rs115051200
rs2183195
rs11160725
rs118072391
rs114596023
rs7141342
rs11626306
rs4906290
rs11622301
rs6575947
rs11160728
rs145051642
rs112200265
rs12587709
rs11624830
rs7161651
rs146149313
rs6575949
rs6575950
rs4900562
rs114983336
rs4906292
rs7493640
rs73362515
rs35768462
rs72706665
rs71417843
rs116845295
rs11620901
rs118100256
rs4906293
rs6575951
rs73362521
rs6575952
rs111772327
rs150375031
rs1108390
rs878843
rs118140944
rs138692869
rs12892483
rs878844
rs4906294
rs117183736
rs144707592
rs11160729
rs8008371
rs11160730
rs10132234
rs3742452
rs11623209
rs2763529
rs116718759
rs114519180
rs10130844
rs2771399
rs10142007
rs10141963
rs11625622
rs10142306
rs10142243
rs60634188
rs117377354
rs111325443
rs62007551
rs117093798
rs56216055
rs57594879
rs182827564
rs74507430
rs138374750
rs4906296
rs10149289
rs2771398
rs148144195
rs141884293
rs10140954
rs4906298
rs62007552
rs73362545
rs137927775
rs2763561
rs117258444
rs2771396
rs56223657
rs2771394
rs112033867
rs12434590
rs2763562
rs139531965
rs12434657
rs2763563
rs117659931
rs11625413
rs57811904
rs145144312
rs8009682
rs143816384
rs2771392
rs11622353
rs35623899
rs35738756
rs2763564
rs2763565
rs12890784
rs2771389
rs2771388
rs4906299
rs2771387
rs113333270
rs2149670
rs1958407
rs1958405
rs1958404
rs2771386
rs146842874
rs2771385
rs2771384
rs2763530
rs2771383
rs117845313
rs2771382
rs117123878
rs2763531
rs2771381
rs11626362
rs11626389
rs2763532
rs2763533
rs2987867
rs117610715
rs118036755
rs8010202
rs2771378
rs1951947
rs117212422
rs2763535
rs12434161
rs2763536
rs2763537
rs2763538
rs2771376
rs2210003
rs2210002
rs142237503
rs148241077
rs182916580
rs116747423
rs2763539
rs137963388
rs117624709
rs117865529
rs2763540
rs2771375
rs148767759
rs113333101
rs2763541
rs2763542
rs2763544
rs2771374
rs62007554
rs11628775
rs2987866
rs71417845
rs2987864
rs7400815
rs7400845
rs7400850
rs10130251
rs10130483
rs10130345
rs2403141
rs2763545
rs11622469
rs875014
rs912611
rs2763546
rs147543649
rs2763547
rs2771373
rs144037236
rs2763548
rs142273417
rs2771372
rs118112006
rs2763549
rs2771371
rs72706669
rs60766757
rs11626850
rs2771370
rs140159905
rs2763550
rs2771369
rs4598840
rs117745896
rs1886459
rs146060485
rs111650618
rs11160732
rs2403142
rs2403143
rs2763555
rs117031843
rs113313613
rs78867824
rs2771365
rs12878075
rs12878371
rs2771364
rs72478874
rs10129836
rs62007555
rs12432221
rs78389557
rs9324059
rs75340566
rs116907517
rs10132447
rs111767211
rs9630406
rs72706671
rs9630369
rs10132881
rs4900565
rs9630371
rs1033903
rs8014786
rs1033904
rs74913686
rs1028754
rs1190190
rs114432022
rs1190193
rs11849731
rs1190194
rs35741903
rs1190195
rs1190196
rs12891484
rs11629034
rs12437242
rs10140934
rs9324060
rs4243737
rs1190198
rs117410677
rs17101365
rs55736746
rs55953635
rs72706675
rs1190200
rs10431644
rs10431748
rs1190202
rs1190203
rs17101370
rs10431749
rs1190205
rs17101376
rs74087628
rs76976517
rs1190206
rs17101380
rs62008714
rs17101383
rs17101385
rs17101386
rs62008715
rs11160733
rs17101387
rs17101388
rs4628894
rs4628895
rs1475284
rs2147530
rs1475285
rs4383077
rs1475286
rs17101396
rs56014521
rs117622851
rs11627843
rs57255908
rs62008719
rs72706683
rs1599972
rs111632947
rs146185427
rs1190208
rs190511212
rs11160734
rs62008720
rs11623948
rs116943345
rs56002716
rs62008721
rs10143544
rs1190209
rs149114163
rs62008722
rs12185041
rs141610253
rs145943022
rs11624395
rs11624427
rs11628542
rs11628543
rs34916080
rs1190212
rs1985161
rs11620984
rs11625809
rs11625812
rs12431691
rs143013391
rs1969852
rs117526066
rs7154496
rs17101400
rs11623748
rs17101404
rs62008724
rs11625018
rs7145196
rs55856990
rs12897609
rs76532987
rs62008725
rs8003932
rs17101405
rs1033905
rs1033907
rs11624396
rs12894997
rs80006180
rs77334143
rs139974492
rs2147531
rs12895168
rs34177372
rs17607710
rs71417849
rs185717617
rs11160736
rs11160737
rs10142656
rs10131605
rs11625866
rs11625979
rs11621681
rs2403144
rs11626942
rs12587313
rs10145743
rs8012366
rs8012281
rs8012280
rs8012711
rs8013644
rs8017113
rs6575958
rs6575959
rs8017641
rs8017805
rs10149355
rs10149186
rs10149188
rs10149294
rs11629342
rs12897635
rs11160738
rs149213250
rs12879051
rs138278807
rs11622055
rs144646029
rs11160739
rs10135733
rs10133522
rs11160740
rs11160741
rs11626696
rs11626825
rs35255484
rs8015184
rs8016347
rs12891434
rs12890475
rs12890343
rs2896476
rs58447384
rs9743995
rs7161333
rs6575960
rs6575961
rs6575962
rs6575963
rs6575964
rs2403146
rs2403147
rs57746378
rs10162320
rs10438241
rs11627436
rs12717689
rs12717690
rs12717691
rs12888019
rs11622875
rs11622945
rs7152447
rs6575965
rs6575966
rs8018376
rs10162422
rs6575967
rs6575968
rs6575969
rs8003787
rs147665623
rs8003553
rs8004929
rs12586395
rs117049348
rs11626316
rs12884360
rs191434813
rs10144808
rs12890984
rs12889953
rs10047932
rs1957884
rs144773974
rs12587827
rs144587857
rs10129761
rs114376984
rs117225774
rs1957885
rs10133012
rs140295831
rs147988295
rs117249924
rs117650138
rs11624470
rs66826300
rs71417850
rs34731746
rs74555963
rs55723265
rs117847091
rs62009207
rs11622360
rs11622484
rs11623471
rs112256421
rs67361906
rs62009208
rs141903327
rs183553217
rs7161297
rs117966364
rs117622709
rs35928813
rs10129265
rs4906306
rs4900567
rs11623096
rs67550214
rs150448320
rs4900568
rs117991436
rs138287918
rs8007066
rs3742453
rs3742454
rs3742455
rs3742456
rs3742457
rs34706850
rs7156255
rs6575970
rs11629325
rs11625352
rs11620745
rs11620689
rs11620647
rs2403148
rs2403149
rs2403150
rs2147532
rs2181983
rs11622013
rs117872821
rs66792477
rs61697413
rs145160429
rs35433187
rs11160742
rs11623296
rs11626610
rs72706701
rs1951949
rs35300155
rs75271069
rs10148164
rs11627972
rs11627920
rs8021920
rs8021875
rs34535421
rs11621255
rs10131171
rs79326872
rs145226506
rs11623891
rs193178723
rs11847321
rs8019163
rs145972820
rs112886056
rs17101433
rs78853041
rs17101439
rs11625351
rs11625458
rs11626322
rs17609105
rs113528457
rs57504148
rs7147508
rs117562388
rs11627723
rs4906307
rs4906308
rs35258122
rs11623516
rs112398673
rs11620828
rs11626218
rs75629925
rs12888433
rs75704852
rs67287744
rs116023545
rs75110442
rs80296816
rs11628577
rs11628579
rs11628613
rs11628688
rs11628586
rs4906310
rs80005076
rs111616951
rs113679919
rs6575971
rs11623396
rs117250098
rs34265081
rs7161299
rs7161227
rs7145223
rs8007609
rs8009019
rs79436368
rs28782224
rs58026845
rs28817053
rs8004499
rs8004545
rs8004891
rs8004099
rs8005065
rs8008503
rs8008665
rs8009300
rs8010293
rs12586876
rs56196563
rs8015714
rs28890538
rs12101148
rs12100803
rs79165758
rs10150926
rs142581281
rs6575972
rs7142856
rs147737099
rs142656889
rs118174770
rs17609382
rs17101455
rs17609426
rs12892765
rs8017887
rs8003063
rs12897204
rs150457764
rs8023039
rs11621616
rs7145527
rs7145682
rs116981041
rs11621828
rs9630407
rs9630408
rs145843200
rs35344015
rs140469149
rs117406095
rs4297624
rs4274362
rs10144261
rs7150297
rs72708820
rs11623027
rs11623086
rs10135205
rs7156555
rs2281823
rs114060297
rs1570712
rs142782466
rs7143221
rs11625537
rs1570713
rs114715507
rs28479012
rs7147939
rs7154672
rs7154682
rs7153676
rs7155041
rs11850831
rs36058916
rs12896025
rs117196222
rs138143512
rs12897221
rs34058349
rs8022345
rs142283868
rs148572954
rs116641528
rs7401414
rs12587407
rs114026414
rs114776992
rs141421891
rs2403167
rs1079298
rs1079297
rs117812025
rs140224884
rs4900569
rs137906559
rs11160745
rs8019336
rs66862369
rs8019504
rs17677788
rs73354327
rs72478876
rs74195033
rs117267705
rs10130866
rs10143153
rs10145854
rs11622482
rs12886411
rs112487321
rs17677896
rs34143771
rs17101502
rs11623807
rs8017990
rs8023030
rs34730207
rs8007383
rs72708829
rs59539074
rs11628472
rs146444521
rs149660124
rs77360671
rs8020199
rs2281824
rs17609936
rs117491894
rs2281825
rs370321864
rs111449916
rs8021359
rs142133866
rs77923596
rs117392997
rs12887822
rs2274191
rs3783393
rs1804617
rs1137372
rs45517433
rs1883
rs8020483
rs11303
rs10178
rs117407368
rs7143775
rs12588499
rs10289
rs9718
rs11621392
rs138628927
rs3548
rs4246
rs11621476
rs118066294
rs79902445
rs12432904
rs34399477
rs138711694
rs34768897
rs11160746
rs11622979
rs11847162
rs12588006
rs144371092
rs67353711
rs57416691
rs76989938
rs12588112
rs8009817
rs34027567
rs1963171
rs1125790
rs116849961
rs34329910
rs2403168
rs147675732
rs149422107
rs8003159
rs112013625
rs139023902
rs77249927
rs74087720
rs959083
rs17616316
rs12879589
rs12879590
rs6575976
rs6575977
rs144100326
rs113098833
rs117303087
rs113922190
rs111497170
rs7155749
rs116852955
rs8021877
rs146168015
rs60788988
rs117681988
rs12589817
rs72708839
rs62006960
rs12897412
rs7144001
rs7149169
rs11627050
rs7149827
rs186792801
rs62006961
rs72708844
rs62006962
rs56982532
rs2403171
rs2403172
rs12898000
rs144405020
rs12898055
rs12878590
rs8016463
rs62006258
rs17616464
rs6575979
rs8006994
rs117344379
rs115678340
rs8013228
rs76097782
rs62006259
rs62007660
rs58153827
rs78284524
rs11621300
rs11626562
rs8016326
rs77697190
rs59669989
rs8020912
rs8022179
rs74392582
rs182160187
rs117998971
rs35443927
rs35265415
rs3759575
rs12147655
rs3759577
rs3759579
rs11627567
rs11541718
rs12436956
rs3825566
rs117480377
rs8004780
rs1951392
rs7160888
rs35862113
rs34161327
rs12883668
rs113135977
rs3783394
rs11624343
rs12436759
rs8014182
rs34251103
rs12889639
rs12890750
rs1961600
rs1989565
rs2010281
rs6575982
rs11627052
rs7149767
rs7155014
rs72708854
rs12588705
rs7140564
rs7145753
rs59858038
rs4906319
rs142772055
rs4900572
rs11621510
rs6575983
rs7144010
rs62007678
rs4243738
rs4243739
rs140497174
rs12889703
rs7156471
rs12431617
rs12879663
rs12879085
rs6575984
rs7154246
rs4906320
rs7159668
rs35056010
rs12896612
rs12898029
rs7143609
rs117304053
rs55731474
rs61750904
rs12882130
rs56043987
rs4906321
rs4900573
rs4900574
rs4906322
rs2065018
rs2065017
rs2065016
rs28626081
rs12881583
rs77743349
rs34479426
rs12885762
rs7148567
rs6575985
rs975892
rs12892062
rs11623869
rs146375459
rs35512556
rs62007681
rs35233301
rs10144051
rs6575986
rs7152202
rs7158144
rs7158822
rs1028613
rs116842886
rs12885234
rs17679127
rs35410438
rs7144271
rs10145793
rs189190763
rs12888042
rs141031153
rs10148970
rs11624367
rs12897976
rs17617094
rs7140647
rs35799018
rs62007683
rs62007684
rs117444405
rs3783395
rs17679259
rs34956416
rs8015712
rs8015723
rs117678524
rs28496120
rs117703180
rs1951389
rs4900575
rs72708874
rs62007686
rs35224956
rs17841064
rs34411783
rs6575988
rs8018400
rs12894275
rs4906323
rs8003740
rs7141674
rs35366629
rs78131666
rs62007687
rs138586555
rs2065015
rs60235428
rs8016676
rs17617307
rs28711288
rs3783396
rs7156036
rs6575991
rs1013650
rs35339837
rs11622320
rs11622356
rs144845132
rs117618513
rs117910094
rs34606394
rs7146215
rs117548218
rs17101620
rs17679475
rs62007715
rs2273703
rs2273702
rs112484789
rs74659727
rs10143247
rs147794232
rs117724464
rs7150317
rs11160750
rs2403174
rs7155822
rs7155980
rs10141120
rs4906324
rs2273701
rs2273700
rs74866951
rs2273699
rs45577638
rs17679717
rs17679729
rs7146506
rs35999760
rs10459573
rs11160751
rs67918072
rs12894652
rs74831855
rs117105921
rs10139279
rs10151483
rs12588272
rs12185021
rs7148614
rs10134580
rs4906327
rs72708893
rs12436729
rs12432803
rs28444993
rs148529916
rs10162425
rs1116095
rs11626483
rs8010247
rs8015429
rs185457688
rs35466180
rs71417863
rs12882393
rs8012623
rs8014013
rs149132626
rs28583452
rs34216351
rs10141388
rs62007718
rs11628969
rs56126530
rs4906329
rs8012127
rs55742283
rs8015918
rs62007719
rs17617832
rs7160366
rs11620897
rs11625172
rs185942592
rs190353680
rs57344120
rs7145113
rs142305616
rs8014800
rs11627446
rs3783397
rs55658071
rs2403180
rs3783398
rs12880652
rs3742458
rs141286758
rs8013101
rs11628213
rs7156150
rs34831235
rs17617935
rs17617941
rs17680085
rs55859054
rs3783399
rs12435516
rs34347076
rs4143998
rs35344594
rs12896919
rs1138400
rs117771822
rs17617994
rs35126287
rs56365443
rs150255718
rs55930273
rs4900580
rs62006268
rs10141433
rs2756135
rs7147664
rs7401563
rs7160208
rs3783400
rs9671414
rs9671911
rs11622835
rs2756132
rs3783402
rs79282068
rs13987
rs1107070
rs182572897
rs4906330
rs4906331
rs62006271
rs12885714
rs2765051
rs12885786
rs2403192
rs2756128
rs2765049
rs35374941
rs34372508
rs10150072
rs8019578
rs77184783
rs11848796
rs10133035
rs11622473
rs62006275
rs4906332
rs140035001
rs2765046
rs8004501
rs117191267
rs72710714
rs35771849
rs2023395
rs150900444
rs2756122
rs185694440
rs2246490
rs911549
rs7159665
rs1803283
rs2071408
rs2071407
rs8017780
rs1136165
rs2756121
rs3759582
rs2765042
rs3759584
rs35919700
rs183621284
rs55723020
rs2765041
rs11626787
rs11160752
rs2756118
rs75482283
rs35063593
rs139688434
rs1467561
rs78724062
rs2296487
rs2756138
rs2021965
rs754287
rs117400660
rs58171376
rs1022736
rs142969105
rs911555
rs911554
rs911552
rs12891288
rs2756127
rs76445448
rs2236281
rs2756119
rs7161305
rs45441198
rs2296486
rs2296484
rs141241299
rs10135868
rs8013911
rs8014069
rs11627529
rs11623470
rs34235720
rs11621037
rs12880077
rs142330073
rs12880224
rs9324063
rs12147596
rs12885878
rs78997778
rs113044050
rs11622552
rs74088014
rs12891360
rs58101275
rs34633710
rs11625044
rs2403193
rs147940793
rs577471738
rs879552
rs151247738
rs2403194
rs752268
rs61996704
rs10132514
rs10132436
rs12884303
rs116958337
rs75076724
rs942866
rs942865
rs149449423
rs11626905
rs147310431
rs12893668
rs10149470
rs10141157
rs10129426
rs7140558
rs752624
rs4906335
rs942863
rs188473191
rs942862
rs7154587
rs7154948
rs7693
rs35498576
rs11625397
rs34186780
rs34896432
rs28513222
rs7148456
rs55751606
rs2274269
rs2274267
rs2296483
rs2296482
rs35496194
rs4906336
rs57447494
rs12889403
rs12890820
rs12889721
rs12894729
rs35772097
rs78755177
rs9652403
rs59281218
rs141630389
rs28744517
rs77382813
rs147014034
rs148243537
rs10431750
rs4906337
rs71417867
rs7140568
rs7142016
rs117913708
rs35026580
rs72710739
rs61996714
rs28660416
rs191374311
rs61996716
rs71417868
rs12887734
rs8017628
rs8017993
rs10149249
rs61996717
rs61996718
rs181490478
rs12589494
rs4906338
rs34026011
rs60802358
rs57202218
rs35229468
rs144162913
rs146508307
rs2403197
rs146953184
rs58601596
rs8008382
rs8007489
rs185231749
rs151204651
rs139135370
rs45532433
rs148357282
rs4900582
rs138269068
rs67899457
rs72710744
rs2403198
rs60249782
rs61996721
rs61996722
rs1078756
rs2403199
rs10140410
rs114609022
rs10143293
rs150929880
rs57072546
rs12435399
rs10149773
rs141237051
rs61996723
rs11851616
rs11844466
rs7142883
rs117743150
rs11627038
rs8012775
rs113202063
rs55864158
rs12892038
rs28798508
rs12897511
rs28823639
rs112650859
rs148552848
rs11851000
rs34259310
rs7161125
rs11621777
rs11626589
rs11626658
rs112733282
rs4383078
rs4464019
rs4444269
rs4374097
rs4525427
rs745079
rs79947074
rs8021368
rs12434218
rs8006526
rs8005540
rs56017123
rs11848721
rs61995761
rs57736032
rs4906340
rs4906341
rs7155511
rs7157116
rs117975915
rs4318144
rs12879004
rs143167151
rs7145234
rs191440047
rs4906342
rs34843146
rs2896488
rs2403202
rs8020099
rs12431809
rs35918322
rs116213190
rs186422572
rs10459574
rs76216757
rs11160754
rs10134399
rs184921944
rs12433529
rs139455075
rs118062129
rs4906347
rs8003090
rs8010079
rs11160755
rs12889731
rs147569768
rs68087451
rs150064296
rs35686878
rs4906348
rs4900583
rs4900584
rs4243740
rs4906349
rs3759586
rs942867
rs729438
rs8018214
rs78536850
rs729437
rs729436
rs76514542
rs12884809
rs1054080
rs3742463
rs150561825
rs3742465
rs61637848
rs570095258
rs11850979
rs1998775
rs8021904
rs143150593
rs115885633
rs78668152
rs75414096
rs12147645
rs8007915
rs8008451
rs116859075
rs150160131
rs34000399
rs35053335
rs138516757
rs4561394
rs11624505
rs4526964
rs35921969
rs148708815
rs12881418
rs58133129
rs59217746
rs7154572
rs146492934
rs11629327
rs118035648
rs150305984
rs72710755
rs146018009
rs2896489
rs8018979
rs144715100
rs142717325
rs4906350
rs4906351
rs118161099
rs35015260
rs11160756
rs184047568
rs4570760
rs141757694
rs10047805
rs4906352
rs72710758
rs146600092
rs11849259
rs4900585
rs2403203
rs3783404
rs117362552
rs4900586
rs58227725
rs61995780
rs10145755
rs10135248
rs76314289
rs146841335
rs76901712
rs58141830
rs146169221
rs55885592
rs56660916
rs12889869
rs116718328
rs4906353
rs4906354
rs57218990
rs149073100
rs7150141
rs4900587
rs4906355
rs151199076
rs145352381
rs143372756
rs10148157
rs12891411
rs12896171
rs77849213
rs12590968
rs55647815
rs8007903
rs117167308
rs12432994
rs4906356
rs117937559
rs11160757
rs12888993
rs10147049
rs11627794
rs10131067
rs7148857
rs2403205
rs4906357
rs142679999
rs4906358
rs36066845
rs8003289
rs4900589
rs4900590
rs3915733
rs11540512
rs4906359
rs861550
rs35469050
rs709400
rs861549
rs147190717
rs35140615
rs116266394
rs7494546
rs115991267
rs60701960
rs35011804
rs8702
rs12436795
rs861548
rs4900591
rs12586322
rs861547
rs861546
rs861545
rs11846404
rs8021229
rs138510725
rs1103184
rs61349493
rs111589287
rs8007701
rs2273175
rs144521195
rs1606
rs861544
rs3212140
rs861543
rs861542
rs861541
rs3212136
rs3212134
rs6593
rs861540
rs861539
rs1799796
rs861538
rs3212103
rs3212102
rs861537
rs709399
rs861536
rs861535
rs12432907
rs861534
rs3212090
rs3212081
rs861532
rs3212079
rs3212077
rs3212076
rs3212068
rs861531
rs3212061
rs861530
rs79992295
rs1799795
rs4900592
rs3212038
rs3212035
rs1799794
rs861529
rs3212028
rs2295152
rs3212024
rs861528
rs77844682
rs7359090
rs2144078
rs76112539
rs11846838
rs59021304
rs117260308
rs10143623
rs12433022
rs8013596
rs35311561
rs12894657
rs188516481
rs77275237
rs56168984
rs941474
rs118164530
rs10138768
rs7143885
rs7149236
rs79445108
rs2295151
rs7154823
rs28483843
rs1535100
rs71417876
rs1535099
rs137865624
rs2295150
rs2295148
rs2295147
rs12433009
rs12433109
rs77767735
rs10150588
rs145552246
rs3742365
rs3742366
rs58451902
rs2295146
rs8548
rs117781354
rs3825550
rs10134689
rs941473
rs2295145
rs2295144
rs8004408
rs17292804
rs7493782
rs730114
rs150294490
rs145884171
rs45444495
rs75244210
rs117222583
rs4906363
rs7156697
rs7156834
rs2024667
rs200383252
rs2295141
rs117852820
rs1997913
rs4906364
rs11623518
rs112406695
rs3818085
rs2295140
rs1535098
rs1535097
rs8009116
rs11160758
rs77484481
rs76525869
rs7155786
rs11628240
rs7141928
rs11847468
rs67768834
rs11625676
rs11625613
rs4641668
rs7149024
rs12886637
rs140085623
rs78160995
rs60431526
rs11625521
rs6575997
rs7142769
rs4906365
rs1955660
rs2368558
rs2368559
rs11627258
rs11160759
rs78537281
rs12588489
rs12879612
rs12878682
rs12878868
rs11626377
rs7152148
rs12890354
rs12437066
rs12888002
rs876002
rs941475
rs11624184
rs11628332
rs11628481
rs4906368
rs74372983
rs8022783
rs112289072
rs113345285
rs9743799
rs74820498
rs10135720
rs57560950
rs12436676
rs11160760
rs78631521
rs111431167
rs6575998
rs6575999
rs7401843
rs7401901
rs4900594
rs3742369
rs9888591
rs61995808
rs35505672
rs148780562
rs66509671
rs11160761
rs11160762
rs10873538
rs117663482
rs4906371
rs7157887
rs61995809
rs4900595
rs61995810
rs2144080
rs2144079
rs10146143
rs12147741
rs45471795
rs722637
rs145694214
rs75622930
rs58369398
rs34813623
rs75768878
rs10140452
rs56971743
rs61995811
rs12883337
rs149455430
rs184154033
rs8009147
rs7147171
rs4906372
rs8020234
rs4900597
rs12880368
rs138487470
rs12880233
rs12880413
rs10143207
rs10130973
rs10146218
rs12432763
rs11623546
rs4906373
rs4906374
rs149049980
rs1547604
rs55824307
rs113419453
rs150451162
rs66953418
rs66676135
rs4906376
rs61995814
rs12879501
rs12879697
rs2368560
rs12885509
rs12886363
rs12885018
rs138099064
rs12891175
rs12889993
rs2024669
rs75612474
rs12880821
rs35085624
rs34596177
rs146733094
rs8013637
rs141834861
rs4906377
rs8005594
rs8011109
rs2887282
rs4900598
rs8018363
rs8018062
rs2368561
rs4900599
rs4906378
rs58411502
rs17791722
rs2223937
rs1155751
rs12435668
rs147354539
rs8021682
rs73367074
rs35063049
rs67478160
rs12893623
rs12894254
rs11160763
rs6576003
rs4900600
rs76397610
rs6576005
rs139585139
rs12436111
rs12433310
rs111768460
rs12891399
rs12890430
rs12436297
rs8015603
rs8016014
rs7159810
rs75780495
rs59320483
rs138358446
rs35011467
rs77451807
rs8006493
rs77888992
rs1475007
rs28794002
rs112376838
rs8003653
rs11160764
rs8009868
rs11160765
rs61995819
rs11160766
rs12588797
rs8005225
rs12880167
rs12886840
rs149364051
rs79556714
rs112283572
rs28533661
rs77660965
rs17101871
rs1040813
rs117426270
rs8005536
rs12879529
rs8011137
rs35290797
rs1187417
rs111688512
rs192669210
rs11627026
rs1187416
rs28616007
rs55798317
rs72712830
rs10083370
rs10083367
rs140482655
rs4906379
rs12434686
rs7141473
rs28698555
rs28612442
rs11160767
rs10873539
rs12890822
rs12892186
rs61995841
rs12897150
rs12878678
rs12892189
rs7140323
rs11625216
rs3861678
rs6576006
rs45567035
rs8014294
rs45604035
rs6576007
rs11628787
rs6576008
rs12896812
rs113561454
rs76951188
rs11627337
rs2006281
rs147812836
rs11851462
rs75888200
rs140741588
rs138338947
rs142121859
rs73350555
rs10129899
rs61995844
rs12587013
rs8016928
rs12891477
rs57952067
rs28664585
rs73350563
rs61995845
rs61995846
rs67283123
rs61995847
rs79553073
rs78113926
rs141598864
rs10132641
rs149304133
rs34557614
rs34819387
rs61995849
rs8016348
rs35551424
rs55696130
rs7146090
rs7146238
rs56284389
rs12432225
rs117230797
rs10135270
rs10135198
rs77913665
rs79593551
rs72712843
rs12889842
rs10438242
rs12588158
rs59119562
rs10438243
rs79248025
rs10438244
rs77258927
rs76647940
rs8010954
rs111809035
rs77970149
rs59415340
rs76867575
rs6576010
rs35033460
rs112462119
rs8018649
rs36026329
rs57639232
rs76627628
rs8009053
rs8009235
rs911338
rs8015761
rs61995855
rs881056
rs881057
rs28569774
rs10139856
rs10150898
rs17101891
rs17101894
rs761985
rs2019064
rs77690328
rs8008020
rs1885073
rs74890977
rs150864868
rs4144027
rs111280186
rs4900601
rs17101902
rs1005542
rs7145372
rs2887385
rs117406323
rs111555389
rs12884940
rs35924317
rs34982025
rs75136616
rs12879686
rs11160768
rs10144862
rs56126771
rs77367887
rs112066264
rs71417884
rs10145537
rs71417885
rs10133399
rs66473563
rs140062178
rs67727470
rs139250160
rs11160769
rs11160770
rs12890722
rs10873540
rs72712857
rs56206644
rs56087200
rs11160771
rs11160772
rs111581172
rs12434277
rs36032081
rs1980619
rs4900602
rs4906382
rs7145167
rs77660276
rs79347800
rs17101911
rs111562640
rs743212
rs118182428
rs743211
rs743210
rs1885072
rs74086500
rs10141435
rs7140812
rs113129325
rs4906383
rs80098381
rs59776579
rs111896564
rs28519415
rs11851006
rs2368984
rs78021316
rs10141347
rs7144445
rs10131550
rs111385232
rs111454335
rs113417243
rs147899071
rs148062973
rs78475697
rs28592682
rs115513250
rs74086744
rs75378596
rs61997568
rs76051691
rs74608132
rs2104072
rs74086746
rs2236247
rs57047619
rs10147939
rs75250286
rs8095
rs2236246
rs2269186
rs112823068
rs112997158
rs79148114
rs77167399
rs11850704
rs149079400
rs143096495
rs12895592
rs3783311
rs76224845
rs17101928
rs17101930
rs76690622
rs80350843
rs75939604
rs77690608
rs7149412
rs79260877
rs79471398
rs17101932
rs75113950
rs4906385
rs112086439
rs113241471
rs112499808
rs79739978
rs117504775
rs79762929
rs78556879
rs2273610
rs2273609
rs74798865
rs28384386
rs111753182
rs12895359
rs113689589
rs116116089
rs79081071
rs74935844
rs75340758
rs75077678
rs78341757
rs77979723
rs10140300
rs111359302
rs116641993
rs58043920
rs11850186
rs74086758
rs33984773
rs72712871
rs1040812
rs8014519
rs10149651
rs141396018
rs113496080
rs9324066
rs75163055
rs74086762
rs113644913
rs61997569
rs79377220
rs28407129
rs117716710
rs74403573
rs10467890
rs79620903
rs75065424
rs113089353
rs10136440
rs112820526
rs76525222
rs187248243
rs112571903
rs112202786
rs4900603
rs17792891
rs17095276
rs140545894
rs117726739
rs6576012
rs113387681
rs113111113
rs28461376
rs113143361
rs4906387
rs35977669
rs7147107
rs78299392
rs74972541
rs35146098
rs58071582
rs9324068
rs75340877
rs9285602
rs2208431
rs111468184
rs55860239
rs10220464
rs111954790
rs9324069
rs75419696
rs74887240
rs17101937
rs111980170
rs12885224
rs111747126
rs111265415
rs17101941
rs71417888
rs17101944
rs7148877
rs17095279
rs1309320
rs1187448
rs2295662
rs35337422
rs2295661
rs78523783
rs17101950
rs76103691
rs17101951
rs17101952
rs17101953
rs17101955
rs116853391
rs76558986
rs4906389
rs75859988
rs1187446
rs118015906
rs17101957
rs117542394
rs17101959
rs28592598
rs11160773
rs12147460
rs76927049
rs113426103
rs7143682
rs10131031
rs148052892
rs112399207
rs113602427
rs10131231
rs7144813
rs111675707
rs12886010
rs28439019
rs112403408
rs113179546
rs112881996
rs112489758
rs78157327
rs12883364
rs78463760
rs112563511
rs140956280
rs112560328
rs79683637
rs111902032
rs72712884
rs12890969
rs77073930
rs7154082
rs75010526
rs139320641
rs78663513
rs74369471
rs117532470
rs112335939
rs138269732
rs79290381
rs76211075
rs74985038
rs4906391
rs79164905
rs75856672
rs79208987
rs75510510
rs10149351
rs79996715
rs10149630
rs75812704
rs10149734
rs76544348
rs117316063
rs76314682
rs75163089
rs79721152
rs74390269
rs117582318
rs77106665
rs117325121
rs75456343
rs117865319
rs78917841
rs4900604
rs79264610
rs76175323
rs75042722
rs8021692
rs147798944
rs72712889
rs10131792
rs77580572
rs28574832
rs75530420
rs28505294
rs112888453
rs8003075
rs57827261
rs148096739
rs142881827
rs28542749
rs59945383
rs4900605
rs143217192
rs4906392
rs75959599
rs74848279
rs113164277
rs58557120
rs76660542
rs11851097
rs78779813
rs117407811
rs117840167
rs111954515
rs11160774
rs111423388
rs78954774
rs77494770
rs111627092
rs111289020
rs112304824
rs75241472
rs11623042
rs74913926
rs192313577
rs8008510
rs8009349
rs75505606
rs76821815
rs75045589
rs113430396
rs77303334
rs79430291
rs115204770
rs113675183
rs145444016
rs2887389
rs185148301
rs76593005
rs79579617
rs78503788
rs78004895
rs8022833
rs11625083
rs58289480
rs139705157
rs60532123
rs1957517
rs10144271
rs76622850
rs4906395
rs74818012
rs34964872
rs146509234
rs116875686
rs118014996
rs147120448
rs34288430
rs10139271
rs10139483
rs11847797
rs4906396
rs144725218
rs55866217
rs75900934
rs10143030
rs10143389
rs45540638
rs111649715
rs61248168
rs143384074
rs74883044
rs74791876
rs79867033
rs12436665
rs28545507
rs12880022
rs76723801
rs55735983
rs77840443
rs77111775
rs76358946
rs1957518
rs11624560
rs113023237
rs77851299
rs77520878
rs7143936
rs76242853
rs76188495
rs76012617
rs10132127
rs10132153
rs117615164
rs74822581
rs8014546
rs111450956
rs72712900
rs4906397
rs55938939
rs11625697
rs10142229
rs2005081
rs113306744
rs45487593
rs4906399
rs117773808
rs7160557
rs113944501
rs142879959
rs61319604
rs150526957
rs72714904
rs111907699
rs143898210
rs10135296
rs11623115
rs11623061
rs78035796
rs8010286
rs28391043
rs139029533
rs9671921
rs78367570
rs12147828
rs45523439
rs12147936
rs78867080
rs79402943
rs4900607
rs12100528
rs11160775
rs11622617
rs4906401
rs11160777
rs4906402
rs8004769
rs79744652
rs28522352
rs11160778
rs11851441
rs12895187
rs11628958
rs11851723
rs7145703
rs11160779
rs146748041
rs12889168
rs11628717
rs7158223
rs72714909
rs34317359
rs12589669
rs112111100
rs74089113
rs12896676
rs61997591
rs74089114
rs146495380
rs77243543
rs35804835
rs79863141
rs118168613
rs7156752
rs11628540
rs117227539
rs113343758
rs11626960
rs28725314
rs10137997
rs10149233
rs80020004
rs75769224
rs11621655
rs10135338
rs10135507
rs1951587
rs146863702
rs9944058
rs2146241
rs74533093
rs72714917
rs79095262
rs78259611
rs76702877
rs76761167
rs12590854
rs9944163
rs79725992
rs1951580
rs11160780
rs7156122
rs4906408
rs941946
rs4900608
rs75429207
rs79667722
rs117103177
rs4906409
rs877009
rs60558048
rs143501836
rs11626404
rs12589388
rs10144682
rs12589390
rs2273842
rs56231040
rs71417892
rs6576015
rs117297305
rs11622475
rs144656767
rs145706775
rs75379709
rs193096060
rs11626034
rs11626187
rs61997596
rs113914334
rs11627297
rs8019352
rs74457519
rs12878767
rs111293912
rs11160783
rs74488408
rs60080575
rs79028212
rs79973736
rs12885482
rs61244535
rs147986202
rs11623353
rs77059054
rs78130152
rs45471291
rs80138579
rs11160784
rs8021647
rs8022184
rs28644198
rs11627072
rs61451840
rs117790310
rs45550534
rs139997039
rs7150461
rs77111474
rs3783312
rs7158035
rs7157034
rs11628592
rs8020476
rs28377615
rs116071209
rs74622518
rs61997610
rs74925993
rs77699394
rs12886745
rs184389753
rs113096869
rs12590911
rs12590897
rs77814161
rs78258378
rs11160785
rs117136421
rs12050167
rs116965774
rs75803088
rs11624216
rs34974386
rs11160786
rs7141748
rs10873541
rs79021368
rs76253033
rs6576017
rs76751057
rs6576018
rs77103844
rs1614875
rs183301442
rs76731868
rs116890935
rs2263014
rs10782497
rs1744263
rs72714935
rs1771002
rs112863175
rs72714937
rs140633683
rs112536893
rs80121507
rs36021385
rs1771001
rs112973353
rs35775205
rs111576189
rs115299467
rs77334477
rs1744264
rs1744265
rs150200498
rs61997613
rs78756232
rs1770999
rs1744266
rs75834191
rs1770998
rs57711557
rs1770997
rs2368998
rs112295157
rs140873382
rs148853568
rs34377756
rs12147165
rs78481791
rs4906415
rs75557163
rs75578640
rs112447089
rs8021126
rs1744269
rs11847931
rs12435092
rs1770995
rs1770994
rs1744271
rs1770992
rs1744276
rs117581539
rs1770991
rs1770988
rs111639861
rs941948
rs941949
rs139225740
rs1744280
rs78757355
rs115377454
rs1770987
rs12897334
rs1612493
rs141897726
rs116865541
rs941950
rs117426035
rs78242346
rs60848392
rs192845118
rs1770985
rs117306275
rs184972567
rs754415
rs139926648
rs116618648
rs72714946
rs941951
rs941952
rs45487897
rs61745802
rs941953
rs1770984
rs1744284
rs1744285
rs1744286
rs78510744
rs72714947
rs1770983
rs56007227
rs941954
rs1616542
rs147158062
rs117292742
rs35432379
rs7156718
rs1465163
rs111406151
rs45449394
rs1744288
rs737394
rs747247
rs737393
rs2369268
rs1744291
rs11627783
rs74802960
rs55912904
rs7158957
rs1744293
rs1744294
rs1744295
rs1744296
rs1771014
rs1771013
rs1744297
rs56330884
rs1467844
rs8012482
rs34878411
rs71417894
rs8012505
rs12887919
rs2282377
rs8019465
rs34327077
rs145189706
rs34654790
rs12587599
rs1890986
rs12587641
rs2298000
rs1744302
rs1771011
rs118026981
rs34362765
rs117179533
rs12588414
rs34069866
rs1744304
rs115412002
rs117425092
rs11850264
rs61997622
rs76193065
rs144533850
rs56243036
rs1557012
rs55974159
rs1771008
rs750062
rs35459432
rs56252815
rs61997624
rs146176986
rs72714957
rs1771007
rs61997625
rs116757400
rs11623299
rs12894851
rs78263740
rs10142067
rs12588869
rs11621429
rs143803643
rs77615922
rs12589461
rs118085428
rs12590368
rs117290353
rs72714961
rs11623994
rs117263933
rs4906417
rs4906418
rs4900609
rs78398788
rs11626595
rs151140462
rs73358251
rs34309041
rs114268471
rs4906419
rs79646212
rs61997629
rs117955807
rs34351800
rs7157281
rs10140740
rs61997630
rs11625113
rs146295622
rs7158804
rs61997631
rs12587001
rs118126433
rs559608566
rs34839045
rs7156395
rs140609428
rs12588393
rs35645015
rs556667696
rs185280162
rs8014002
rs11160787
rs72714963
rs11628529
rs2887436
rs3892657
rs2011069
rs79372337
rs12886129
rs8012009
rs35219418
rs11625650
rs1557015
rs1557014
rs72714966
rs11626880
rs35956368
rs35165685
rs116690577
rs117385745
rs4906421
rs72714969
rs149784270
rs61997636
rs66514858
rs10147444
rs72714972
rs8019366
rs12896307
rs72714976
rs117571183
rs116957418
rs72714977
rs12588775
rs45472297
rs72714979
rs11622651
rs34161718
rs79462677
rs11622831
rs12147202
rs61997639
rs8013778
rs35797471
rs12879113
rs28579831
rs28384212
rs12435350
rs142639926
rs28718558
rs77801823
rs10147953
rs117891108
rs117285014
rs10148180
rs10150376
rs10150549
rs140254240
rs7159256
rs7158950
rs7160033
rs2153557
rs28374587
rs28514640
rs7145018
rs55667215
rs12882239
rs28426081
rs2039896
rs2039895
rs2039894
rs2039893
rs12887765
rs10137218
rs61997640
rs79691953
rs10137425
rs10149665
rs10137354
rs10149750
rs56219119
rs78460651
rs55732549
rs34083540
rs34785007
rs28613749
rs28569857
rs114957565
rs11625345
rs11628373
rs79488148
rs10149646
rs7156998
rs56390601
rs55931432
rs11160789
rs139209543
rs11160790
rs149893078
rs118114904
rs61997644
rs2039890
rs531973973
rs2487307
rs76823972
rs2497299
rs2487306
rs189597349
rs150545643
rs76304797
rs113165602
rs79024120
rs112206333
rs77554559
rs113409843
rs75514218
rs116849933
rs61125591
rs78111977
rs111855425
rs113927937
rs113130945
rs79921103
rs75976538
rs143754806
rs151075971
rs77796928
rs77165353
rs35153457
rs112170657
rs113781548
rs34190464
rs73360234
rs111849544
rs78426323
rs112603549
rs71417900
rs8013773
rs76826589
rs79814670
rs77011921
rs1890982
rs111313216
rs1004216
rs71417901
rs76319525
rs947001
rs117673939
rs117922371
rs76448230
rs79433632
rs76824091
rs77088311
rs118050369
rs35249579
rs117777904
rs61743517
rs11622217
rs2275593
rs61745565
rs2254205
rs2497298
rs148072221
rs8011051
rs7148484
rs4906422
rs2487305
rs2487304
rs3742947
rs117573425
rs78184481
rs2487303
rs2487302
rs2487301
rs2487300
rs2497297
rs202091211
rs11621644
rs61743202
rs12147658
rs2282376
rs76080472
rs2497296
rs117891433
rs2282375
rs61996620
rs117616919
rs45488896
rs1547350
rs79259005
rs947000
rs946999
rs11160791
rs10141693
rs884996
rs871266
rs1890981
rs116357006
rs115957438
rs11626823
rs2487299
rs946998
rs28554095
rs2255380
rs28679428
rs114033746
rs946996
rs111844795
rs12892764
rs117562341
rs2497295
rs11625203
rs10141203
rs12879395
rs146364812
rs2487298
rs2487297
rs139663001
rs8009077
rs111587803
rs111661398
rs8008834
rs8008983
rs8010188
rs56802388
rs34774351
rs12435534
rs12890592
rs36037630
rs77554731
rs73360268
rs12891461
rs34620087
rs35826019
rs11160792
rs35311789
rs79678632
rs67305719
rs8007923
rs28678832
rs8011683
rs947006
rs12892055
rs77643529
rs28621042
rs74632587
rs28580543
rs61996624
rs61996625
rs10129756
rs111696693
rs74090262
rs111581880
rs72717005
rs189973784
rs2497292
rs72717006
rs71419803
rs7159400
rs7159418
rs117724824
rs73360284
rs10129870
rs10130331
rs10142509
rs12880369
rs4509954
rs7147255
rs7148788
rs10133390
rs7149115
rs7148194
rs12184965
rs75276029
rs73360294
rs113260478
rs72717007
rs78830857
rs117953529
rs73360295
rs28515738
rs74090273
rs74090275
rs74090276
rs10220498
rs12588447
rs57530723
rs112849692
rs112361477
rs10143192
rs10143462
rs10143555
rs117914192
rs78614634
rs10146375
rs111333260
rs10146391
rs3935418
rs10135847
rs10149129
rs4072966
rs73362216
rs185584923
rs143220776
rs61497697
rs12146969
rs12878734
rs76418257
rs73362221
rs74090298
rs71419804
rs10142060
rs77602211
rs12879965
rs71419805
rs34505020
rs143653523
rs11845935
rs4511459
rs34086344
rs34839880
rs8003204
rs75503781
rs113047087
rs8022850
rs79088218
rs8023056
rs58636128
rs142683825
rs8023083
rs8023157
rs138747322
rs77636476
rs73362232
rs118089299
rs116844938
rs12882832
rs73362234
rs113693764
rs76289482
rs8019892
rs12895469
rs12895202
rs12895643
rs12895392
rs8020627
rs35780024
rs28516433
rs28497903
rs10134193
rs4075527
rs112795211
rs12892279
rs35027920
rs112246454
rs12892130
rs111976345
rs111401796
rs114076157
rs61996656
rs61998764
rs11850666
rs76749260
rs28573757
rs72717021
rs12896038
rs112913978
rs4375586
rs12432819
rs115088647
rs11850438
rs11622892
rs61998765
rs4482208
rs34687899
rs35034661
rs35623977
rs117763903
rs72717023
rs72717024
rs77505595
rs74087236
rs68036376
rs74087237
rs74087238
rs10083398
rs74087240
rs74087243
rs4078390
rs7144831
rs74087244
rs118114713
rs74087245
rs74087247
rs12050370
rs79801821
rs74087248
rs11850370
rs11851356
rs11628649
rs118150168
rs79464297
rs78788865
rs138319807
rs74087251
rs7142792
rs72717026
rs4906423
rs141076301
rs76697193
rs11628351
rs11629358
rs11621752
rs11160794
rs4906424
rs71419814
rs4906426
rs12890053
rs4906427
rs4243742
rs4243743
rs4403995
rs4338728
rs4467012
rs4264329
rs78122119
rs10139025
rs183777965
rs10139344
rs10139194
rs10139286
rs10139214
rs10139393
rs10139536
rs10131003
rs11625619
rs11621371
rs12880083
rs4998586
rs4998587
rs4998588
rs113696812
rs4998589
rs34757878
rs72717043
rs4998590
rs4998591
rs112125687
rs76874488
rs7148170
rs7148495
rs11626806
rs7148523
rs12885951
rs7150187
rs7149206
rs7149080
rs144509909
rs11627964
rs72717049
rs11623970
rs11628076
rs8017024
rs112844094
rs8017339
rs75158521
rs75192026
rs139920092
rs12432175
rs117254832
rs79498386
rs72700006
rs8010498
rs187637656
rs35788973
rs7142555
rs61997090
rs3803285
rs149770852
rs112214360
rs118056085
rs11628870
rs11629021
rs4072199
rs4072200
rs8021721
rs4335718
rs139723569
rs8022201
rs4074959
rs112205250
rs3935521
rs117634561
rs3935837
rs117687605
rs4614660
rs117467353
rs143448041
rs3935133
rs3935134
rs4073859
rs147231955
rs117147758
rs6576020
rs7148182
rs7148375
rs117572930
rs111519902
rs72700088
rs8016595
rs11624904
rs35832611
rs4363804
rs4447351
rs10132005
rs10143250
rs117027509
rs4265746
rs4304958
rs4486819
rs4374098
rs10146425
rs4306437
rs4488388
rs10438245
rs4363790
rs4444263
rs11622071
rs145179587
rs75637670
rs9324075
rs10136016
rs10148383
rs113129926
rs7153888
rs7154399
rs190255336
rs4457937
rs7154429
rs12897020
rs8022252
rs8021989
rs8022794
rs74898048
rs4347563
rs4274375
rs34540940
rs4275789
rs4558342
rs10149178
rs7161071
rs12878721
rs188012703
rs34424772
rs12432286
rs11623015
rs10135432
rs7152580
rs148591497
rs13313386
rs61997092
rs118177394
rs11624597
rs72702129
rs35490559
rs111445790
rs11625727
rs4502146
rs12885935
rs4503729
rs139481414
rs8003023
rs185713772
rs4900611
rs144979468
rs112873001
rs56133700
rs4906429
rs74466302
rs4906430
rs147531617
rs4288931
rs148733561
rs4483795
rs4906431
rs8020241
rs61997096
rs10131020
rs7144780
rs34178085
rs12587325
rs72704055
rs11624098
rs8023106
rs8003169
rs11625175
rs6576023
rs8003900
rs145604718
rs141380903
rs34537975
rs72704057
rs77248646
rs7153223
rs11850450
rs11850420
rs11850496
rs11160798
rs10136831
rs11626849
rs11622102
rs75375763
rs7147827
rs4577016
rs3935767
rs4614661
rs28652801
rs3935005
rs72704060
rs4993267
rs142270903
rs7154167
rs72704061
rs7155678
rs7156059
rs7156192
rs7154928
rs7155082
rs10137134
rs10139451
rs10139455
rs74436077
rs78460270
rs12588370
rs12591007
rs12588430
rs11160799
rs11160800
rs34526701
rs76346085
rs28545079
rs28669700
rs28619327
rs35667106
rs28585551
rs34745104
rs28517288
rs28714517
rs28497233
rs10143521
rs10132768
rs76970682
rs10146211
rs61997097
rs75544465
rs117150628
```
