## Supplementary material for "Characterization of shared and ancestry-specific signals driving complex traits using multi-ancestry fine-mapping": s2.afreq

```
#CHROM	ID	REF	ALT	ALT_FREQS	OBS_CT
14	rs72704712	T	G	0.265873	1008
14	rs147386704	G	A	0.0257937	1008
14	rs117608968	T	C	0.015873	1008
14	rs185559590	C	T	0.0277778	1008
14	rs57613851	C	T	0.385913	1008
14	rs8016689	C	T	0.385913	1008
14	rs8017180	G	C	0.381944	1008
14	rs2092973	G	A	0.385913	1008
14	rs2103928	C	T	0.385913	1008
14	rs8003422	G	A	0.385913	1008
14	rs10131869	C	G	0.385913	1008
14	rs7151954	A	G	0.385913	1008
14	rs7153002	C	T	0.381944	1008
14	rs7154352	T	C	0.385913	1008
14	rs137907744	A	G	0.0565476	1008
14	rs8013266	T	C	0.381944	1008
14	rs8012367	G	C	0.517857	1008
14	rs144764540	G	A	0.0128968	1008
14	rs8012557	G	C	0.517857	1008
14	rs8022110	C	T	0.381944	1008
14	rs7145509	C	A	0.385913	1008
14	rs76920567	G	A	0.103175	1008
14	rs9671694	C	G	0.131944	1008
14	rs6575932	T	C	0.397817	1008
14	rs12588749	C	T	0.393849	1008
14	rs10144464	A	T	0.381944	1008
14	rs12435483	C	T	0.348214	1008
14	rs139318865	G	A	0.0218254	1008
14	rs28372031	T	C	0.397817	1008
14	rs74608981	C	A	0.0912698	1008
14	rs8004192	T	C	0.397817	1008
14	rs2295402	T	A	0.390873	1008
14	rs941589	T	C	0.397817	1008
14	rs1131877	T	C	0.397817	1008
14	rs9324052	C	A	0.397817	1008
14	rs66666997	G	C	0.397817	1008
14	rs10149939	G	A	0.394841	1008
14	rs6575933	A	G	0.397817	1008
14	rs7143563	T	C	0.397817	1008
14	rs7154305	C	G	0.397817	1008
14	rs12588339	G	A	0.397817	1008
14	rs12590238	C	G	0.393849	1008
14	rs7157267	T	C	0.397817	1008
14	rs144636491	G	A	0.0128968	1008
14	rs12898022	C	T	0.132937	1008
14	rs3783384	C	T	0.393849	1008
14	rs76276783	A	T	0.0238095	1008
14	rs72704726	A	G	0.393849	1008
14	rs11160705	G	A	0.386905	1008
14	rs72704727	C	T	0.381944	1008
14	rs10148367	C	T	0.385913	1008
14	rs2273393	G	T	0.385913	1008
14	rs72704731	A	C	0.381944	1008
14	rs8008502	G	A	0.385913	1008
14	rs12588538	A	G	0.259921	1008
14	rs4243736	G	A	0.381944	1008
14	rs117210008	C	T	0.12004	1008
14	rs11160706	G	A	0.385913	1008
14	rs57521303	T	C	0.385913	1008
14	rs4906269	A	C	0.381944	1008
14	rs12587696	T	G	0.0367063	1008
14	rs4906270	G	T	0.384921	1008
14	rs76788255	C	G	0.121032	1008
14	rs7156339	C	T	0.381944	1008
14	rs141833462	G	A	0.0238095	1008
14	rs3783385	G	A	0.385913	1008
14	rs3783386	C	T	0.385913	1008
14	rs10132977	C	T	0.381944	1008
14	rs9671376	C	T	0.385913	1008
14	rs141926895	G	A	0.359127	1008
14	rs72704737	C	G	0.381944	1008
14	rs11160707	G	A	0.132937	1008
14	rs4906272	C	T	0.37004	1008
14	rs10133111	G	A	0.37004	1008
14	rs11552464	T	G	0.37004	1008
14	rs541855717	C	A	0.00793651	1008
14	rs11629241	T	C	0.378968	1008
14	rs7147331	T	A	0.373016	1008
14	rs76327888	G	T	0.372024	1008
14	rs116886379	C	T	0.0515873	1008
14	rs72704741	C	T	0.372024	1008
14	rs2224234	A	C	0.375992	1008
14	rs11850915	A	G	0.643849	1008
14	rs58472533	A	G	0.372024	1008
14	rs4906274	G	A	0.380952	1008
14	rs4906275	C	G	0.378968	1008
14	rs1211497	A	T	0.580357	1008
14	rs59793431	C	G	0.00396825	1008
14	rs57687948	C	T	0.00297619	1008
14	rs2295828	T	C	0.184524	1008
14	rs2295829	G	C	0.0952381	1008
14	rs1190225	C	T	0.115079	1008
14	rs1190226	T	C	0.46131	1008
14	rs79782458	G	A	0.030754	1008
14	rs1190227	C	A	0.46131	1008
14	rs1190228	A	G	0.47123	1008
14	rs141088722	G	A	0.0138889	1008
14	rs1190229	A	G	0.473214	1008
14	rs1190230	T	C	0.37004	1008
14	rs143161971	T	G	0.0138889	1008
14	rs28548211	T	C	0.131944	1008
14	rs1190232	T	G	0.483135	1008
14	rs142281462	C	A	0.0168651	1008
14	rs139414729	G	T	0.0198413	1008
14	rs1190233	G	C	0.69246	1008
14	rs34741668	G	A	0.0882937	1008
14	rs6575935	A	G	0.119048	1008
14	rs1190234	G	A	0.371032	1008
14	rs7857	C	T	0.102183	1008
14	rs4708	T	C	0.119048	1008
14	rs78341850	C	T	0.0119048	1008
14	rs34429106	T	C	0.015873	1008
14	rs34519352	A	C	0.0128968	1008
14	rs12432253	T	G	0.313492	1008
14	rs111639824	T	C	0.00198413	1008
14	rs144995729	C	T	0.0138889	1008
14	rs117703562	G	A	0.0138889	1008
14	rs17101079	C	G	0.015873	1008
14	rs10129841	A	G	0.104167	1008
14	rs140405905	C	T	0.0208333	1008
14	rs188937393	C	T	0.0208333	1008
14	rs2269317	C	T	0.311508	1008
14	rs36211133	A	G	0.0138889	1008
14	rs36211132	G	A	0.0496032	1008
14	rs34368992	G	C	0.0515873	1008
14	rs34247805	G	T	0.0138889	1008
14	rs2269318	G	A	0.0853175	1008
14	rs8008231	A	G	0.103175	1008
14	rs35191792	G	A	0.0138889	1008
14	rs35336690	G	A	0.0138889	1008
14	rs34111157	G	A	0.0138889	1008
14	rs10135200	A	G	0.015873	1008
14	rs10135776	G	C	0.015873	1008
14	rs911627	C	T	0.0833333	1008
14	rs2403107	T	C	0.0882937	1008
14	rs11629076	T	G	0.501984	1008
14	rs34674693	A	G	0.015873	1008
14	rs8007924	T	C	0.900794	1008
14	rs12886225	G	A	0.475198	1008
14	rs193030097	C	G	0.0138889	1008
14	rs1885406	C	G	0.900794	1008
14	rs2269319	A	G	0.900794	1008
14	rs12590961	G	A	0.300595	1008
14	rs530297378	C	T	0.00694444	1008
14	rs9806052	T	G	0.015873	1008
14	rs34861753	C	T	0.0138889	1008
14	rs35843384	C	T	0.014881	1008
14	rs12590818	T	C	0.0744048	1008
14	rs34196575	G	A	0.0138889	1008
14	rs34359399	G	A	0.0138889	1008
14	rs76222219	G	A	0.0138889	1008
14	rs10131251	A	G	0.899802	1008
14	rs147452606	C	T	0.0138889	1008
14	rs2269320	T	C	0.89881	1008
14	rs10138133	A	G	0.015873	1008
14	rs117896117	T	A	0.015873	1008
14	rs35045068	C	A	0.0863095	1008
14	rs75487345	C	T	0.0922619	1008
14	rs35433615	C	T	0.0138889	1008
14	rs35628388	T	A	0.102183	1008
14	rs35516327	A	G	0.0138889	1008
14	rs2285013	A	G	0.0178571	1008
14	rs3818287	C	A	0.302579	1008
14	rs34830106	T	C	0.0138889	1008
14	rs7145178	C	T	0.89881	1008
14	rs7145212	C	A	0.89881	1008
14	rs74379070	A	G	0.014881	1008
14	rs7147226	T	C	0.780754	1008
14	rs77574823	A	T	0.0208333	1008
14	rs138261039	T	C	0.0138889	1008
14	rs36081540	C	T	0.0138889	1008
14	rs911630	C	T	0.796627	1008
14	rs36043797	G	A	0.0138889	1008
14	rs34738319	G	A	0.0873016	1008
14	rs2093414	T	A	0.89881	1008
14	rs35571549	G	T	0.0138889	1008
14	rs34942469	A	C	0.0138889	1008
14	rs34907998	T	A	0.0138889	1008
14	rs12897281	G	A	0.0853175	1008
14	rs117070914	A	G	0.0257937	1008
14	rs3783387	T	C	0.0515873	1008
14	rs4398049	A	G	0.798611	1008
14	rs35880350	C	T	0.0585317	1008
14	rs2239660	G	C	0.75496	1008
14	rs34994215	G	A	0.0198413	1008
14	rs181727129	G	A	0.00992063	1008
14	rs33999923	T	C	0.014881	1008
14	rs35953480	G	A	0.00297619	1008
14	rs2285014	A	G	0.125	1008
14	rs1977233	A	G	0.702381	1008
14	rs35901984	C	T	0.0952381	1008
14	rs35576761	G	A	0.0763889	1008
14	rs2301124	G	A	0.479167	1008
14	rs7152460	T	C	0.015873	1008
14	rs2269322	C	T	0.47619	1008
14	rs34674389	C	T	0.0138889	1008
14	rs1885407	T	G	0.702381	1008
14	rs35106689	G	A	0.111111	1008
14	rs3818288	C	T	0.144841	1008
14	rs34984304	G	A	0.0753968	1008
14	rs7156234	G	A	0.015873	1008
14	rs35409866	G	A	0.0515873	1008
14	rs12434482	A	C	0.277778	1008
14	rs74085588	C	T	0.015873	1008
14	rs11160709	C	T	0.0138889	1008
14	rs144182293	G	T	0.0248016	1008
14	rs75051938	C	G	0.114087	1008
14	rs2269323	C	T	0.124008	1008
14	rs17101142	A	G	0.114087	1008
14	rs13379310	A	C	0.125	1008
14	rs13379319	G	C	0.125	1008
14	rs17101145	G	A	0.125	1008
14	rs35130922	G	A	0.0525794	1008
14	rs12889010	G	A	0.463294	1008
14	rs9806109	C	T	0.125	1008
14	rs7157813	G	A	0.575397	1008
14	rs17101146	G	A	0.015873	1008
14	rs117525506	A	C	0.0525794	1008
14	rs2301125	A	G	0.125	1008
14	rs749782	T	C	0.015873	1008
14	rs34227020	T	C	0.0535714	1008
14	rs2269324	C	T	0.453373	1008
14	rs2269325	G	A	0.111111	1008
14	rs34793989	G	A	0.0138889	1008
14	rs369894140	T	C	0.0138889	1008
14	rs113592900	G	A	0.0376984	1008
14	rs560612211	A	T	0.0138889	1008
14	rs147642158	G	A	0.0595238	1008
14	rs10134342	T	G	0.12996	1008
14	rs35540138	T	C	0.0138889	1008
14	rs8016439	A	C	0.0138889	1008
14	rs872945	A	G	0.115079	1008
14	rs2269326	C	T	0.114087	1008
14	rs7145445	C	G	0.114087	1008
14	rs6575938	T	C	0.12996	1008
14	rs34005156	C	T	0.0138889	1008
14	rs3260	T	C	0.0138889	1008
14	rs35864317	C	G	0.118056	1008
14	rs75732376	C	G	0.0178571	1008
14	rs118174714	G	A	0.0525794	1008
14	rs2403109	G	A	0.685516	1008
14	rs7142173	C	A	0.128968	1008
14	rs2285017	T	C	0.116071	1008
14	rs35165605	G	A	0.0138889	1008
14	rs751837	T	C	0.015873	1008
14	rs11627664	A	G	0.115079	1008
14	rs1106679	A	G	0.015873	1008
14	rs6575940	C	T	0.0138889	1008
14	rs8020700	C	G	0.0138889	1008
14	rs8021471	G	A	0.015873	1008
14	rs17101197	C	T	0.0138889	1008
14	rs7160433	A	T	0.015873	1008
14	rs183567283	G	A	0.0138889	1008
14	rs149303172	A	G	0.00793651	1008
14	rs74564248	A	G	0.0138889	1008
14	rs35084986	C	G	0.015873	1008
14	rs34519016	G	A	0.0138889	1008
14	rs35303103	A	G	0.0138889	1008
14	rs10150442	G	T	0.014881	1008
14	rs10130314	C	T	0.0138889	1008
14	rs34508350	C	T	0.00793651	1008
14	rs34471991	A	G	0.0138889	1008
14	rs10134022	C	T	0.583333	1008
14	rs10149028	T	C	0.58631	1008
14	rs10137179	G	A	0.0138889	1008
14	rs34528213	G	A	0.113095	1008
14	rs7144194	A	G	0.705357	1008
14	rs117808248	T	C	0.0138889	1008
14	rs143582903	C	T	0.0873016	1008
14	rs113710685	G	A	0.00297619	1008
14	rs8005264	G	A	0.115079	1008
14	rs10138826	C	T	0.0138889	1008
14	rs8005816	G	A	0.0138889	1008
14	rs60007237	T	C	0.0138889	1008
14	rs12887150	T	C	0.598214	1008
14	rs79102904	A	G	0.0138889	1008
14	rs191460522	C	T	0.0138889	1008
14	rs367666696	A	G	0.0138889	1008
14	rs28638769	C	G	0.0138889	1008
14	rs6575941	G	A	0.462302	1008
14	rs35940210	G	A	0.0138889	1008
14	rs35485315	C	T	0.112103	1008
14	rs34621171	T	C	0.0386905	1008
14	rs368745132	T	C	0.0138889	1008
14	rs7146323	A	G	0.116071	1008
14	rs150951240	A	G	0.0138889	1008
14	rs117518445	T	G	0.0138889	1008
14	rs10150774	T	C	0.0138889	1008
14	rs78259865	T	C	0.0277778	1008
14	rs183066628	T	C	0.0138889	1008
14	rs147427521	C	T	0.0138889	1008
14	rs79784077	T	C	0.0863095	1008
14	rs76658555	C	A	0.0585317	1008
14	rs117252774	A	T	0.0138889	1008
14	rs6575942	A	G	0.0138889	1008
14	rs187512378	A	T	0.0138889	1008
14	rs376975089	G	A	0.0138889	1008
14	rs75314313	A	C	0.0595238	1008
14	rs142973466	T	C	0.0138889	1008
14	rs117278663	T	A	0.0138889	1008
14	rs2285018	C	T	0.0138889	1008
14	rs117069375	T	C	0.0138889	1008
14	rs574897939	G	C	0.0138889	1008
14	rs10144590	G	A	0.127976	1008
14	rs572277702	T	C	0.0138889	1008
14	rs117811459	C	A	0.0168651	1008
14	rs182294725	T	C	0.0138889	1008
14	rs35504608	T	C	0.114087	1008
14	rs61410551	C	T	0.0138889	1008
14	rs185398387	C	T	0.0138889	1008
14	rs7150770	A	G	0.0138889	1008
14	rs2301126	C	A	0.123016	1008
14	rs35771930	C	T	0.114087	1008
14	rs10137976	A	G	0.0119048	1008
14	rs35965298	A	C	0.0238095	1008
14	rs12893592	A	C	0.0238095	1008
14	rs143773378	G	C	0.00694444	1008
14	rs148645962	C	T	0.00496032	1008
14	rs371071870	T	C	0.0119048	1008
14	rs1190223	G	T	0.715278	1008
14	rs17101226	A	C	0.116071	1008
14	rs181829162	G	A	0.0119048	1008
14	rs116993994	A	G	0.00198413	1008
14	rs34681566	G	T	0.237103	1008
14	rs10143668	A	C	0.25	1008
14	rs74734730	G	A	0.0257937	1008
14	rs372526519	A	G	0.0248016	1008
14	rs35382723	G	A	0.238095	1008
14	rs35085032	G	A	0.217262	1008
14	rs62006938	C	T	0.204365	1008
14	rs8003143	A	G	0.547619	1008
14	rs145531836	G	A	0.046627	1008
14	rs143471625	T	G	0.0456349	1008
14	rs141555477	G	A	0.031746	1008
14	rs74082785	G	A	0.015873	1008
14	rs117595953	G	A	0.0188492	1008
14	rs59759422	C	T	0.0208333	1008
14	rs7149097	A	G	0.661706	1008
14	rs10145667	A	G	0.661706	1008
14	rs7143479	A	G	0.640873	1008
14	rs944004	C	T	0.655754	1008
14	rs7144521	A	G	0.656746	1008
14	rs7144982	G	A	0.656746	1008
14	rs7149952	G	C	0.640873	1008
14	rs12887651	C	T	0.656746	1008
14	rs78009999	G	A	0.274802	1008
14	rs140782226	C	T	0.0704365	1008
14	rs28565400	C	T	0.655754	1008
14	rs28491506	T	C	0.655754	1008
14	rs10147340	C	T	0.584325	1008
14	rs10147347	C	T	0.654762	1008
14	rs11623646	T	C	0.656746	1008
14	rs139889583	A	G	0.0694444	1008
14	rs78696533	A	C	0.0406746	1008
14	rs11844761	G	A	0.65377	1008
14	rs11849097	T	C	0.583333	1008
14	rs11622471	A	C	0.654762	1008
14	rs78595177	G	A	0.031746	1008
14	rs112432193	A	G	0.0297619	1008
14	rs11846926	C	T	0.58631	1008
14	rs116847666	C	T	0.0694444	1008
14	rs8018586	G	A	0.654762	1008
14	rs28687021	T	C	0.585317	1008
14	rs28592811	G	C	0.584325	1008
14	rs142980942	C	T	0.0694444	1008
14	rs55673022	T	A	0.654762	1008
14	rs12888934	G	T	0.585317	1008
14	rs2403124	A	T	0.584325	1008
14	rs79371056	G	A	0.0694444	1008
14	rs77777948	T	C	0.0694444	1008
14	rs7158285	G	C	0.590278	1008
14	rs72706625	C	G	0.37996	1008
14	rs2403125	G	A	0.613095	1008
14	rs117185273	G	A	0.0277778	1008
14	rs2403126	C	G	0.637897	1008
14	rs7149179	G	C	0.406746	1008
14	rs117957432	G	A	0.0396825	1008
14	rs7154919	T	A	0.406746	1008
14	rs944003	A	G	0.645833	1008
14	rs72706627	G	T	0.103175	1008
14	rs877497	G	T	0.392857	1008
14	rs117249881	A	G	0.0734127	1008
14	rs12882976	T	G	0.0664683	1008
14	rs57945417	C	G	0.0674603	1008
14	rs12888024	C	T	0.445437	1008
14	rs12888071	C	G	0.532738	1008
14	rs73356608	G	A	0.253968	1008
14	rs112791000	C	G	0.0674603	1008
14	rs8019859	T	C	0.636905	1008
14	rs117515430	C	T	0.0267857	1008
14	rs10149832	G	A	0.410714	1008
14	rs12894515	C	A	0.126984	1008
14	rs7141040	G	A	0.162698	1008
14	rs7142022	T	C	0.561508	1008
14	rs35716977	T	C	0.47123	1008
14	rs34976218	A	G	0.125992	1008
14	rs57913635	T	C	0.506944	1008
14	rs10130370	C	T	0.630952	1008
14	rs145255427	G	A	0.0724206	1008
14	rs371319153	T	C	0.0714286	1008
14	rs530334775	G	A	0.0615079	1008
14	rs547123496	T	C	0.0615079	1008
14	rs57456709	C	T	0.0724206	1008
14	rs7160202	T	C	0.559524	1008
14	rs117275198	G	A	0.0724206	1008
14	rs11621573	T	C	0.405754	1008
14	rs8017161	G	A	0.597222	1008
14	rs11628185	G	A	0.593254	1008
14	rs11624069	T	C	0.597222	1008
14	rs59643720	A	C	0.258929	1008
14	rs17101241	A	T	0.258929	1008
14	rs61462345	C	G	0.258929	1008
14	rs56839309	C	T	0.0873016	1008
14	rs56956502	G	A	0.258929	1008
14	rs36027406	T	C	0.258929	1008
14	rs62006947	A	G	0.259921	1008
14	rs7151779	G	A	0.261905	1008
14	rs2297067	C	T	0.257937	1008
14	rs2297066	C	G	0.257937	1008
14	rs1057640	G	A	0.343254	1008
14	rs61418148	T	C	0.261905	1008
14	rs11624282	A	G	0.257937	1008
14	rs10131298	T	A	0.257937	1008
14	rs10142200	A	G	0.604167	1008
14	rs78542708	C	T	0.0357143	1008
14	rs77071436	A	C	0.257937	1008
14	rs76657117	T	C	0.342262	1008
14	rs72706640	T	C	0.257937	1008
14	rs117708804	G	T	0.260913	1008
14	rs9324058	A	G	0.607143	1008
14	rs78702790	G	C	0.260913	1008
14	rs7150997	C	T	0.25496	1008
14	rs944002	A	G	0.256944	1008
14	rs146325839	G	A	0.00496032	1008
14	rs75352703	G	A	0.0198413	1008
14	rs12589310	G	C	0.0615079	1008
14	rs10144543	C	T	0.569444	1008
14	rs2274686	C	T	0.0277778	1008
14	rs2274685	A	G	0.589286	1008
14	rs113774073	T	C	0.00396825	1008
14	rs28418471	G	A	0.230159	1008
14	rs729185	G	A	0.419643	1008
14	rs729184	A	G	0.734127	1008
14	rs729183	T	C	0.630952	1008
14	rs744153	C	G	0.630952	1008
14	rs57904317	C	T	0.0337302	1008
14	rs3870	C	T	0.344246	1008
14	rs1077124	G	C	0.349206	1008
14	rs11621531	G	A	0.0109127	1008
14	rs75982656	G	T	0.0793651	1008
14	rs4906278	T	C	0.323413	1008
14	rs8004781	C	A	0.35119	1008
14	rs77916454	C	A	0.0654762	1008
14	rs2403127	C	T	0.359127	1008
14	rs7155575	C	T	0.350198	1008
14	rs8007546	C	T	0.350198	1008
14	rs7145735	A	G	0.356151	1008
14	rs77209641	C	T	0.0763889	1008
14	rs2282037	C	T	0.400794	1008
14	rs3759571	A	G	0.665675	1008
14	rs3759573	G	A	0.652778	1008
14	rs12436710	C	T	0.00396825	1008
14	rs1132339	C	G	0.555556	1008
14	rs78639617	G	T	0.0238095	1008
14	rs75741570	G	A	0.0406746	1008
14	rs2234130	G	C	0.65377	1008
14	rs2234131	G	A	0.64881	1008
14	rs2234133	T	A	0.652778	1008
14	rs958174	T	C	0.0228175	1008
14	rs749206	G	A	0.645833	1008
14	rs2403128	A	G	0.650794	1008
14	rs8176365	C	G	0.657738	1008
14	rs1887940	G	A	0.656746	1008
14	rs944000	G	A	0.654762	1008
14	rs2234143	C	T	0.655754	1008
14	rs146514706	C	T	0.0337302	1008
14	rs11160713	G	A	0.651786	1008
14	rs710100	A	G	0.679563	1008
14	rs4283165	G	A	0.66369	1008
14	rs8126	C	T	0.666667	1008
14	rs8176373	A	G	0.665675	1008
14	rs8176377	A	G	0.683532	1008
14	rs8176382	C	T	0.660714	1008
14	rs2183193	C	T	0.709325	1008
14	rs3742450	A	C	0.093254	1008
14	rs2149668	A	G	0.387897	1008
14	rs138616435	A	C	0.0198413	1008
14	rs2183201	G	C	0.71131	1008
14	rs2149674	T	C	0.710317	1008
14	rs2149673	C	T	0.710317	1008
14	rs2183200	C	T	0.710317	1008
14	rs7156934	G	A	0.709325	1008
14	rs8003080	A	T	0.710317	1008
14	rs2183199	T	C	0.710317	1008
14	rs2149672	C	A	0.710317	1008
14	rs8004295	A	T	0.710317	1008
14	rs1958412	C	T	0.710317	1008
14	rs1958411	C	T	0.710317	1008
14	rs12435506	A	G	0.243056	1008
14	rs1958410	C	A	0.708333	1008
14	rs1958409	C	T	0.708333	1008
14	rs1958408	C	T	0.708333	1008
14	rs11160714	T	C	0.708333	1008
14	rs8007179	T	C	0.708333	1008
14	rs8006383	G	C	0.709325	1008
14	rs11844620	C	T	0.709325	1008
14	rs8010538	C	T	0.708333	1008
14	rs2403129	T	G	0.708333	1008
14	rs2403130	T	C	0.708333	1008
14	rs2403131	C	G	0.708333	1008
14	rs4435187	C	T	0.705357	1008
14	rs6575944	T	G	0.705357	1008
14	rs7155695	G	A	0.706349	1008
14	rs78952936	C	T	0.109127	1008
14	rs719252	A	C	0.763889	1008
14	rs79163688	A	G	0.0376984	1008
14	rs11160715	T	C	0.729167	1008
14	rs7150854	G	A	0.703373	1008
14	rs12889548	T	G	0.729167	1008
14	rs8013574	A	G	0.708333	1008
14	rs8014278	A	G	0.718254	1008
14	rs4347562	A	G	0.829365	1008
14	rs7494282	A	T	0.68254	1008
14	rs10139416	T	A	0.78373	1008
14	rs61427129	C	A	0.110119	1008
14	rs2403132	G	A	0.670635	1008
14	rs4906279	A	C	0.195437	1008
14	rs4906280	C	T	0.194444	1008
14	rs875799	A	T	0.195437	1008
14	rs8011165	C	A	0.667659	1008
14	rs8011815	G	A	0.665675	1008
14	rs1887943	T	C	0.670635	1008
14	rs35133163	G	A	0.107143	1008
14	rs4906282	C	T	0.702381	1008
14	rs10137213	G	T	0.696429	1008
14	rs7401223	A	C	0.136905	1008
14	rs11160718	A	G	0.894841	1008
14	rs34292801	A	C	0.269841	1008
14	rs8012262	A	G	0.186508	1008
14	rs8012429	C	T	0.894841	1008
14	rs11850037	G	A	0.708333	1008
14	rs2896475	A	G	0.894841	1008
14	rs11628280	G	A	0.708333	1008
14	rs35877049	A	C	0.708333	1008
14	rs17101284	G	C	0.185516	1008
14	rs17101285	C	T	0.708333	1008
14	rs8003645	G	T	0.185516	1008
14	rs8003400	A	G	0.894841	1008
14	rs8008039	A	G	0.894841	1008
14	rs4900561	G	C	0.894841	1008
14	rs4906283	T	C	0.894841	1008
14	rs4906284	C	T	0.179563	1008
14	rs4906285	C	A	0.179563	1008
14	rs1887942	C	T	0.179563	1008
14	rs56007379	C	T	0.179563	1008
14	rs4906286	A	G	0.179563	1008
14	rs10484072	T	C	0.714286	1008
14	rs12880163	A	G	0.714286	1008
14	rs1985629	C	T	0.181548	1008
14	rs2011776	T	G	0.895833	1008
14	rs4457930	G	A	0.263889	1008
14	rs12887966	T	C	0.894841	1008
14	rs4906287	G	T	0.894841	1008
14	rs182203556	C	T	0.0109127	1008
14	rs4906288	A	G	0.894841	1008
14	rs10149137	A	T	0.909722	1008
14	rs2403136	G	A	0.179563	1008
14	rs3949795	A	G	0.715278	1008
14	rs73360655	G	A	0.178571	1008
14	rs2403137	A	G	0.893849	1008
14	rs11160719	C	T	0.893849	1008
14	rs944007	G	A	0.893849	1008
14	rs944006	C	G	0.893849	1008
14	rs2403138	A	G	0.893849	1008
14	rs2403139	C	T	0.714286	1008
14	rs944005	T	C	0.894841	1008
14	rs2183198	A	G	0.894841	1008
14	rs2094660	T	C	0.715278	1008
14	rs10144373	G	A	0.178571	1008
14	rs11627699	G	C	0.714286	1008
14	rs4536392	C	T	0.714286	1008
14	rs2183197	G	A	0.179563	1008
14	rs34798208	G	A	0.714286	1008
14	rs12896219	G	A	0.714286	1008
14	rs55865473	C	T	0.100198	1008
14	rs34475295	T	C	0.444444	1008
14	rs55665792	G	A	0.179563	1008
14	rs76747210	T	G	0.00892857	1008
14	rs11531316	G	A	0.714286	1008
14	rs11160723	G	C	0.714286	1008
14	rs11160724	C	T	0.179563	1008
14	rs61358756	G	C	0.714286	1008
14	rs2183195	C	T	0.714286	1008
14	rs11160725	C	T	0.180556	1008
14	rs7141342	A	G	0.894841	1008
14	rs11626306	A	T	0.181548	1008
14	rs4906290	A	T	0.180556	1008
14	rs6575947	A	G	0.894841	1008
14	rs11160728	C	G	0.714286	1008
14	rs12587709	C	A	0.893849	1008
14	rs11624830	G	A	0.762897	1008
14	rs7161651	G	A	0.891865	1008
14	rs6575949	C	T	0.760913	1008
14	rs6575950	A	G	0.891865	1008
14	rs4900562	G	A	0.760913	1008
14	rs4906292	A	G	0.892857	1008
14	rs7493640	C	T	0.124008	1008
14	rs73362515	C	T	0.0823413	1008
14	rs191989191	G	T	0.046627	1008
14	rs4906293	A	T	0.0962302	1008
14	rs6575951	G	T	0.0972222	1008
14	rs73362521	G	A	0.0962302	1008
14	rs6575952	G	A	0.00694444	1008
14	rs1108390	G	A	0.305556	1008
14	rs878844	A	G	0.142857	1008
14	rs4906294	C	G	0.0972222	1008
14	rs11160729	G	A	0.135913	1008
14	rs8008371	C	T	0.135913	1008
14	rs11160730	T	C	0.142857	1008
14	rs10132234	C	G	0.143849	1008
14	rs3742451	G	T	0.0386905	1008
14	rs3742452	T	C	0.135913	1008
14	rs2763529	G	T	0.0982143	1008
14	rs184194161	G	A	0.0188492	1008
14	rs10130844	T	G	0.144841	1008
14	rs2771399	T	G	0.894841	1008
14	rs10142007	G	A	0.142857	1008
14	rs10141963	A	G	0.143849	1008
14	rs11625622	C	G	0.144841	1008
14	rs10142306	G	A	0.143849	1008
14	rs10142243	C	A	0.137897	1008
14	rs60634188	C	T	0.136905	1008
14	rs111325443	C	T	0.00793651	1008
14	rs57594879	T	C	0.445437	1008
14	rs4906296	A	G	0.143849	1008
14	rs4906298	G	A	0.135913	1008
14	rs62007552	T	A	0.214286	1008
14	rs73362545	A	G	0.136905	1008
14	rs2763561	T	C	0.144841	1008
14	rs2771396	A	G	0.144841	1008
14	rs2771394	A	C	0.143849	1008
14	rs12434590	G	A	0.136905	1008
14	rs12434657	G	A	0.136905	1008
14	rs80152554	T	C	0.0188492	1008
14	rs57811904	G	T	0.136905	1008
14	rs8009682	G	A	0.75	1008
14	rs117049119	G	A	0.0376984	1008
14	rs148177608	G	A	0.030754	1008
14	rs35623899	C	T	0.136905	1008
14	rs35738756	C	T	0.136905	1008
14	rs2763564	T	G	0.143849	1008
14	rs2763565	T	C	0.998016	1008
14	rs12890784	T	C	0.136905	1008
14	rs2771389	G	A	0.145833	1008
14	rs2771388	T	G	0.102183	1008
14	rs4906299	A	T	0.137897	1008
14	rs2771387	G	T	0.144841	1008
14	rs2149670	G	A	0.137897	1008
14	rs1958407	C	T	0.145833	1008
14	rs1958405	A	G	0.144841	1008
14	rs1958404	C	T	0.144841	1008
14	rs2771386	G	T	0.136905	1008
14	rs2771385	G	T	0.143849	1008
14	rs2771384	T	C	0.136905	1008
14	rs76138669	A	G	0.047619	1008
14	rs2763530	A	G	0.136905	1008
14	rs2771383	A	T	0.136905	1008
14	rs117845313	T	A	0.00892857	1008
14	rs2771382	C	T	0.137897	1008
14	rs117123878	G	T	0.00892857	1008
14	rs2763531	A	C	0.145833	1008
14	rs2771381	A	G	0.146825	1008
14	rs11626362	G	A	0.00892857	1008
14	rs2763532	A	G	0.145833	1008
14	rs2763533	T	C	0.146825	1008
14	rs2987867	T	C	0.146825	1008
14	rs2771378	G	A	0.137897	1008
14	rs1951947	A	C	0.145833	1008
14	rs2763535	C	A	0.144841	1008
14	rs12434161	C	T	0.135913	1008
14	rs2763536	C	A	0.145833	1008
14	rs28751574	A	G	0.0446429	1008
14	rs2763537	T	C	0.895833	1008
14	rs2763538	C	G	0.149802	1008
14	rs2771376	A	G	0.184524	1008
14	rs2210003	T	C	0.19246	1008
14	rs2210002	G	C	0.19246	1008
14	rs115791205	C	G	0.0446429	1008
14	rs2763539	T	C	0.19246	1008
14	rs117624709	C	T	0.00992063	1008
14	rs76355686	C	G	0.0446429	1008
14	rs2763540	T	G	0.183532	1008
14	rs2771375	T	C	0.193452	1008
14	rs148767759	T	C	0.00992063	1008
14	rs113333101	G	A	0.00992063	1008
14	rs2763541	C	T	0.14881	1008
14	rs2763542	C	T	0.14881	1008
14	rs2763544	G	A	0.14881	1008
14	rs2771374	T	G	0.193452	1008
14	rs7140744	A	G	0.0446429	1008
14	rs7141403	G	A	0.0446429	1008
14	rs2987866	T	G	0.14881	1008
14	rs144700493	T	C	0.0406746	1008
14	rs2987864	A	G	0.193452	1008
14	rs141573041	C	T	0.0446429	1008
14	rs7400815	A	G	0.14881	1008
14	rs115603885	T	C	0.0446429	1008
14	rs7400845	G	T	0.14881	1008
14	rs139938283	C	T	0.0446429	1008
14	rs7400850	G	A	0.14881	1008
14	rs10130251	C	T	0.14881	1008
14	rs142252404	A	G	0.0446429	1008
14	rs10130483	G	A	0.14881	1008
14	rs10130345	C	T	0.14881	1008
14	rs75939361	T	G	0.0456349	1008
14	rs150384749	C	T	0.0446429	1008
14	rs2403141	C	T	0.147817	1008
14	rs2763545	C	T	0.14881	1008
14	rs875014	C	T	0.147817	1008
14	rs912611	A	G	0.199405	1008
14	rs2763546	T	C	0.199405	1008
14	rs2763547	A	G	0.199405	1008
14	rs2771373	G	T	0.199405	1008
14	rs2763548	A	G	0.199405	1008
14	rs7140905	A	C	0.0426587	1008
14	rs2771372	C	G	0.154762	1008
14	rs2763549	T	C	0.197421	1008
14	rs2771371	A	G	0.197421	1008
14	rs60766757	C	T	0.132937	1008
14	rs2771370	A	G	0.1875	1008
14	rs2763550	A	G	0.1875	1008
14	rs77803232	A	G	0.0446429	1008
14	rs2771369	C	T	0.326389	1008
14	rs78489116	G	A	0.0625	1008
14	rs4598840	A	G	0.12004	1008
14	rs1886459	G	A	0.800595	1008
14	rs146721067	C	T	0.0238095	1008
14	rs182435260	G	A	0.0238095	1008
14	rs11160732	T	C	0.246032	1008
14	rs138681987	T	C	0.0575397	1008
14	rs2403142	G	C	0.860119	1008
14	rs2403143	T	C	0.608135	1008
14	rs2763555	A	C	0.640873	1008
14	rs117031843	C	G	0.0178571	1008
14	rs78867824	G	C	0.237103	1008
14	rs2771365	T	C	0.871032	1008
14	rs12878075	A	C	0.614087	1008
14	rs12878371	C	T	0.615079	1008
14	rs2771364	A	G	0.25496	1008
14	rs72478874	G	A	0.237103	1008
14	rs10129836	G	A	0.872024	1008
14	rs62007555	C	A	0.237103	1008
14	rs12432221	C	G	0.632937	1008
14	rs78389557	G	A	0.0178571	1008
14	rs9324059	G	A	0.87004	1008
14	rs75340566	C	T	0.0178571	1008
14	rs10132447	A	G	0.237103	1008
14	rs9630406	T	C	0.637897	1008
14	rs9630369	T	A	0.634921	1008
14	rs10132881	G	A	0.235119	1008
14	rs4900565	A	G	0.87004	1008
14	rs9630371	A	G	0.633929	1008
14	rs1033903	C	A	0.87004	1008
14	rs8014786	G	A	0.632937	1008
14	rs1033904	A	T	0.238095	1008
14	rs74913686	A	G	0.0188492	1008
14	rs1028754	T	G	0.237103	1008
14	rs1190190	A	G	0.871032	1008
14	rs114432022	G	A	0.0178571	1008
14	rs1190193	T	C	0.25496	1008
14	rs11849731	G	A	0.614087	1008
14	rs1190194	C	T	0.237103	1008
14	rs35741903	G	A	0.611111	1008
14	rs1190195	T	C	0.237103	1008
14	rs1190196	A	G	0.237103	1008
14	rs11629034	G	C	0.0178571	1008
14	rs139565667	T	C	0.0426587	1008
14	rs12437242	C	T	0.615079	1008
14	rs10140934	T	C	0.0178571	1008
14	rs9324060	T	A	0.0178571	1008
14	rs4243737	A	T	0.615079	1008
14	rs1190198	T	C	0.869048	1008
14	rs17101365	T	A	0.236111	1008
14	rs55736746	C	T	0.615079	1008
14	rs55953635	G	A	0.614087	1008
14	rs1190200	C	T	0.869048	1008
14	rs10431644	C	T	0.236111	1008
14	rs10431748	A	G	0.237103	1008
14	rs1190202	A	G	0.85119	1008
14	rs1190203	T	C	0.617063	1008
14	rs17101370	C	G	0.615079	1008
14	rs10431749	G	A	0.235119	1008
14	rs1190205	A	G	0.869048	1008
14	rs17101376	T	C	0.236111	1008
14	rs74087628	A	C	0.239087	1008
14	rs76976517	G	C	0.237103	1008
14	rs1190206	T	C	0.631944	1008
14	rs17101380	T	C	0.236111	1008
14	rs62008714	T	C	0.236111	1008
14	rs17101383	A	G	0.235119	1008
14	rs17101385	C	T	0.236111	1008
14	rs17101386	T	C	0.236111	1008
14	rs62008715	T	G	0.236111	1008
14	rs11160733	T	G	0.614087	1008
14	rs17101387	G	A	0.236111	1008
14	rs17101388	G	A	0.236111	1008
14	rs4628894	C	T	0.236111	1008
14	rs4628895	C	T	0.238095	1008
14	rs1475284	C	T	0.236111	1008
14	rs2147530	G	A	0.238095	1008
14	rs1475285	A	G	0.236111	1008
14	rs4383077	A	G	0.236111	1008
14	rs1475286	G	A	0.236111	1008
14	rs17101396	G	A	0.217262	1008
14	rs56014521	C	T	0.238095	1008
14	rs11627843	G	A	0.0178571	1008
14	rs57255908	A	G	0.241071	1008
14	rs62008719	G	C	0.242063	1008
14	rs72706683	C	T	0.643849	1008
14	rs1599972	C	T	0.242063	1008
14	rs1190208	A	G	0.90377	1008
14	rs11160734	C	T	0.641865	1008
14	rs62008720	C	G	0.239087	1008
14	rs11623948	G	A	0.0178571	1008
14	rs116943345	A	G	0.0188492	1008
14	rs56002716	G	T	0.00595238	1008
14	rs62008721	A	G	0.242063	1008
14	rs12588571	G	A	0.077381	1008
14	rs146404551	C	T	0.0178571	1008
14	rs10143544	G	A	0.0178571	1008
14	rs1190209	C	T	0.892857	1008
14	rs62008722	T	G	0.262897	1008
14	rs12185041	C	A	0.644841	1008
14	rs141610253	T	C	0.00297619	1008
14	rs137877117	A	G	0.0188492	1008
14	rs145943022	A	G	0.00297619	1008
14	rs11624395	T	G	0.0188492	1008
14	rs11624427	T	G	0.0188492	1008
14	rs11628542	C	A	0.0188492	1008
14	rs11628543	A	G	0.0188492	1008
14	rs1190212	C	G	0.630952	1008
14	rs1985161	G	A	0.261905	1008
14	rs11620984	C	A	0.0178571	1008
14	rs11625809	T	C	0.0188492	1008
14	rs11625812	T	G	0.0188492	1008
14	rs12431691	C	T	0.612103	1008
14	rs143013391	G	A	0.0188492	1008
14	rs142001922	C	T	0.0188492	1008
14	rs1969852	G	A	0.261905	1008
14	rs139939634	T	G	0.0337302	1008
14	rs142214403	C	T	0.0337302	1008
14	rs7154496	C	T	0.107143	1008
14	rs17101400	G	A	0.261905	1008
14	rs11623748	C	T	0.0188492	1008
14	rs17101404	G	A	0.262897	1008
14	rs62008724	G	A	0.260913	1008
14	rs11625018	C	T	0.125992	1008
14	rs7145196	C	T	0.107143	1008
14	rs55856990	C	T	0.464286	1008
14	rs12897609	A	G	0.618056	1008
14	rs76532987	A	G	0.0188492	1008
14	rs62008725	A	G	0.255952	1008
14	rs8003932	G	C	0.619048	1008
14	rs17101405	A	G	0.259921	1008
14	rs1033905	T	C	0.107143	1008
14	rs1033907	A	G	0.107143	1008
14	rs11624396	G	A	0.107143	1008
14	rs12894997	C	T	0.107143	1008
14	rs80006180	T	A	0.107143	1008
14	rs77334143	T	C	0.107143	1008
14	rs2147531	C	T	0.636905	1008
14	rs12895168	C	G	0.107143	1008
14	rs17607710	T	C	0.107143	1008
14	rs71417849	G	A	0.107143	1008
14	rs11160736	G	A	0.636905	1008
14	rs11160737	G	A	0.619048	1008
14	rs10142656	G	A	0.25496	1008
14	rs10131605	T	A	0.25496	1008
14	rs11625866	C	T	0.107143	1008
14	rs11625979	G	A	0.107143	1008
14	rs11621681	T	C	0.107143	1008
14	rs2403144	G	A	0.619048	1008
14	rs11626942	G	A	0.108135	1008
14	rs12587313	T	C	0.107143	1008
14	rs10145743	G	A	0.637897	1008
14	rs8012366	G	A	0.637897	1008
14	rs8012281	C	T	0.637897	1008
14	rs8012280	A	G	0.637897	1008
14	rs8012711	G	A	0.637897	1008
14	rs8013644	T	C	0.25496	1008
14	rs8017113	G	A	0.637897	1008
14	rs6575958	A	C	0.746032	1008
14	rs6575959	G	A	0.638889	1008
14	rs8017641	G	T	0.107143	1008
14	rs8017805	G	A	0.107143	1008
14	rs10149355	G	C	0.747024	1008
14	rs10149186	C	T	0.638889	1008
14	rs10149188	A	G	0.741071	1008
14	rs10149294	A	G	0.739087	1008
14	rs11629342	G	A	0.0168651	1008
14	rs12897635	G	T	0.102183	1008
14	rs11160738	T	C	0.748016	1008
14	rs12879051	G	A	0.356151	1008
14	rs138278807	C	A	0.00396825	1008
14	rs11622055	G	A	0.237103	1008
14	rs144646029	A	G	0.00396825	1008
14	rs11160739	T	C	0.786706	1008
14	rs10135733	C	T	0.797619	1008
14	rs8009320	A	C	0.802579	1008
14	rs10133522	T	C	0.377976	1008
14	rs11160740	A	G	0.142857	1008
14	rs11160741	G	A	0.0218254	1008
14	rs11626696	A	G	0.0198413	1008
14	rs11626825	G	A	0.0198413	1008
14	rs8015184	C	T	0.784722	1008
14	rs8016347	T	C	0.784722	1008
14	rs12891434	T	C	0.784722	1008
14	rs12890475	G	C	0.784722	1008
14	rs12890343	C	A	0.785714	1008
14	rs2896476	T	A	0.785714	1008
14	rs553474282	C	A	0.0178571	1008
14	rs58447384	T	C	0.785714	1008
14	rs9743995	C	A	0.785714	1008
14	rs7161333	T	A	0.124008	1008
14	rs6575960	C	T	0.785714	1008
14	rs146252718	C	A	0.0287698	1008
14	rs6575961	C	T	0.785714	1008
14	rs6575962	C	T	0.785714	1008
14	rs6575963	T	C	0.785714	1008
14	rs6575964	G	T	0.785714	1008
14	rs2403146	C	T	0.785714	1008
14	rs2403147	T	A	0.785714	1008
14	rs57746378	T	C	0.384921	1008
14	rs10162320	C	T	0.785714	1008
14	rs10438241	C	G	0.785714	1008
14	rs11627436	T	A	0.784722	1008
14	rs12717689	C	T	0.784722	1008
14	rs12717690	G	A	0.784722	1008
14	rs12717691	T	G	0.784722	1008
14	rs12888019	A	T	0.784722	1008
14	rs11622875	A	G	0.784722	1008
14	rs11622945	C	T	0.784722	1008
14	rs7152447	T	C	0.784722	1008
14	rs6575965	G	T	0.784722	1008
14	rs6575966	G	A	0.784722	1008
14	rs8018376	A	G	0.784722	1008
14	rs10162422	C	G	0.784722	1008
14	rs6575967	A	G	0.78869	1008
14	rs6575968	A	T	0.784722	1008
14	rs6575969	G	A	0.744048	1008
14	rs8003787	G	T	0.784722	1008
14	rs8003553	A	G	0.786706	1008
14	rs8004929	T	C	0.786706	1008
14	rs12586395	T	G	0.662698	1008
14	rs11626316	A	C	0.657738	1008
14	rs12884360	G	T	0.253968	1008
14	rs10144808	A	C	0.654762	1008
14	rs12890984	T	C	0.252976	1008
14	rs12889953	A	G	0.253968	1008
14	rs10047932	G	A	0.384921	1008
14	rs1957884	T	C	0.651786	1008
14	rs12587827	C	T	0.651786	1008
14	rs10129761	T	C	0.385913	1008
14	rs114376984	T	C	0.0823413	1008
14	rs1957885	A	G	0.251984	1008
14	rs10133012	T	C	0.388889	1008
14	rs140887600	C	A	0.0654762	1008
14	rs66826300	G	A	0.253968	1008
14	rs71417850	G	A	0.253968	1008
14	rs34731746	G	A	0.255952	1008
14	rs74555963	A	G	0.253968	1008
14	rs55723265	G	A	0.382937	1008
14	rs118190383	C	T	0.0505952	1008
14	rs11622360	A	G	0.252976	1008
14	rs11622484	G	A	0.253968	1008
14	rs11623471	C	G	0.253968	1008
14	rs112256421	A	G	0.395833	1008
14	rs67361906	T	C	0.253968	1008
14	rs7161297	G	A	0.395833	1008
14	rs191274948	G	A	0.0238095	1008
14	rs145014299	C	G	0.0654762	1008
14	rs10129265	C	T	0.383929	1008
14	rs4906306	A	G	0.253968	1008
14	rs4900567	A	G	0.25496	1008
14	rs11623096	A	G	0.25496	1008
14	rs67550214	A	G	0.253968	1008
14	rs4900568	T	C	0.652778	1008
14	rs8007066	G	A	0.253968	1008
14	rs3742453	G	C	0.253968	1008
14	rs3742454	C	T	0.25496	1008
14	rs3742455	G	A	0.253968	1008
14	rs3742456	A	G	0.253968	1008
14	rs3742457	G	A	0.384921	1008
14	rs34706850	C	G	0.253968	1008
14	rs7156255	T	G	0.65377	1008
14	rs6575970	G	A	0.396825	1008
14	rs11629325	C	G	0.253968	1008
14	rs11625352	T	C	0.25496	1008
14	rs11620745	G	A	0.255952	1008
14	rs11620689	C	T	0.255952	1008
14	rs11620647	A	G	0.255952	1008
14	rs2403148	A	G	0.253968	1008
14	rs2403149	A	T	0.253968	1008
14	rs145628453	G	A	0.0654762	1008
14	rs2403150	A	G	0.253968	1008
14	rs2147532	C	T	0.253968	1008
14	rs2181983	C	T	0.253968	1008
14	rs11622013	G	A	0.253968	1008
14	rs66792477	T	C	0.253968	1008
14	rs61697413	A	G	0.253968	1008
14	rs35433187	G	A	0.253968	1008
14	rs11160742	T	C	0.651786	1008
14	rs11623296	C	T	0.252976	1008
14	rs11626610	G	T	0.252976	1008
14	rs72706701	C	T	0.258929	1008
14	rs1951949	G	A	0.647817	1008
14	rs35300155	G	A	0.259921	1008
14	rs75271069	C	G	0.0119048	1008
14	rs10148164	G	A	0.0119048	1008
14	rs11627972	G	A	0.259921	1008
14	rs11627920	A	G	0.259921	1008
14	rs78771863	G	C	0.0119048	1008
14	rs8021920	G	C	0.27877	1008
14	rs8021875	A	G	0.266865	1008
14	rs34535421	G	C	0.266865	1008
14	rs11621255	A	G	0.0119048	1008
14	rs10131171	C	T	0.374008	1008
14	rs79326872	G	A	0.0119048	1008
14	rs145226506	A	G	0.0119048	1008
14	rs11623891	A	C	0.640873	1008
14	rs11847321	A	G	0.264881	1008
14	rs8019163	C	T	0.251984	1008
14	rs184905990	C	T	0.014881	1008
14	rs17101433	G	A	0.250992	1008
14	rs78853041	G	A	0.0128968	1008
14	rs17101439	G	C	0.25	1008
14	rs11625351	A	G	0.634921	1008
14	rs11625458	C	G	0.0128968	1008
14	rs11626322	A	G	0.0138889	1008
14	rs113528457	C	G	0.0128968	1008
14	rs57504148	A	G	0.0128968	1008
14	rs7147508	C	T	0.249008	1008
14	rs11627723	C	T	0.0128968	1008
14	rs4906307	C	T	0.249008	1008
14	rs4906308	C	A	0.249008	1008
14	rs35258122	C	T	0.0128968	1008
14	rs11623516	C	T	0.0128968	1008
14	rs11620828	T	C	0.0128968	1008
14	rs11626218	C	T	0.261905	1008
14	rs75629925	G	A	0.249008	1008
14	rs12888433	C	T	0.25	1008
14	rs75704852	G	T	0.0128968	1008
14	rs67287744	C	T	0.249008	1008
14	rs116023545	G	A	0.0128968	1008
14	rs75110442	C	T	0.0128968	1008
14	rs11628577	C	T	0.0128968	1008
14	rs11628579	C	T	0.0128968	1008
14	rs11628613	C	T	0.0128968	1008
14	rs11628688	G	A	0.0128968	1008
14	rs11628586	A	G	0.0128968	1008
14	rs4906310	A	C	0.257937	1008
14	rs80005076	G	A	0.0128968	1008
14	rs111616951	G	A	0.0128968	1008
14	rs113679919	C	T	0.0128968	1008
14	rs6575971	A	T	0.257937	1008
14	rs149342022	G	T	0.0615079	1008
14	rs34265081	A	G	0.610119	1008
14	rs7161299	G	C	0.623016	1008
14	rs7161227	C	T	0.37004	1008
14	rs139942315	T	C	0.0198413	1008
14	rs7145223	T	C	0.606151	1008
14	rs8007609	C	G	0.37004	1008
14	rs8009019	T	G	0.37004	1008
14	rs79436368	G	A	0.0128968	1008
14	rs28782224	G	A	0.37004	1008
14	rs58026845	A	C	0.37004	1008
14	rs28817053	A	C	0.37004	1008
14	rs8004499	T	C	0.37004	1008
14	rs8004545	T	C	0.37004	1008
14	rs143950748	T	G	0.0238095	1008
14	rs8004891	T	C	0.37004	1008
14	rs8004099	G	C	0.37004	1008
14	rs8005065	T	C	0.37004	1008
14	rs8008503	C	T	0.606151	1008
14	rs8008665	C	T	0.37004	1008
14	rs8009300	G	A	0.37004	1008
14	rs8010293	T	C	0.37004	1008
14	rs12586876	C	A	0.371032	1008
14	rs56196563	T	C	0.37004	1008
14	rs117101526	G	A	0.0406746	1008
14	rs8015714	T	C	0.606151	1008
14	rs28890538	C	A	0.37004	1008
14	rs12101148	T	G	0.37004	1008
14	rs12100803	C	A	0.37004	1008
14	rs79165758	A	G	0.37004	1008
14	rs148423014	G	C	0.0634921	1008
14	rs10150926	T	C	0.385913	1008
14	rs6575972	T	C	0.608135	1008
14	rs7142856	G	T	0.356151	1008
14	rs142656889	T	C	0.0128968	1008
14	rs139172237	G	A	0.0248016	1008
14	rs17101455	C	G	0.356151	1008
14	rs17609426	C	T	0.608135	1008
14	rs12892765	C	T	0.218254	1008
14	rs8017887	C	A	0.389881	1008
14	rs151298931	A	G	0.0386905	1008
14	rs8003063	T	C	0.607143	1008
14	rs12897204	A	T	0.218254	1008
14	rs8023039	A	G	0.608135	1008
14	rs11621616	C	T	0.0287698	1008
14	rs7145527	C	T	0.356151	1008
14	rs7145682	C	T	0.355159	1008
14	rs117934741	G	A	0.0525794	1008
14	rs11621828	A	G	0.622024	1008
14	rs9630407	C	A	0.37004	1008
14	rs9630408	A	G	0.37004	1008
14	rs35344015	T	A	0.238095	1008
14	rs140469149	G	T	0.0119048	1008
14	rs4297624	C	T	0.232143	1008
14	rs4274362	A	G	0.230159	1008
14	rs10144261	T	C	0.602183	1008
14	rs4906314	T	G	0.103175	1008
14	rs7150297	C	G	0.353175	1008
14	rs72708820	C	A	0.352183	1008
14	rs11623027	G	A	0.274802	1008
14	rs10135205	A	G	0.656746	1008
14	rs7156555	G	A	0.352183	1008
14	rs2281823	A	G	0.712302	1008
14	rs1570712	C	T	0.702381	1008
14	rs7143221	T	A	0.340278	1008
14	rs11625537	G	A	0.0267857	1008
14	rs1570713	A	G	0.710317	1008
14	rs28479012	C	T	0.710317	1008
14	rs7147939	C	A	0.340278	1008
14	rs7154682	T	C	0.353175	1008
14	rs7153676	G	A	0.338294	1008
14	rs7155041	T	C	0.709325	1008
14	rs11850831	G	A	0.339286	1008
14	rs36058916	C	T	0.326389	1008
14	rs12896025	G	T	0.326389	1008
14	rs141460130	T	C	0.0416667	1008
14	rs117196222	G	T	0.0257937	1008
14	rs138143512	T	C	0.0257937	1008
14	rs12897221	T	C	0.326389	1008
14	rs7401414	G	A	0.326389	1008
14	rs12587407	C	T	0.326389	1008
14	rs2403167	G	A	0.339286	1008
14	rs1079298	T	C	0.339286	1008
14	rs1079297	C	T	0.709325	1008
14	rs4900569	C	T	0.68254	1008
14	rs11160745	G	A	0.0664683	1008
14	rs66862369	G	A	0.326389	1008
14	rs8019504	C	T	0.709325	1008
14	rs17677788	G	A	0.709325	1008
14	rs73354327	G	C	0.330357	1008
14	rs72478876	G	C	0.0267857	1008
14	rs74195033	C	T	0.0267857	1008
14	rs10130866	G	A	0.326389	1008
14	rs10143153	T	C	0.709325	1008
14	rs10145854	T	C	0.339286	1008
14	rs11622482	C	G	0.0287698	1008
14	rs12886411	C	G	0.709325	1008
14	rs17677896	A	G	0.709325	1008
14	rs34143771	G	A	0.326389	1008
14	rs17101502	G	A	0.326389	1008
14	rs11623807	C	T	0.0287698	1008
14	rs8017990	G	T	0.339286	1008
14	rs8023030	A	G	0.709325	1008
14	rs34730207	G	A	0.327381	1008
14	rs8007383	A	G	0.339286	1008
14	rs72708829	A	G	0.338294	1008
14	rs117732243	C	T	0.128968	1008
14	rs59539074	G	A	0.339286	1008
14	rs146444521	C	G	0.0287698	1008
14	rs8020199	G	A	0.259921	1008
14	rs2281824	C	T	0.324405	1008
14	rs2281825	A	C	0.329365	1008
14	rs370321864	C	G	0.0287698	1008
14	rs111449916	C	T	0.329365	1008
14	rs8021359	G	T	0.697421	1008
14	rs138373367	G	A	0.0357143	1008
14	rs77923596	C	G	0.0267857	1008
14	rs148327975	G	A	0.0198413	1008
14	rs12887822	C	T	0.328373	1008
14	rs2274191	C	T	0.328373	1008
14	rs3783393	G	A	0.328373	1008
14	rs45517433	A	G	0.0287698	1008
14	rs79002480	T	G	0.0297619	1008
14	rs1883	A	G	0.332341	1008
14	rs8020483	C	T	0.375992	1008
14	rs4906315	G	A	0.223214	1008
14	rs11303	T	C	0.0287698	1008
14	rs10178	G	A	0.0287698	1008
14	rs7143775	A	C	0.329365	1008
14	rs12588499	T	C	0.328373	1008
14	rs10289	A	G	0.698413	1008
14	rs11621392	C	T	0.0287698	1008
14	rs3548	A	G	0.326389	1008
14	rs4246	A	C	0.328373	1008
14	rs11621476	A	T	0.0287698	1008
14	rs79902445	T	C	0.0287698	1008
14	rs12432904	G	T	0.391865	1008
14	rs34399477	C	T	0.27381	1008
14	rs34768897	A	G	0.282738	1008
14	rs11160746	T	C	0.339286	1008
14	rs368960563	T	G	0.0248016	1008
14	rs11622979	A	G	0.0287698	1008
14	rs11847162	G	A	0.315476	1008
14	rs12588006	G	A	0.295635	1008
14	rs144371092	A	G	0.0287698	1008
14	rs67353711	A	G	0.294643	1008
14	rs57416691	A	C	0.363095	1008
14	rs76989938	T	C	0.0287698	1008
14	rs12588112	A	G	0.677579	1008
14	rs138871903	C	T	0.046627	1008
14	rs8009817	G	T	0.599206	1008
14	rs34027567	G	C	0.00496032	1008
14	rs1963171	G	A	0.580357	1008
14	rs1125790	G	C	0.588294	1008
14	rs34329910	A	G	0.00396825	1008
14	rs2403168	C	T	0.578373	1008
14	rs8003159	T	C	0.595238	1008
14	rs116967952	G	A	0.094246	1008
14	rs77249927	T	C	0.0367063	1008
14	rs74087720	C	T	0.123016	1008
14	rs959083	G	A	0.427579	1008
14	rs17616316	C	G	0.0426587	1008
14	rs12879589	C	T	0.281746	1008
14	rs12879590	C	T	0.281746	1008
14	rs6575976	T	C	0.676587	1008
14	rs6575977	G	T	0.434524	1008
14	rs144100326	G	A	0.0426587	1008
14	rs113098833	G	A	0.0426587	1008
14	rs113922190	C	T	0.142857	1008
14	rs111497170	T	C	0.0426587	1008
14	rs117050625	C	T	0.0992063	1008
14	rs7155749	T	C	0.858135	1008
14	rs8021877	G	A	0.280754	1008
14	rs146168015	C	T	0.0436508	1008
14	rs60788988	T	C	0.0436508	1008
14	rs12589781	C	T	0.0714286	1008
14	rs12589817	C	A	0.436508	1008
14	rs72708839	G	T	0.125	1008
14	rs62006960	C	A	0.107143	1008
14	rs139252949	C	T	0.0982143	1008
14	rs12897412	T	C	0.465278	1008
14	rs117507531	G	A	0.0426587	1008
14	rs180715832	C	T	0.0357143	1008
14	rs141714401	G	T	0.0426587	1008
14	rs7144001	C	T	0.0426587	1008
14	rs111908767	G	A	0.0426587	1008
14	rs7149169	G	A	0.452381	1008
14	rs11627050	G	A	0.405754	1008
14	rs7149827	A	T	0.405754	1008
14	rs62006961	T	G	0.125	1008
14	rs117344403	G	A	0.0982143	1008
14	rs72708844	C	G	0.125	1008
14	rs62006962	G	A	0.223214	1008
14	rs56982532	G	C	0.425595	1008
14	rs2403171	G	A	0.435516	1008
14	rs2403172	C	G	0.452381	1008
14	rs12898000	G	C	0.405754	1008
14	rs144405020	T	C	0.0615079	1008
14	rs12898055	C	A	0.405754	1008
14	rs181807421	G	A	0.0982143	1008
14	rs12878590	G	A	0.405754	1008
14	rs12050137	C	A	0.0982143	1008
14	rs8016463	T	C	0.468254	1008
14	rs62006258	A	C	0.433532	1008
14	rs59764626	A	T	0.0357143	1008
14	rs17616464	C	G	0.0615079	1008
14	rs10873537	G	A	0.0992063	1008
14	rs6575979	A	G	0.565476	1008
14	rs8006994	C	T	0.404762	1008
14	rs8013228	A	G	0.565476	1008
14	rs76097782	A	G	0.0615079	1008
14	rs62007660	G	A	0.422619	1008
14	rs58153827	G	A	0.434524	1008
14	rs78284524	G	A	0.0436508	1008
14	rs11621300	T	C	0.422619	1008
14	rs11626562	C	A	0.422619	1008
14	rs1967447	G	T	0.0992063	1008
14	rs8016326	G	A	0.422619	1008
14	rs77697190	C	T	0.142857	1008
14	rs59669989	G	A	0.142857	1008
14	rs8020912	C	T	0.422619	1008
14	rs8022179	T	A	0.423611	1008
14	rs74392582	C	T	0.0436508	1008
14	rs142358025	C	T	0.0694444	1008
14	rs138488376	G	A	0.0198413	1008
14	rs35443927	C	T	0.34623	1008
14	rs3759575	A	G	0.465278	1008
14	rs12147655	G	C	0.345238	1008
14	rs3759577	C	T	0.465278	1008
14	rs3759579	A	G	0.810516	1008
14	rs11627567	C	T	0.0138889	1008
14	rs11541718	C	G	0.344246	1008
14	rs12436956	G	T	0.474206	1008
14	rs117408342	C	T	0.0238095	1008
14	rs3825566	C	T	0.847222	1008
14	rs117200555	C	G	0.0238095	1008
14	rs8004780	A	C	0.371032	1008
14	rs1951392	T	G	0.152778	1008
14	rs75825466	T	G	0.0436508	1008
14	rs138408354	A	T	0.0238095	1008
14	rs143810022	A	C	0.0238095	1008
14	rs577873037	C	T	0.0238095	1008
14	rs7160888	G	A	0.452381	1008
14	rs192510121	C	T	0.0238095	1008
14	rs35862113	G	T	0.347222	1008
14	rs34161327	G	A	0.347222	1008
14	rs12883668	G	A	0.348214	1008
14	rs113135977	C	T	0.152778	1008
14	rs143372836	A	C	0.0238095	1008
14	rs3783394	G	A	0.152778	1008
14	rs11624343	T	A	0.15377	1008
14	rs12436759	C	T	0.47619	1008
14	rs8014182	C	T	0.0357143	1008
14	rs34251103	A	G	0.47619	1008
14	rs74550150	C	T	0.078373	1008
14	rs12889639	G	A	0.847222	1008
14	rs12890750	T	G	0.847222	1008
14	rs1961600	G	A	0.15377	1008
14	rs1989565	G	A	0.847222	1008
14	rs2010281	G	A	0.152778	1008
14	rs6575982	G	A	0.47619	1008
14	rs11627052	G	A	0.117063	1008
14	rs7149767	G	A	0.47619	1008
14	rs7155014	G	C	0.847222	1008
14	rs72708854	T	C	0.152778	1008
14	rs78938152	A	G	0.0744048	1008
14	rs12588705	T	A	0.347222	1008
14	rs7140564	A	G	0.847222	1008
14	rs116916233	G	A	0.0238095	1008
14	rs7145753	G	A	0.5	1008
14	rs117284372	A	G	0.0238095	1008
14	rs59858038	C	T	0.347222	1008
14	rs4906319	A	G	0.496032	1008
14	rs77685823	A	G	0.0416667	1008
14	rs4900572	T	C	0.847222	1008
14	rs11621510	T	C	0.152778	1008
14	rs6575983	G	C	0.847222	1008
14	rs7144010	G	A	0.47619	1008
14	rs75575156	A	G	0.046627	1008
14	rs4243738	G	A	0.5	1008
14	rs185909771	G	A	0.0238095	1008
14	rs4243739	G	A	0.5	1008
14	rs149998597	A	T	0.0238095	1008
14	rs12889703	T	A	0.347222	1008
14	rs7156471	C	T	0.47619	1008
14	rs12431617	T	C	0.47619	1008
14	rs12879663	T	C	0.347222	1008
14	rs12879085	G	A	0.847222	1008
14	rs147361522	G	A	0.0238095	1008
14	rs141012326	G	A	0.0109127	1008
14	rs543357732	T	G	0.0238095	1008
14	rs143574666	T	A	0.0238095	1008
14	rs140512744	C	G	0.0238095	1008
14	rs6575984	A	G	0.847222	1008
14	rs7154246	G	A	0.847222	1008
14	rs142773646	C	T	0.00396825	1008
14	rs4906320	T	C	0.47619	1008
14	rs7159668	G	A	0.5	1008
14	rs35056010	G	A	0.347222	1008
14	rs117998936	A	C	0.0238095	1008
14	rs12896612	A	G	0.347222	1008
14	rs12898029	T	C	0.847222	1008
14	rs7143609	G	T	0.651786	1008
14	rs55731474	G	A	0.369048	1008
14	rs12882130	C	G	0.258929	1008
14	rs56043987	A	T	0.260913	1008
14	rs4906321	T	C	0.840278	1008
14	rs4900573	C	T	0.4375	1008
14	rs4900574	G	A	0.649802	1008
14	rs4906322	A	G	0.498016	1008
14	rs2065018	T	C	0.349206	1008
14	rs141338222	G	A	0.0238095	1008
14	rs146947849	G	A	0.0238095	1008
14	rs2065017	T	C	0.348214	1008
14	rs2065016	T	A	0.348214	1008
14	rs148163602	G	C	0.0238095	1008
14	rs28626081	C	G	0.152778	1008
14	rs12881583	T	C	0.347222	1008
14	rs77743349	T	G	0.00992063	1008
14	rs34479426	G	C	0.347222	1008
14	rs12885762	C	A	0.347222	1008
14	rs7148567	C	T	0.5	1008
14	rs140798104	G	A	0.0238095	1008
14	rs6575985	C	T	0.47619	1008
14	rs975892	A	T	0.47619	1008
14	rs12892062	A	G	0.347222	1008
14	rs11623869	G	T	0.152778	1008
14	rs139028894	G	A	0.0238095	1008
14	rs35512556	C	T	0.5	1008
14	rs62007681	G	A	0.152778	1008
14	rs35233301	A	G	0.47619	1008
14	rs10144051	A	C	0.5	1008
14	rs6575986	G	A	0.5	1008
14	rs7152202	A	G	0.152778	1008
14	rs139008205	C	T	0.0248016	1008
14	rs7158144	A	G	0.152778	1008
14	rs7158822	C	T	0.152778	1008
14	rs1028613	G	A	0.152778	1008
14	rs61086017	C	T	0.0734127	1008
14	rs118036312	A	G	0.0238095	1008
14	rs12885234	A	G	0.347222	1008
14	rs76782361	G	A	0.0644841	1008
14	rs117163127	C	T	0.0238095	1008
14	rs17679127	A	G	0.0357143	1008
14	rs35410438	G	A	0.47619	1008
14	rs7144271	A	G	0.5	1008
14	rs10145793	C	T	0.152778	1008
14	rs12888042	G	A	0.347222	1008
14	rs10148970	G	A	0.5	1008
14	rs118093708	T	A	0.0238095	1008
14	rs11624367	T	A	0.152778	1008
14	rs17617094	T	C	0.347222	1008
14	rs7140647	A	G	0.47619	1008
14	rs35799018	G	A	0.347222	1008
14	rs62007683	G	T	0.152778	1008
14	rs62007684	T	C	0.152778	1008
14	rs144018528	T	G	0.00198413	1008
14	rs3783395	T	C	0.152778	1008
14	rs17679259	A	G	0.0357143	1008
14	rs34956416	C	T	0.486111	1008
14	rs8015712	C	T	0.473214	1008
14	rs8015723	A	G	0.566468	1008
14	rs117784672	C	G	0.0208333	1008
14	rs147053167	C	T	0.0238095	1008
14	rs138410398	A	C	0.0208333	1008
14	rs28496120	C	T	0.152778	1008
14	rs1951389	G	C	0.347222	1008
14	rs4900575	G	C	0.347222	1008
14	rs72708874	T	G	0.152778	1008
14	rs62007686	A	G	0.152778	1008
14	rs117606625	A	G	0.0238095	1008
14	rs142579852	G	C	0.0238095	1008
14	rs35224956	A	G	0.348214	1008
14	rs17841064	C	T	0.475198	1008
14	rs34411783	G	A	0.475198	1008
14	rs6575988	A	C	0.500992	1008
14	rs8018400	A	G	0.475198	1008
14	rs12894275	G	A	0.352183	1008
14	rs4906323	A	G	0.348214	1008
14	rs8003740	C	T	0.475198	1008
14	rs7141674	C	T	0.348214	1008
14	rs148286916	C	T	0.0248016	1008
14	rs35366629	A	G	0.348214	1008
14	rs78131666	G	A	0.348214	1008
14	rs146011447	C	T	0.0238095	1008
14	rs62007687	G	T	0.152778	1008
14	rs2065015	T	G	0.348214	1008
14	rs60235428	T	C	0.478175	1008
14	rs8016676	C	A	0.475198	1008
14	rs17617307	C	G	0.348214	1008
14	rs145544907	A	G	0.0238095	1008
14	rs28711288	T	C	0.371032	1008
14	rs527418891	A	G	0.0257937	1008
14	rs190567421	G	A	0.0238095	1008
14	rs3783396	T	A	0.347222	1008
14	rs7156036	A	G	0.47619	1008
14	rs6575991	C	T	0.47619	1008
14	rs1013650	G	A	0.152778	1008
14	rs35339837	G	A	0.347222	1008
14	rs117409869	C	G	0.0238095	1008
14	rs11622320	A	T	0.152778	1008
14	rs11622356	C	T	0.152778	1008
14	rs145646557	C	T	0.0138889	1008
14	rs17095251	G	A	0.078373	1008
14	rs34606394	G	A	0.347222	1008
14	rs7146215	A	G	0.47619	1008
14	rs17101620	C	T	0.449405	1008
14	rs17679475	A	G	0.152778	1008
14	rs146581164	T	C	0.0238095	1008
14	rs62007715	C	T	0.00793651	1008
14	rs2273703	C	G	0.152778	1008
14	rs2273702	G	C	0.500992	1008
14	rs116964053	A	G	0.0238095	1008
14	rs150906782	G	A	0.0238095	1008
14	rs74659727	C	T	0.347222	1008
14	rs10143247	G	A	0.152778	1008
14	rs7150317	C	G	0.152778	1008
14	rs11160750	T	C	0.347222	1008
14	rs2403174	A	G	0.47619	1008
14	rs7155822	A	G	0.347222	1008
14	rs7155980	C	G	0.347222	1008
14	rs10141120	T	C	0.152778	1008
14	rs4906324	A	G	0.47619	1008
14	rs75416227	A	G	0.0674603	1008
14	rs2273701	G	T	0.47619	1008
14	rs2273700	A	G	0.152778	1008
14	rs2273699	A	G	0.152778	1008
14	rs17679729	A	G	0.348214	1008
14	rs7146506	A	G	0.152778	1008
14	rs35999760	A	C	0.347222	1008
14	rs116879768	G	T	0.0238095	1008
14	rs10459573	A	C	0.347222	1008
14	rs11160751	T	C	0.5	1008
14	rs12894652	A	G	0.47619	1008
14	rs10139279	G	A	0.152778	1008
14	rs10151483	T	C	0.5	1008
14	rs12588272	C	T	0.47619	1008
14	rs12185021	A	G	0.347222	1008
14	rs7148614	A	G	0.5	1008
14	rs10134580	T	G	0.152778	1008
14	rs4906327	C	T	0.347222	1008
14	rs2403175	T	G	0.97619	1008
14	rs72708893	G	A	0.152778	1008
14	rs12436729	G	C	0.47619	1008
14	rs12432803	C	T	0.47619	1008
14	rs28444993	T	C	0.152778	1008
14	rs148529916	G	A	0.00992063	1008
14	rs149018042	T	A	0.0238095	1008
14	rs10162425	C	T	0.5	1008
14	rs1116095	A	G	0.47619	1008
14	rs144152306	A	G	0.0238095	1008
14	rs11626483	A	G	0.152778	1008
14	rs8010247	A	G	0.47619	1008
14	rs8015429	G	A	0.47619	1008
14	rs74521165	G	A	0.0267857	1008
14	rs35466180	C	T	0.347222	1008
14	rs71417863	C	T	0.347222	1008
14	rs12882393	T	C	0.451389	1008
14	rs8012623	G	A	0.347222	1008
14	rs8014013	T	C	0.47619	1008
14	rs190286270	A	G	0.0238095	1008
14	rs28583452	C	A	0.152778	1008
14	rs34216351	G	A	0.152778	1008
14	rs10141388	A	G	0.152778	1008
14	rs62007718	G	A	0.152778	1008
14	rs11628969	G	A	0.152778	1008
14	rs4906329	A	G	0.47619	1008
14	rs8012127	G	A	0.347222	1008
14	rs55742283	A	G	0.47619	1008
14	rs8015918	A	G	0.152778	1008
14	rs62007719	G	T	0.152778	1008
14	rs17617832	T	C	0.347222	1008
14	rs117868815	A	G	0.0238095	1008
14	rs146959409	G	A	0.0238095	1008
14	rs7160366	C	T	0.152778	1008
14	rs11620897	T	G	0.5	1008
14	rs11625172	G	A	0.347222	1008
14	rs57344120	C	T	0.47619	1008
14	rs117078316	C	T	0.0238095	1008
14	rs7145113	A	G	0.152778	1008
14	rs8014800	T	C	0.47619	1008
14	rs11627446	G	C	0.5	1008
14	rs3783397	A	G	0.347222	1008
14	rs55658071	A	G	0.5	1008
14	rs2403180	G	A	0.152778	1008
14	rs3783398	T	C	0.347222	1008
14	rs12431953	T	C	0.014881	1008
14	rs146327357	G	A	0.0238095	1008
14	rs3742458	A	G	0.152778	1008
14	rs144200083	T	C	0.0238095	1008
14	rs141286758	C	T	0.00992063	1008
14	rs8013101	G	C	0.152778	1008
14	rs117567740	A	G	0.0238095	1008
14	rs11628213	A	C	0.152778	1008
14	rs7156150	C	T	0.152778	1008
14	rs34831235	G	C	0.47619	1008
14	rs17617935	A	T	0.347222	1008
14	rs17617941	T	C	0.152778	1008
14	rs17680085	T	C	0.347222	1008
14	rs188704078	C	G	0.0238095	1008
14	rs55859054	T	A	0.151786	1008
14	rs3783399	A	G	0.5	1008
14	rs12435516	T	C	0.47619	1008
14	rs7146717	A	G	0.977183	1008
14	rs34347076	G	A	0.347222	1008
14	rs4143998	T	C	0.5	1008
14	rs35344594	A	G	0.348214	1008
14	rs12896919	T	C	0.347222	1008
14	rs1138400	A	G	0.5	1008
14	rs188427860	G	T	0.0238095	1008
14	rs140478077	A	G	0.0238095	1008
14	rs17617994	G	T	0.0357143	1008
14	rs142563462	G	A	0.0228175	1008
14	rs35126287	A	G	0.347222	1008
14	rs56365443	A	G	0.152778	1008
14	rs150255718	A	G	0.00198413	1008
14	rs55930273	G	A	0.347222	1008
14	rs4900580	C	T	0.477183	1008
14	rs141255364	C	T	0.0674603	1008
14	rs77240147	A	T	0.046627	1008
14	rs116843196	C	T	0.00694444	1008
14	rs62006268	C	G	0.152778	1008
14	rs10141433	A	G	0.152778	1008
14	rs2756135	G	A	0.477183	1008
14	rs7147664	G	A	0.5	1008
14	rs2756133	T	C	0.977183	1008
14	rs7401563	G	A	0.347222	1008
14	rs7160208	G	A	0.152778	1008
14	rs145853553	T	G	0.031746	1008
14	rs3783400	G	A	0.347222	1008
14	rs9671414	A	G	0.499008	1008
14	rs9671911	T	C	0.152778	1008
14	rs11622835	G	A	0.117063	1008
14	rs2756132	G	C	0.477183	1008
14	rs3783402	C	G	0.152778	1008
14	rs13987	A	G	0.347222	1008
14	rs116889637	G	A	0.0228175	1008
14	rs1107070	G	T	0.477183	1008
14	rs4906330	T	G	0.347222	1008
14	rs4906331	C	T	0.347222	1008
14	rs139387858	G	A	0.0238095	1008
14	rs188714726	G	A	0.0337302	1008
14	rs12885714	G	A	0.347222	1008
14	rs2765051	T	C	0.477183	1008
14	rs12885786	C	T	0.347222	1008
14	rs117077285	T	C	0.0228175	1008
14	rs2403192	C	T	0.5	1008
14	rs2756128	C	T	0.478175	1008
14	rs2765049	G	A	0.478175	1008
14	rs35374941	C	T	0.46627	1008
14	rs117793003	T	C	0.0218254	1008
14	rs34372508	G	A	0.34623	1008
14	rs10150072	C	T	0.152778	1008
14	rs8019578	A	G	0.152778	1008
14	rs77184783	G	A	0.34623	1008
14	rs11848796	T	C	0.499008	1008
14	rs191226529	G	A	0.0228175	1008
14	rs10133035	C	T	0.152778	1008
14	rs186865217	G	A	0.0228175	1008
14	rs11622473	G	A	0.117063	1008
14	rs2765048	T	C	0.977183	1008
14	rs4906332	A	T	0.34623	1008
14	rs117504731	C	T	0.0674603	1008
14	rs2765046	G	A	0.478175	1008
14	rs2023397	A	G	0.977183	1008
14	rs8004501	G	A	0.357143	1008
14	rs72710714	T	G	0.15377	1008
14	rs138705318	G	C	0.014881	1008
14	rs35771849	A	G	0.357143	1008
14	rs2023395	A	G	0.468254	1008
14	rs2756122	G	C	0.478175	1008
14	rs116970444	C	T	0.0228175	1008
14	rs2246490	G	T	0.633929	1008
14	rs911549	T	C	0.630952	1008
14	rs7159665	C	T	0.337302	1008
14	rs1803283	C	T	0.822421	1008
14	rs2071408	G	A	0.499008	1008
14	rs2071407	T	C	0.5	1008
14	rs8017780	C	A	0.0882937	1008
14	rs199890528	T	C	0.0208333	1008
14	rs369278146	C	T	0.0327381	1008
14	rs34995931	C	G	0.0218254	1008
14	rs1136165	G	T	0.826389	1008
14	rs552707789	G	T	0.0208333	1008
14	rs2756121	T	A	0.511905	1008
14	rs3759582	A	C	0.0357143	1008
14	rs142078606	C	T	0.0208333	1008
14	rs2765042	G	A	0.478175	1008
14	rs3759584	T	C	0.152778	1008
14	rs55723020	G	A	0.152778	1008
14	rs2765041	T	A	0.651786	1008
14	rs117323028	G	A	0.0128968	1008
14	rs11626787	A	G	0.151786	1008
14	rs11160752	C	G	0.348214	1008
14	rs2756118	C	T	0.478175	1008
14	rs75482283	G	A	0.0357143	1008
14	rs150076900	A	C	0.0208333	1008
14	rs142117778	T	A	0.0208333	1008
14	rs148103305	T	C	0.0208333	1008
14	rs141842684	G	A	0.0208333	1008
14	rs117912553	C	T	0.0208333	1008
14	rs117501102	G	C	0.0208333	1008
14	rs118161504	T	C	0.0208333	1008
14	rs1467561	T	C	0.151786	1008
14	rs530110551	C	T	0.0208333	1008
14	rs2296487	T	C	0.31746	1008
14	rs2756138	C	G	0.684524	1008
14	rs118069398	A	G	0.0208333	1008
14	rs76297837	G	A	0.0704365	1008
14	rs145176274	G	A	0.0208333	1008
14	rs2021965	C	A	0.684524	1008
14	rs754287	T	A	0.530754	1008
14	rs149176024	A	T	0.0208333	1008
14	rs1022736	G	C	0.15377	1008
14	rs911555	G	C	0.501984	1008
14	rs911554	G	T	0.501984	1008
14	rs911552	A	G	0.509921	1008
14	rs12891288	C	T	0.315476	1008
14	rs185403458	G	T	0.0208333	1008
14	rs2756127	C	T	0.509921	1008
14	rs2236281	G	T	0.315476	1008
14	rs183831390	C	G	0.0208333	1008
14	rs2756119	G	A	0.52381	1008
14	rs117169120	A	T	0.0208333	1008
14	rs117504514	A	G	0.0208333	1008
14	rs118162929	G	A	0.0208333	1008
14	rs79958358	C	T	0.237103	1008
14	rs79854316	G	A	0.0208333	1008
14	rs7161305	G	A	0.292659	1008
14	rs45441198	T	C	0.174603	1008
14	rs2296486	A	G	0.15377	1008
14	rs2296485	C	T	0.0724206	1008
14	rs2296484	C	T	0.15377	1008
14	rs73359283	T	A	0.0208333	1008
14	rs10135868	T	C	0.174603	1008
14	rs8013911	C	G	0.990079	1008
14	rs8014069	C	A	0.499008	1008
14	rs11627529	C	T	0.15377	1008
14	rs144041662	C	T	0.0178571	1008
14	rs11623470	T	A	0.15377	1008
14	rs34235720	C	T	0.313492	1008
14	rs117082826	C	G	0.0208333	1008
14	rs11621037	C	T	0.15377	1008
14	rs12880077	C	T	0.314484	1008
14	rs150172226	C	T	0.0248016	1008
14	rs12880224	C	G	0.314484	1008
14	rs9324063	G	T	0.318452	1008
14	rs12147596	T	C	0.313492	1008
14	rs78456219	G	A	0.077381	1008
14	rs12885878	A	G	0.84623	1008
14	rs78997778	G	A	0.0545635	1008
14	rs113044050	C	T	0.0396825	1008
14	rs11622552	C	T	0.111111	1008
14	rs74088014	G	A	0.300595	1008
14	rs12891360	C	T	0.334325	1008
14	rs76646286	C	T	0.0297619	1008
14	rs76584693	G	A	0.0704365	1008
14	rs58101275	G	A	0.109127	1008
14	rs139936458	C	T	0.0297619	1008
14	rs34633710	A	G	0.333333	1008
14	rs11625044	A	T	0.113095	1008
14	rs117246208	A	G	0.0297619	1008
14	rs2403193	C	T	0.512897	1008
14	rs879552	G	A	0.178571	1008
14	rs115988988	C	T	0.0128968	1008
14	rs2403194	G	A	0.332341	1008
14	rs752268	C	T	0.112103	1008
14	rs61996704	G	A	0.501984	1008
14	rs138561662	C	T	0.030754	1008
14	rs10132514	C	T	0.118056	1008
14	rs10132436	A	C	0.118056	1008
14	rs550441719	A	T	0.0297619	1008
14	rs117524621	C	T	0.0297619	1008
14	rs76947896	G	A	0.0297619	1008
14	rs149796860	C	T	0.0297619	1008
14	rs148923470	G	A	0.0297619	1008
14	rs144161795	C	T	0.0674603	1008
14	rs75076724	T	C	0.0386905	1008
14	rs942866	G	T	0.511905	1008
14	rs942865	G	A	0.112103	1008
14	rs553541370	G	T	0.00198413	1008
14	rs11626905	C	T	0.113095	1008
14	rs142366947	C	T	0.00496032	1008
14	rs12893668	G	A	0.324405	1008
14	rs10149470	A	G	0.465278	1008
14	rs10141157	T	C	0.465278	1008
14	rs10129426	G	A	0.470238	1008
14	rs7140558	A	G	0.324405	1008
14	rs117307176	G	A	0.0218254	1008
14	rs752624	T	C	0.467262	1008
14	rs4906335	C	A	0.344246	1008
14	rs942863	C	T	0.0952381	1008
14	rs942862	G	C	0.5	1008
14	rs7154587	C	T	0.0952381	1008
14	rs7154948	C	T	0.0952381	1008
14	rs142684401	A	T	0.0218254	1008
14	rs7693	C	T	0.0952381	1008
14	rs141415304	T	C	0.0218254	1008
14	rs76189229	T	C	0.0228175	1008
14	rs35498576	T	C	0.350198	1008
14	rs75414319	C	G	0.0218254	1008
14	rs11625397	C	T	0.467262	1008
14	rs34186780	T	G	0.350198	1008
14	rs34896432	C	T	0.350198	1008
14	rs28513222	A	T	0.0902778	1008
14	rs7148456	T	C	0.350198	1008
14	rs55751606	G	A	0.349206	1008
14	rs2274269	G	A	0.0902778	1008
14	rs2274267	G	A	0.35119	1008
14	rs2296483	G	A	0.463294	1008
14	rs2296482	T	G	0.35119	1008
14	rs35496194	C	T	0.35119	1008
14	rs4906336	C	G	0.35119	1008
14	rs57447494	G	A	0.0902778	1008
14	rs12889403	C	T	0.35119	1008
14	rs12890820	T	C	0.35119	1008
14	rs12889721	C	T	0.373016	1008
14	rs12894729	G	A	0.35119	1008
14	rs9652403	G	C	0.501984	1008
14	rs59281218	G	A	0.0902778	1008
14	rs28744517	T	G	0.0892857	1008
14	rs3742460	C	A	0.0218254	1008
14	rs10431750	T	C	0.350198	1008
14	rs4906337	C	A	0.350198	1008
14	rs139436329	T	A	0.00297619	1008
14	rs7140568	C	T	0.350198	1008
14	rs7142016	T	C	0.46131	1008
14	rs35026580	A	G	0.350198	1008
14	rs142457067	T	G	0.0218254	1008
14	rs28660416	G	T	0.0892857	1008
14	rs61996716	G	A	0.0892857	1008
14	rs145504708	A	C	0.135913	1008
14	rs71417868	A	T	0.372024	1008
14	rs12887734	G	T	0.352183	1008
14	rs8017628	C	T	0.350198	1008
14	rs8017993	A	G	0.350198	1008
14	rs10149249	C	T	0.0892857	1008
14	rs61996717	T	C	0.0912698	1008
14	rs61996718	G	A	0.0863095	1008
14	rs79441421	A	G	0.0386905	1008
14	rs12589494	T	C	0.464286	1008
14	rs4906338	A	G	0.350198	1008
14	rs77916772	G	A	0.0218254	1008
14	rs34026011	G	A	0.348214	1008
14	rs137897777	G	A	0.030754	1008
14	rs182569664	T	G	0.0228175	1008
14	rs60802358	C	T	0.0873016	1008
14	rs57202218	A	G	0.435516	1008
14	rs35229468	C	T	0.350198	1008
14	rs117572983	C	T	0.0416667	1008
14	rs2403197	C	T	0.349206	1008
14	rs189950756	A	G	0.0545635	1008
14	rs58601596	C	G	0.469246	1008
14	rs141931049	C	T	0.0218254	1008
14	rs192040402	C	T	0.0218254	1008
14	rs8008382	T	C	0.509921	1008
14	rs8007489	C	T	0.46131	1008
14	rs572621678	G	A	0.0198413	1008
14	rs28373891	G	A	0.0416667	1008
14	rs145455719	G	A	0.0198413	1008
14	rs190317997	C	T	0.0198413	1008
14	rs4900582	A	C	0.529762	1008
14	rs546549816	A	G	0.0198413	1008
14	rs67899457	A	T	0.350198	1008
14	rs72710744	C	T	0.475198	1008
14	rs2403198	G	T	0.981151	1008
14	rs148304675	G	C	0.0297619	1008
14	rs60249782	G	A	0.349206	1008
14	rs61996721	G	A	0.0882937	1008
14	rs1078756	G	A	0.516865	1008
14	rs12434315	G	C	0.0178571	1008
14	rs2403199	A	C	0.981151	1008
14	rs10140410	G	A	0.108135	1008
14	rs10143293	G	A	0.0882937	1008
14	rs57072546	T	C	0.350198	1008
14	rs12435399	G	C	0.522817	1008
14	rs117051363	G	C	0.0198413	1008
14	rs10149773	A	G	0.981151	1008
14	rs61996723	A	T	0.00496032	1008
14	rs117639605	G	A	0.0198413	1008
14	rs11851616	G	A	0.349206	1008
14	rs118037799	C	T	0.0198413	1008
14	rs11844466	G	A	0.349206	1008
14	rs7142883	G	A	0.0882937	1008
14	rs11627038	T	C	0.981151	1008
14	rs8012775	T	C	0.516865	1008
14	rs113202063	T	G	0.349206	1008
14	rs55864158	G	A	0.0882937	1008
14	rs12892038	G	A	0.349206	1008
14	rs191945717	G	C	0.0396825	1008
14	rs139820641	C	A	0.0396825	1008
14	rs28798508	T	C	0.436508	1008
14	rs12897511	T	C	0.456349	1008
14	rs28823639	T	C	0.436508	1008
14	rs11851000	C	T	0.348214	1008
14	rs147873613	G	A	0.0198413	1008
14	rs140410540	G	C	0.0416667	1008
14	rs34259310	G	A	0.453373	1008
14	rs7161125	A	G	0.436508	1008
14	rs11621777	A	G	0.0873016	1008
14	rs11626589	T	C	0.436508	1008
14	rs11626658	T	C	0.0892857	1008
14	rs4383078	A	G	0.436508	1008
14	rs4464019	C	T	0.434524	1008
14	rs4444269	G	C	0.436508	1008
14	rs4374097	A	C	0.436508	1008
14	rs4525427	C	A	0.349206	1008
14	rs745079	G	A	0.434524	1008
14	rs8021368	G	A	0.433532	1008
14	rs12434218	G	A	0.47619	1008
14	rs8006526	T	C	0.434524	1008
14	rs8005540	G	A	0.434524	1008
14	rs117561665	G	A	0.0376984	1008
14	rs56017123	G	A	0.0853175	1008
14	rs11848721	G	A	0.433532	1008
14	rs61995761	T	C	0.433532	1008
14	rs4906340	G	A	0.525794	1008
14	rs149970929	G	A	0.015873	1008
14	rs4906341	G	C	0.433532	1008
14	rs143503629	C	T	0.0218254	1008
14	rs7155511	A	G	0.455357	1008
14	rs7157116	T	C	0.433532	1008
14	rs4318144	A	G	0.455357	1008
14	rs12879004	T	C	0.433532	1008
14	rs117280295	C	T	0.0218254	1008
14	rs7145234	C	T	0.518849	1008
14	rs4906342	A	G	0.455357	1008
14	rs34843146	G	A	0.347222	1008
14	rs2896488	A	G	0.433532	1008
14	rs2403202	G	C	0.433532	1008
14	rs375964697	C	T	0.0218254	1008
14	rs8020099	A	G	0.439484	1008
14	rs12431809	G	C	0.477183	1008
14	rs141086145	C	A	0.0218254	1008
14	rs35918322	G	C	0.519841	1008
14	rs149594430	G	A	0.0426587	1008
14	rs10459574	C	G	0.338294	1008
14	rs11160754	C	T	0.527778	1008
14	rs76926366	G	T	0.0228175	1008
14	rs10134399	G	A	0.0873016	1008
14	rs117019904	C	T	0.0218254	1008
14	rs12433529	C	T	0.478175	1008
14	rs142678920	G	A	0.0138889	1008
14	rs4906347	C	T	0.390873	1008
14	rs8003090	G	A	0.0833333	1008
14	rs118166066	C	T	0.0218254	1008
14	rs8010079	T	C	0.980159	1008
14	rs11160755	G	T	0.481151	1008
14	rs12889731	C	T	0.34623	1008
14	rs68087451	A	G	0.0873016	1008
14	rs145382491	G	A	0.0218254	1008
14	rs35686878	T	C	0.521825	1008
14	rs141817581	C	T	0.031746	1008
14	rs4906348	C	T	0.451389	1008
14	rs186451003	A	G	0.0218254	1008
14	rs4900583	C	G	0.521825	1008
14	rs75630485	G	A	0.0218254	1008
14	rs117233508	C	T	0.0218254	1008
14	rs75489852	G	A	0.0218254	1008
14	rs4900584	G	A	0.520833	1008
14	rs4243740	A	G	0.980159	1008
14	rs4906349	A	G	0.527778	1008
14	rs3759585	G	C	0.0416667	1008
14	rs3759586	A	G	0.454365	1008
14	rs942867	T	C	0.980159	1008
14	rs117770480	T	A	0.0218254	1008
14	rs117924953	T	C	0.0218254	1008
14	rs729438	G	A	0.333333	1008
14	rs8018214	C	T	0.514881	1008
14	rs114667882	T	C	0.0218254	1008
14	rs729437	C	T	0.438492	1008
14	rs76215469	G	A	0.0218254	1008
14	rs76697967	T	C	0.0436508	1008
14	rs77390323	T	C	0.0218254	1008
14	rs115394038	T	C	0.0218254	1008
14	rs12884809	G	A	0.352183	1008
14	rs3742461	T	C	0.0218254	1008
14	rs1054080	A	C	0.462302	1008
14	rs3742463	G	T	0.440476	1008
14	rs3742464	G	A	0.0218254	1008
14	rs3742465	T	C	0.462302	1008
14	rs61637848	C	T	0.353175	1008
14	rs11850979	T	C	0.462302	1008
14	rs1998775	G	A	0.981151	1008
14	rs151086860	A	G	0.0218254	1008
14	rs8021904	G	A	0.439484	1008
14	rs150213290	C	T	0.0218254	1008
14	rs114752903	C	G	0.0218254	1008
14	rs142265267	A	G	0.0218254	1008
14	rs116185759	C	A	0.0228175	1008
14	rs78849908	G	A	0.0218254	1008
14	rs139780102	C	T	0.0416667	1008
14	rs150057306	C	T	0.0218254	1008
14	rs79772218	C	T	0.0218254	1008
14	rs79565728	C	G	0.0218254	1008
14	rs12147645	T	A	0.353175	1008
14	rs8007915	C	T	0.440476	1008
14	rs141644069	T	C	0.0218254	1008
14	rs116368348	A	G	0.0198413	1008
14	rs8008451	A	G	0.462302	1008
14	rs74812389	T	C	0.0218254	1008
14	rs75372936	T	C	0.0218254	1008
14	rs114469595	A	G	0.0218254	1008
14	rs77206284	T	G	0.0218254	1008
14	rs34000399	T	C	0.353175	1008
14	rs74469183	A	G	0.0218254	1008
14	rs79120022	T	C	0.0218254	1008
14	rs115189690	A	G	0.0218254	1008
14	rs142444814	G	A	0.0218254	1008
14	rs74877140	C	T	0.0218254	1008
14	rs74700117	T	C	0.0218254	1008
14	rs117171379	G	A	0.0218254	1008
14	rs4561394	C	T	0.511905	1008
14	rs11624505	G	A	0.0873016	1008
14	rs4526964	T	C	0.980159	1008
14	rs140016698	C	T	0.0218254	1008
14	rs577107178	G	A	0.0218254	1008
14	rs145428713	T	G	0.0218254	1008
14	rs35921969	G	A	0.352183	1008
14	rs12881418	T	G	0.470238	1008
14	rs58133129	A	G	0.0873016	1008
14	rs59217746	C	T	0.0843254	1008
14	rs116858354	G	T	0.0218254	1008
14	rs75889609	T	C	0.0218254	1008
14	rs7154572	C	T	0.511905	1008
14	rs139692192	A	T	0.0218254	1008
14	rs11629327	A	G	0.959325	1008
14	rs184144066	T	C	0.0218254	1008
14	rs77100735	C	G	0.0218254	1008
14	rs75268860	G	A	0.0803571	1008
14	rs117530585	G	A	0.0178571	1008
14	rs147297456	C	T	0.0128968	1008
14	rs116440862	A	G	0.0218254	1008
14	rs141461619	A	G	0.0218254	1008
14	rs76157344	G	C	0.0218254	1008
14	rs2896489	A	G	0.462302	1008
14	rs8018979	G	A	0.0873016	1008
14	rs145557286	A	G	0.0218254	1008
14	rs115378823	A	G	0.0218254	1008
14	rs185805978	C	T	0.0128968	1008
14	rs142547882	C	A	0.0416667	1008
14	rs146846918	T	G	0.0218254	1008
14	rs117803118	G	A	0.0128968	1008
14	rs144922119	T	C	0.0218254	1008
14	rs4906350	C	T	0.353175	1008
14	rs4906351	G	A	0.981151	1008
14	rs184140108	C	T	0.0337302	1008
14	rs117787426	A	G	0.0218254	1008
14	rs76151613	G	A	0.0426587	1008
14	rs143380247	G	T	0.0218254	1008
14	rs35015260	A	G	0.440476	1008
14	rs11160756	T	C	0.453373	1008
14	rs146068480	G	A	0.0218254	1008
14	rs190089131	G	A	0.0218254	1008
14	rs4570760	T	C	0.981151	1008
14	rs10047805	T	A	0.46131	1008
14	rs116132129	G	A	0.0218254	1008
14	rs191530573	C	T	0.0337302	1008
14	rs4906352	A	T	0.511905	1008
14	rs114947092	G	C	0.0218254	1008
14	rs11849259	C	T	0.0873016	1008
14	rs61360486	G	A	0.214286	1008
14	rs4900585	T	G	0.981151	1008
14	rs76096805	C	T	0.0416667	1008
14	rs2403203	T	C	0.463294	1008
14	rs181369425	A	G	0.0198413	1008
14	rs142761177	G	A	0.0128968	1008
14	rs3783404	A	G	0.0873016	1008
14	rs3783405	T	G	0.0228175	1008
14	rs146830545	G	C	0.0218254	1008
14	rs114185374	T	C	0.0218254	1008
14	rs4900586	C	G	0.440476	1008
14	rs114689940	T	C	0.0218254	1008
14	rs74742709	A	G	0.0218254	1008
14	rs117066904	C	T	0.0218254	1008
14	rs61995780	A	G	0.0873016	1008
14	rs77040510	A	G	0.0218254	1008
14	rs10145755	C	T	0.0873016	1008
14	rs117509700	G	A	0.0218254	1008
14	rs10135248	T	C	0.109127	1008
14	rs78909314	C	G	0.0218254	1008
14	rs117605896	C	T	0.0218254	1008
14	rs141429911	C	T	0.0218254	1008
14	rs150525089	G	C	0.0218254	1008
14	rs55885592	C	T	0.0873016	1008
14	rs56660916	G	T	0.0873016	1008
14	rs12889869	C	G	0.47123	1008
14	rs116963966	G	A	0.0218254	1008
14	rs146371675	G	A	0.0416667	1008
14	rs4906353	T	C	0.981151	1008
14	rs4906354	G	A	0.981151	1008
14	rs57218990	T	A	0.0873016	1008
14	rs7150141	G	A	0.109127	1008
14	rs4900587	C	T	0.470238	1008
14	rs4906355	A	G	0.460317	1008
14	rs151022142	A	G	0.0416667	1008
14	rs79616839	T	A	0.0416667	1008
14	rs117707759	G	A	0.0218254	1008
14	rs114576827	T	C	0.0128968	1008
14	rs3783406	G	C	0.0218254	1008
14	rs187135122	C	T	0.0228175	1008
14	rs138422004	C	T	0.0178571	1008
14	rs558862956	A	C	0.0218254	1008
14	rs10148157	C	A	0.981151	1008
14	rs141879404	C	T	0.0218254	1008
14	rs12891411	A	G	0.981151	1008
14	rs185725970	T	C	0.0218254	1008
14	rs12896171	A	G	0.35119	1008
14	rs12590968	G	C	0.352183	1008
14	rs76786982	T	C	0.0218254	1008
14	rs55647815	G	A	0.512897	1008
14	rs8007903	A	G	0.513889	1008
14	rs12432994	C	T	0.474206	1008
14	rs4906356	C	T	0.349206	1008
14	rs11160757	G	T	0.981151	1008
14	rs12888993	C	T	0.350198	1008
14	rs10147049	C	T	0.0873016	1008
14	rs117859680	A	G	0.0218254	1008
14	rs117344267	A	G	0.0218254	1008
14	rs11627794	C	T	0.0694444	1008
14	rs2274265	G	A	0.0218254	1008
14	rs79992973	G	C	0.0218254	1008
14	rs10131067	A	G	0.458333	1008
14	rs7148857	C	G	0.350198	1008
14	rs2403205	C	T	0.0873016	1008
14	rs4906357	A	C	0.981151	1008
14	rs75765402	G	T	0.0218254	1008
14	rs76406044	G	A	0.0218254	1008
14	rs58995029	T	A	0.0218254	1008
14	rs4906358	C	T	0.436508	1008
14	rs76510644	C	G	0.0218254	1008
14	rs8003289	G	A	0.459325	1008
14	rs145673169	A	G	0.0218254	1008
14	rs3736911	T	C	0.0218254	1008
14	rs4900589	A	G	0.459325	1008
14	rs4900590	C	T	0.350198	1008
14	rs3915733	G	A	0.0873016	1008
14	rs11540512	C	T	0.350198	1008
14	rs117833555	A	T	0.0218254	1008
14	rs4906359	T	C	0.473214	1008
14	rs861550	C	T	0.981151	1008
14	rs35469050	C	T	0.473214	1008
14	rs140643530	A	G	0.0218254	1008
14	rs146589079	A	G	0.122024	1008
14	rs141289246	G	T	0.0218254	1008
14	rs709400	A	G	0.0873016	1008
14	rs861549	C	T	0.981151	1008
14	rs144436147	C	T	0.0416667	1008
14	rs35140615	G	A	0.473214	1008
14	rs7494546	C	T	0.473214	1008
14	rs35011804	C	T	0.35119	1008
14	rs11849022	A	G	0.0218254	1008
14	rs189671847	T	G	0.0218254	1008
14	rs8702	C	G	0.458333	1008
14	rs12436795	C	T	0.474206	1008
14	rs861548	C	T	0.0873016	1008
14	rs140106805	C	T	0.0218254	1008
14	rs4900591	G	A	0.349206	1008
14	rs12586322	C	G	0.455357	1008
14	rs861547	C	T	0.436508	1008
14	rs117322327	C	T	0.0218254	1008
14	rs861546	C	T	0.981151	1008
14	rs861545	A	G	0.436508	1008
14	rs11846404	C	G	0.350198	1008
14	rs547671306	A	G	0.0218254	1008
14	rs3742359	A	G	0.0168651	1008
14	rs3742360	C	T	0.00992063	1008
14	rs56946889	T	C	0.0297619	1008
14	rs17101760	T	C	0.0218254	1008
14	rs143550142	C	G	0.0218254	1008
14	rs115129172	C	G	0.0218254	1008
14	rs8021229	C	T	0.349206	1008
14	rs144616043	G	A	0.0218254	1008
14	rs146138207	A	T	0.0218254	1008
14	rs1103184	T	C	0.981151	1008
14	rs117954807	C	T	0.0416667	1008
14	rs77481241	G	T	0.0218254	1008
14	rs17101763	A	G	0.0218254	1008
14	rs117485322	C	T	0.0218254	1008
14	rs114293217	T	C	0.0218254	1008
14	rs2273175	T	C	0.374008	1008
14	rs2273174	G	T	0.0218254	1008
14	rs17101767	G	A	0.0218254	1008
14	rs186988946	C	T	0.0218254	1008
14	rs1606	G	A	0.350198	1008
14	rs113884693	A	G	0.0218254	1008
14	rs79358125	G	A	0.0218254	1008
14	rs77210082	G	A	0.0218254	1008
14	rs861544	G	A	0.46131	1008
14	rs3212140	C	T	0.536706	1008
14	rs861543	A	G	0.982143	1008
14	rs58909811	G	A	0.0218254	1008
14	rs116769250	T	C	0.0218254	1008
14	rs3742362	G	A	0.0218254	1008
14	rs861542	G	A	0.982143	1008
14	rs74458806	G	A	0.0218254	1008
14	rs3212136	G	A	0.473214	1008
14	rs3212135	C	T	0.0416667	1008
14	rs3212133	G	T	0.0218254	1008
14	rs6593	G	A	0.0734127	1008
14	rs79981537	C	T	0.0218254	1008
14	rs3212130	G	A	0.030754	1008
14	rs861540	T	C	0.982143	1008
14	rs117875015	C	T	0.0228175	1008
14	rs3212121	T	C	0.0228175	1008
14	rs118143436	C	T	0.0218254	1008
14	rs3212112	A	C	0.0228175	1008
14	rs861539	G	A	0.0734127	1008
14	rs1799796	T	C	0.364087	1008
14	rs9282879	T	C	0.0228175	1008
14	rs3212108	G	A	0.0634921	1008
14	rs3212106	T	C	0.0228175	1008
14	rs861538	C	T	0.0744048	1008
14	rs3212103	A	G	0.496032	1008
14	rs861537	C	T	0.4375	1008
14	rs709399	G	A	0.459325	1008
14	rs861536	A	G	0.0664683	1008
14	rs189673164	G	A	0.0228175	1008
14	rs861535	G	A	0.93254	1008
14	rs12432907	C	T	0.47123	1008
14	rs3212092	G	A	0.0406746	1008
14	rs861534	C	T	0.0734127	1008
14	rs3212090	C	T	0.364087	1008
14	rs55958706	C	T	0.0228175	1008
14	rs3212086	A	C	0.0228175	1008
14	rs861532	A	C	0.981151	1008
14	rs72561466	G	A	0.0228175	1008
14	rs3212078	C	T	0.0228175	1008
14	rs3212076	T	C	0.350198	1008
14	rs116936449	G	A	0.0228175	1008
14	rs150087722	T	A	0.0228175	1008
14	rs3212071	C	T	0.0228175	1008
14	rs79532168	C	T	0.0228175	1008
14	rs3212064	C	G	0.0228175	1008
14	rs861531	C	A	0.0952381	1008
14	rs3212061	C	T	0.00793651	1008
14	rs3212058	T	C	0.0228175	1008
14	rs55650682	C	G	0.0228175	1008
14	rs3212056	T	C	0.0228175	1008
14	rs117655774	G	A	0.0228175	1008
14	rs78815073	G	A	0.0228175	1008
14	rs861530	T	C	0.481151	1008
14	rs118192077	G	C	0.0228175	1008
14	rs117168092	G	A	0.0228175	1008
14	rs3212049	T	C	0.0228175	1008
14	rs116907812	G	A	0.0228175	1008
14	rs76047595	G	C	0.0228175	1008
14	rs4900592	G	T	0.361111	1008
14	rs56018633	A	T	0.0138889	1008
14	rs55653926	C	G	0.0228175	1008
14	rs3212038	A	G	0.365079	1008
14	rs55729369	A	G	0.0238095	1008
14	rs1799794	T	C	0.447421	1008
14	rs861529	T	C	0.922619	1008
14	rs3212031	T	C	0.0238095	1008
14	rs78449177	G	C	0.0238095	1008
14	rs80196178	A	C	0.0238095	1008
14	rs2295152	C	T	0.367063	1008
14	rs3212024	G	A	0.356151	1008
14	rs116700863	C	G	0.0238095	1008
14	rs199793653	G	C	0.0406746	1008
14	rs114065969	G	A	0.0238095	1008
14	rs861528	C	T	0.0803571	1008
14	rs117220541	G	A	0.0238095	1008
14	rs77844682	C	G	0.00892857	1008
14	rs7359090	A	G	0.0833333	1008
14	rs2144078	T	C	0.96131	1008
14	rs11846838	G	A	0.354167	1008
14	rs59021304	T	A	0.427579	1008
14	rs76835270	C	T	0.0386905	1008
14	rs10143623	G	A	0.0843254	1008
14	rs12433022	T	C	0.183532	1008
14	rs8013596	G	A	0.280754	1008
14	rs114889975	C	T	0.0138889	1008
14	rs35311561	G	A	0.271825	1008
14	rs12894657	G	A	0.316468	1008
14	rs77275237	G	A	0.0357143	1008
14	rs56168984	G	A	0.303571	1008
14	rs941474	G	A	0.440476	1008
14	rs80143779	G	T	0.0823413	1008
14	rs10138768	A	G	0.460317	1008
14	rs76356357	G	A	0.0267857	1008
14	rs4900593	C	T	0.0436508	1008
14	rs7143885	G	C	0.329365	1008
14	rs7149236	C	T	0.0386905	1008
14	rs2295151	C	G	0.488095	1008
14	rs7154823	G	T	0.0406746	1008
14	rs28483843	C	T	0.400794	1008
14	rs1535100	C	G	0.963294	1008
14	rs1535099	C	T	0.319444	1008
14	rs118085328	T	C	0.0208333	1008
14	rs2295150	G	A	0.121032	1008
14	rs2295149	A	C	0.0753968	1008
14	rs12432151	C	T	0.0277778	1008
14	rs2295148	T	C	0.501984	1008
14	rs2295147	C	T	0.481151	1008
14	rs146406858	G	T	0.0218254	1008
14	rs12433009	C	G	0.487103	1008
14	rs12433109	G	A	0.359127	1008
14	rs10150588	T	C	0.152778	1008
14	rs143477376	T	G	0.0218254	1008
14	rs3742365	T	C	0.386905	1008
14	rs189093173	G	A	0.00892857	1008
14	rs3742366	T	C	0.328373	1008
14	rs58451902	C	T	0.0416667	1008
14	rs114770841	A	G	0.0218254	1008
14	rs2295146	C	T	0.365079	1008
14	rs8548	A	C	0.326389	1008
14	rs151198521	G	A	0.0218254	1008
14	rs149928052	A	G	0.0238095	1008
14	rs3825550	C	T	0.10119	1008
14	rs76225280	C	A	0.0357143	1008
14	rs10134689	C	T	0.0426587	1008
14	rs941473	C	G	0.478175	1008
14	rs143368922	G	A	0.0168651	1008
14	rs148375655	T	C	0.0218254	1008
14	rs2295145	G	A	0.375992	1008
14	rs2295144	G	A	0.116071	1008
14	rs8004408	G	A	0.366071	1008
14	rs146477694	T	C	0.0218254	1008
14	rs143225974	G	A	0.0138889	1008
14	rs730114	C	A	0.0367063	1008
14	rs45444495	G	A	0.0367063	1008
14	rs3742368	C	T	0.0218254	1008
14	rs74342621	A	G	0.0297619	1008
14	rs75410365	A	C	0.0297619	1008
14	rs117498095	G	A	0.0218254	1008
14	rs143920315	G	T	0.0297619	1008
14	rs74085289	T	C	0.0218254	1008
14	rs4906363	G	A	0.306548	1008
14	rs143371621	C	T	0.0198413	1008
14	rs7156697	G	A	0.345238	1008
14	rs2024668	G	C	0.0218254	1008
14	rs7156834	G	A	0.345238	1008
14	rs2024667	T	G	0.367063	1008
14	rs2295141	T	C	0.367063	1008
14	rs8009618	C	T	0.0218254	1008
14	rs141781874	G	A	0.00793651	1008
14	rs1997913	C	T	0.367063	1008
14	rs4906364	C	G	0.30754	1008
14	rs78761560	G	A	0.0218254	1008
14	rs11623518	A	T	0.0386905	1008
14	rs117138356	T	C	0.0367063	1008
14	rs8021384	C	T	0.0218254	1008
14	rs3818085	C	T	0.367063	1008
14	rs2295140	C	T	0.487103	1008
14	rs1535098	T	A	0.367063	1008
14	rs142614100	G	T	0.0218254	1008
14	rs1535097	C	T	0.367063	1008
14	rs8009116	T	C	0.367063	1008
14	rs11160758	G	A	0.367063	1008
14	rs77484481	T	C	0.0386905	1008
14	rs7155786	C	T	0.00297619	1008
14	rs11628240	A	G	0.367063	1008
14	rs7141928	C	T	0.487103	1008
14	rs11847468	G	A	0.367063	1008
14	rs149840429	T	C	0.0218254	1008
14	rs67768834	C	G	0.367063	1008
14	rs11625676	G	A	0.0386905	1008
14	rs11625613	C	G	0.0386905	1008
14	rs4641668	A	T	0.0386905	1008
14	rs142917698	C	T	0.0297619	1008
14	rs7149024	C	T	0.345238	1008
14	rs12886637	C	T	0.305556	1008
14	rs75121954	A	G	0.015873	1008
14	rs60431526	T	C	0.0386905	1008
14	rs11625521	G	T	0.0376984	1008
14	rs6575997	A	G	0.367063	1008
14	rs7142769	C	T	0.30754	1008
14	rs145157602	C	T	0.0218254	1008
14	rs4906365	G	C	0.34623	1008
14	rs117883988	T	C	0.0218254	1008
14	rs1955660	C	T	0.502976	1008
14	rs2368558	A	G	0.524802	1008
14	rs2368559	C	T	0.524802	1008
14	rs11627258	T	C	0.524802	1008
14	rs11160759	C	T	0.367063	1008
14	rs113332907	G	A	0.0218254	1008
14	rs12588489	A	G	0.367063	1008
14	rs117571852	T	C	0.0218254	1008
14	rs12879612	T	A	0.345238	1008
14	rs12878682	G	C	0.367063	1008
14	rs12878868	G	A	0.367063	1008
14	rs11626377	G	A	0.367063	1008
14	rs142220249	C	T	0.0218254	1008
14	rs7152148	G	T	0.367063	1008
14	rs12890354	C	A	0.306548	1008
14	rs77230327	C	G	0.0218254	1008
14	rs140855698	C	T	0.0218254	1008
14	rs12437066	A	C	0.524802	1008
14	rs145531983	G	T	0.0218254	1008
14	rs12888002	T	C	0.306548	1008
14	rs876002	G	A	0.367063	1008
14	rs941475	A	C	0.52381	1008
14	rs11624184	T	C	0.367063	1008
14	rs11628332	C	T	0.367063	1008
14	rs11628481	C	T	0.367063	1008
14	rs4906368	A	C	0.52381	1008
14	rs139642423	G	A	0.0218254	1008
14	rs148631860	G	A	0.0386905	1008
14	rs57053000	C	T	0.0208333	1008
14	rs141102880	A	C	0.0218254	1008
14	rs118142392	A	G	0.114087	1008
14	rs8022783	T	C	0.367063	1008
14	rs112289072	G	A	0.00198413	1008
14	rs9743799	G	C	0.362103	1008
14	rs190252810	C	A	0.0218254	1008
14	rs10135720	T	G	0.156746	1008
14	rs57560950	C	T	0.0386905	1008
14	rs12436676	C	T	0.0426587	1008
14	rs11160760	G	T	0.367063	1008
14	rs77541194	G	C	0.0218254	1008
14	rs6575998	A	G	0.412698	1008
14	rs6575999	C	G	0.368056	1008
14	rs7401843	G	A	0.345238	1008
14	rs7401901	T	C	0.367063	1008
14	rs4900594	C	T	0.345238	1008
14	rs3742369	T	C	0.345238	1008
14	rs9888591	C	T	0.306548	1008
14	rs145631449	T	C	0.0218254	1008
14	rs61995808	C	T	0.0426587	1008
14	rs35505672	T	C	0.367063	1008
14	rs182438551	A	G	0.0218254	1008
14	rs66509671	A	G	0.367063	1008
14	rs11848174	T	G	0.0218254	1008
14	rs11160761	A	T	0.367063	1008
14	rs11160762	G	A	0.367063	1008
14	rs10873538	T	G	0.329365	1008
14	rs148011479	T	C	0.0218254	1008
14	rs4906371	G	A	0.367063	1008
14	rs7157887	T	C	0.156746	1008
14	rs56726433	G	C	0.0218254	1008
14	rs61995809	T	C	0.0426587	1008
14	rs13379275	G	A	0.114087	1008
14	rs4900595	A	G	0.367063	1008
14	rs61995810	G	A	0.0426587	1008
14	rs2144080	A	C	0.52381	1008
14	rs2144079	C	T	0.52381	1008
14	rs10146143	T	G	0.160714	1008
14	rs12147741	T	C	0.350198	1008
14	rs722637	A	C	0.328373	1008
14	rs116612445	C	T	0.114087	1008
14	rs187518138	C	A	0.0218254	1008
14	rs58369398	A	G	0.0386905	1008
14	rs34813623	A	G	0.367063	1008
14	rs10140452	A	C	0.156746	1008
14	rs56971743	A	G	0.0386905	1008
14	rs12883337	G	C	0.306548	1008
14	rs8009147	A	G	0.367063	1008
14	rs7147171	G	A	0.367063	1008
14	rs187232519	A	T	0.0218254	1008
14	rs4906372	A	C	0.367063	1008
14	rs568669202	T	G	0.0218254	1008
14	rs8020234	G	A	0.345238	1008
14	rs4900597	C	T	0.306548	1008
14	rs143520185	G	C	0.00396825	1008
14	rs12880368	C	T	0.345238	1008
14	rs138487470	C	T	0.0386905	1008
14	rs12880233	A	G	0.367063	1008
14	rs12880413	A	G	0.367063	1008
14	rs10143207	T	G	0.155754	1008
14	rs10130973	C	T	0.155754	1008
14	rs10146218	T	G	0.156746	1008
14	rs12432763	G	A	0.0386905	1008
14	rs11623546	A	G	0.367063	1008
14	rs4906373	A	G	0.367063	1008
14	rs4906374	A	T	0.347222	1008
14	rs149049980	T	A	0.0188492	1008
14	rs187720397	T	C	0.00198413	1008
14	rs1547604	A	T	0.52381	1008
14	rs55824307	C	T	0.367063	1008
14	rs113419453	G	A	0.00297619	1008
14	rs66953418	G	A	0.306548	1008
14	rs66676135	G	A	0.306548	1008
14	rs4906376	A	C	0.30754	1008
14	rs143225831	T	C	0.00396825	1008
14	rs12879501	G	T	0.367063	1008
14	rs145882129	T	A	0.0218254	1008
14	rs117848158	C	T	0.0218254	1008
14	rs2368560	C	T	0.345238	1008
14	rs12885509	T	C	0.306548	1008
14	rs150815729	T	A	0.0218254	1008
14	rs12886363	T	C	0.345238	1008
14	rs74088714	G	A	0.0218254	1008
14	rs12885018	A	G	0.367063	1008
14	rs149524156	C	T	0.00198413	1008
14	rs76485335	G	A	0.0228175	1008
14	rs12891175	T	C	0.367063	1008
14	rs12889993	A	G	0.367063	1008
14	rs2024669	G	C	0.52381	1008
14	rs75612474	C	T	0.0386905	1008
14	rs12880821	C	T	0.345238	1008
14	rs188556104	T	C	0.031746	1008
14	rs35085624	G	T	0.306548	1008
14	rs34596177	T	A	0.306548	1008
14	rs8013637	G	A	0.34623	1008
14	rs4906377	G	A	0.306548	1008
14	rs8005594	T	C	0.367063	1008
14	rs8011109	G	A	0.367063	1008
14	rs185216918	C	T	0.031746	1008
14	rs2887282	T	C	0.367063	1008
14	rs141656504	C	T	0.0218254	1008
14	rs58899741	A	G	0.0218254	1008
14	rs4900598	T	C	0.367063	1008
14	rs8018363	G	C	0.52381	1008
14	rs8018062	C	T	0.367063	1008
14	rs139507726	C	T	0.0218254	1008
14	rs2368561	A	C	0.156746	1008
14	rs4900599	G	T	0.305556	1008
14	rs4906378	C	T	0.305556	1008
14	rs8020907	T	C	0.0218254	1008
14	rs58411502	C	T	0.0386905	1008
14	rs17791722	C	T	0.306548	1008
14	rs2223937	A	G	0.367063	1008
14	rs1155751	C	G	0.345238	1008
14	rs12435668	G	C	0.0386905	1008
14	rs8021682	C	T	0.367063	1008
14	rs73367074	G	A	0.0386905	1008
14	rs67478160	T	C	0.527778	1008
14	rs12893623	A	G	0.306548	1008
14	rs12894254	G	C	0.367063	1008
14	rs147130367	G	A	0.114087	1008
14	rs6576003	C	A	0.52381	1008
14	rs4900600	A	G	0.367063	1008
14	rs6576005	C	T	0.524802	1008
14	rs12436111	C	T	0.0277778	1008
14	rs12433310	T	C	0.0277778	1008
14	rs111768460	A	C	0.0386905	1008
14	rs534087433	G	A	0.0218254	1008
14	rs12891399	T	C	0.305556	1008
14	rs12890430	G	A	0.305556	1008
14	rs12436297	G	A	0.0357143	1008
14	rs8015603	C	G	0.366071	1008
14	rs8016014	G	C	0.366071	1008
14	rs7159810	T	G	0.366071	1008
14	rs59320483	C	T	0.0386905	1008
14	rs8006493	A	G	0.0386905	1008
14	rs114745653	A	T	0.0238095	1008
14	rs150638294	T	C	0.0218254	1008
14	rs149766049	G	A	0.0218254	1008
14	rs1475007	A	G	0.367063	1008
14	rs28794002	T	C	0.12004	1008
14	rs112376838	C	T	0.0386905	1008
14	rs182027177	T	C	0.0218254	1008
14	rs8003653	A	G	0.367063	1008
14	rs11160764	G	C	0.121032	1008
14	rs8009868	T	C	0.487103	1008
14	rs11160765	T	C	0.367063	1008
14	rs142199881	G	A	0.0218254	1008
14	rs11160766	A	G	0.518849	1008
14	rs12588797	T	C	0.306548	1008
14	rs8005225	T	C	0.367063	1008
14	rs139767933	A	C	0.0218254	1008
14	rs12880167	C	T	0.367063	1008
14	rs12886840	T	A	0.367063	1008
14	rs138466278	T	C	0.077381	1008
14	rs79556714	C	T	0.0386905	1008
14	rs112283572	G	A	0.00198413	1008
14	rs149210770	T	C	0.0218254	1008
14	rs28533661	A	G	0.372024	1008
14	rs149313362	T	C	0.0297619	1008
14	rs17101871	T	C	0.0386905	1008
14	rs1040813	T	C	0.372024	1008
14	rs8005536	T	C	0.373016	1008
14	rs12879529	G	A	0.3125	1008
14	rs8011137	G	A	0.372024	1008
14	rs138412814	C	T	0.0218254	1008
14	rs192177663	A	T	0.0228175	1008
14	rs1187417	C	T	0.311508	1008
14	rs145560528	C	T	0.0218254	1008
14	rs1187416	A	G	0.372024	1008
14	rs28616007	A	G	0.156746	1008
14	rs10083370	G	A	0.630952	1008
14	rs10083367	C	G	0.630952	1008
14	rs144807465	C	G	0.0218254	1008
14	rs150402926	G	A	0.0218254	1008
14	rs4906379	A	G	0.694444	1008
14	rs138746393	C	T	0.0218254	1008
14	rs77236773	C	T	0.0218254	1008
14	rs12434686	C	T	0.630952	1008
14	rs7141473	A	C	0.633929	1008
14	rs28698555	C	A	0.630952	1008
14	rs28612442	C	A	0.630952	1008
14	rs11160767	G	A	0.630952	1008
14	rs10873539	C	T	0.62004	1008
14	rs12890822	C	T	0.305556	1008
14	rs111633270	C	T	0.0218254	1008
14	rs12892186	C	T	0.344246	1008
14	rs12897150	A	T	0.369048	1008
14	rs12878678	T	C	0.369048	1008
14	rs182541545	G	A	0.0218254	1008
14	rs12892189	C	A	0.305556	1008
14	rs8018770	G	A	0.0218254	1008
14	rs7140323	C	T	0.121032	1008
14	rs11625216	G	A	0.0386905	1008
14	rs184224593	G	A	0.0218254	1008
14	rs3861678	A	G	0.694444	1008
14	rs151005065	G	C	0.0277778	1008
14	rs6576006	A	C	0.694444	1008
14	rs8014294	C	T	0.473214	1008
14	rs45604035	G	A	0.0386905	1008
14	rs998878	A	G	0.0228175	1008
14	rs6576007	G	T	0.694444	1008
14	rs11628787	G	A	0.473214	1008
14	rs6576008	A	G	0.694444	1008
14	rs76951188	G	A	0.00694444	1008
14	rs11627337	T	C	0.00694444	1008
14	rs189226329	C	A	0.0218254	1008
14	rs2006281	C	T	0.50496	1008
14	rs11851462	T	G	0.0287698	1008
14	rs75888200	T	G	0.00694444	1008
14	rs150603358	C	T	0.0218254	1008
14	rs139625863	C	T	0.0327381	1008
14	rs73350555	C	T	0.0287698	1008
14	rs10129899	C	A	0.690476	1008
14	rs61995844	G	T	0.19246	1008
14	rs12587013	C	T	0.325397	1008
14	rs8016928	T	C	0.00694444	1008
14	rs12891477	C	T	0.306548	1008
14	rs57952067	A	G	0.0287698	1008
14	rs144280804	G	A	0.0218254	1008
14	rs28664585	G	C	0.256944	1008
14	rs73350563	A	G	0.00694444	1008
14	rs61995845	A	G	0.00694444	1008
14	rs61995846	C	T	0.320437	1008
14	rs12435813	A	G	0.0912698	1008
14	rs114177578	C	T	0.0198413	1008
14	rs61995847	T	C	0.00198413	1008
14	rs369658971	G	A	0.030754	1008
14	rs77803166	G	A	0.0625	1008
14	rs10132641	A	G	0.700397	1008
14	rs34557614	C	T	0.28373	1008
14	rs34819387	C	T	0.28373	1008
14	rs7149148	C	T	0.0248016	1008
14	rs61995849	C	T	0.314484	1008
14	rs8016348	A	G	0.384921	1008
14	rs35551424	A	G	0.69246	1008
14	rs55696130	A	G	0.69246	1008
14	rs7146090	T	A	0.314484	1008
14	rs7146238	T	A	0.314484	1008
14	rs73350570	G	A	0.0248016	1008
14	rs12432225	A	C	0.0694444	1008
14	rs10135270	G	A	0.694444	1008
14	rs10135198	C	T	0.694444	1008
14	rs77913665	G	C	0.0694444	1008
14	rs79593551	C	T	0.0694444	1008
14	rs12889842	G	T	0.284722	1008
14	rs10438242	C	T	0.693452	1008
14	rs12588158	G	A	0.314484	1008
14	rs59119562	C	T	0.30754	1008
14	rs10438243	A	G	0.668651	1008
14	rs79248025	G	A	0.0694444	1008
14	rs10438244	T	C	0.69246	1008
14	rs77258927	G	T	0.0694444	1008
14	rs79346953	C	T	0.0248016	1008
14	rs8010954	C	T	0.316468	1008
14	rs78240627	G	A	0.0525794	1008
14	rs116896115	G	A	0.0416667	1008
14	rs59415340	G	A	0.316468	1008
14	rs76411531	G	A	0.0446429	1008
14	rs58887008	C	T	0.0248016	1008
14	rs6576010	A	G	0.697421	1008
14	rs35033460	A	T	0.0922619	1008
14	rs112462119	T	C	0.00297619	1008
14	rs140161778	T	A	0.0694444	1008
14	rs8018649	G	A	0.316468	1008
14	rs28736513	C	T	0.0248016	1008
14	rs36026329	T	A	0.28869	1008
14	rs57639232	G	A	0.314484	1008
14	rs8009053	C	A	0.34127	1008
14	rs8009235	C	G	0.34127	1008
14	rs911338	G	A	0.603175	1008
14	rs8015761	T	C	0.697421	1008
14	rs61995855	G	A	0.315476	1008
14	rs881056	G	A	0.698413	1008
14	rs881057	T	G	0.697421	1008
14	rs28569774	C	T	0.316468	1008
14	rs10139856	T	C	0.697421	1008
14	rs10150898	G	C	0.627976	1008
14	rs17101891	C	T	0.316468	1008
14	rs2003053	A	G	0.0248016	1008
14	rs761985	G	T	0.698413	1008
14	rs150343009	C	A	0.138889	1008
14	rs2019064	A	C	0.701389	1008
14	rs77690328	G	C	0.0694444	1008
14	rs8008020	T	C	0.699405	1008
14	rs10145882	T	C	0.0257937	1008
14	rs1885073	A	G	0.683532	1008
14	rs4144027	T	C	0.37004	1008
14	rs10140292	G	C	0.0248016	1008
14	rs10140390	G	T	0.0238095	1008
14	rs4900601	C	T	0.300595	1008
14	rs1005542	G	A	0.590278	1008
14	rs7145372	C	T	0.289683	1008
14	rs2887385	G	T	0.59127	1008
14	rs12884940	T	C	0.684524	1008
14	rs35924317	C	T	0.300595	1008
14	rs34982025	G	A	0.290675	1008
14	rs12431625	C	A	0.0238095	1008
14	rs12879686	C	T	0.301587	1008
14	rs11160768	T	C	0.684524	1008
14	rs10144862	T	G	0.684524	1008
14	rs56126771	C	G	0.300595	1008
14	rs28720127	C	T	0.0238095	1008
14	rs71417884	T	C	0.300595	1008
14	rs10145537	T	C	0.685516	1008
14	rs71417885	G	A	0.300595	1008
14	rs10133399	A	T	0.325397	1008
14	rs66473563	C	T	0.302579	1008
14	rs67727470	A	G	0.303571	1008
14	rs139250160	C	A	0.299603	1008
14	rs149970017	C	T	0.0337302	1008
14	rs11160769	G	A	0.302579	1008
14	rs11160770	T	G	0.302579	1008
14	rs12890722	G	C	0.300595	1008
14	rs144371796	A	G	0.0525794	1008
14	rs116982664	C	T	0.0525794	1008
14	rs10873540	T	C	0.694444	1008
14	rs72712857	T	C	0.304563	1008
14	rs56206644	C	T	0.316468	1008
14	rs56087200	C	A	0.316468	1008
14	rs11160771	G	T	0.316468	1008
14	rs11160772	G	A	0.316468	1008
14	rs111581172	G	A	0.0555556	1008
14	rs12434277	C	T	0.0575397	1008
14	rs36032081	A	G	0.289683	1008
14	rs1980619	G	A	0.362103	1008
14	rs4900602	C	T	0.0803571	1008
14	rs4906382	G	A	0.376984	1008
14	rs7145167	G	A	0.297619	1008
14	rs77660276	G	A	0.047619	1008
14	rs17101911	G	A	0.298611	1008
14	rs111562640	G	A	0.0545635	1008
14	rs75729269	C	G	0.0248016	1008
14	rs743212	C	T	0.303571	1008
14	rs743211	T	C	0.357143	1008
14	rs77603738	C	T	0.0248016	1008
14	rs743210	A	G	0.357143	1008
14	rs1885072	C	A	0.304563	1008
14	rs74086500	G	A	0.0962302	1008
14	rs60242182	C	T	0.0248016	1008
14	rs77892981	C	A	0.0257937	1008
14	rs7140812	A	G	0.0634921	1008
14	rs57056207	G	A	0.0257937	1008
14	rs4906383	C	T	0.34127	1008
14	rs80098381	C	T	0.0634921	1008
14	rs59776579	T	G	0.305556	1008
14	rs28519415	C	T	0.369048	1008
14	rs2368984	A	C	0.304563	1008
14	rs111385232	C	T	0.305556	1008
14	rs139384625	G	A	0.00992063	1008
14	rs113417243	A	C	0.0496032	1008
14	rs78475697	G	C	0.0496032	1008
14	rs149459286	G	T	0.0396825	1008
14	rs74086744	A	C	0.0496032	1008
14	rs75378596	C	G	0.0496032	1008
14	rs74608132	G	T	0.0496032	1008
14	rs74086746	A	G	0.0496032	1008
14	rs2236247	G	A	0.305556	1008
14	rs8095	G	A	0.00198413	1008
14	rs2236246	G	T	0.305556	1008
14	rs149240507	C	T	0.0337302	1008
14	rs2269186	C	T	0.305556	1008
14	rs112823068	C	T	0.0496032	1008
14	rs79148114	G	C	0.0496032	1008
14	rs11850704	A	G	0.0496032	1008
14	rs12895592	G	T	0.304563	1008
14	rs3783311	C	G	0.0496032	1008
14	rs76224845	T	C	0.0496032	1008
14	rs17101928	C	T	0.0496032	1008
14	rs17101930	T	C	0.0496032	1008
14	rs76690622	A	T	0.0496032	1008
14	rs80350843	C	T	0.0396825	1008
14	rs75939604	C	T	0.0515873	1008
14	rs77690608	T	C	0.0515873	1008
14	rs7149412	G	A	0.399802	1008
14	rs79471398	C	T	0.0515873	1008
14	rs75113950	T	C	0.0515873	1008
14	rs4906385	T	C	0.703373	1008
14	rs112086439	T	G	0.0515873	1008
14	rs113241471	C	T	0.0515873	1008
14	rs112499808	G	C	0.0515873	1008
14	rs79739978	T	C	0.0545635	1008
14	rs117504775	C	T	0.0545635	1008
14	rs79762929	C	T	0.0545635	1008
14	rs2273610	G	C	0.301587	1008
14	rs2273609	G	A	0.0545635	1008
14	rs28384386	G	C	0.0525794	1008
14	rs181811883	G	A	0.0109127	1008
14	rs111753182	G	A	0.0535714	1008
14	rs12895359	G	A	0.301587	1008
14	rs113689589	G	C	0.33631	1008
14	rs79081071	G	C	0.0535714	1008
14	rs74935844	A	T	0.0535714	1008
14	rs75340758	T	C	0.0535714	1008
14	rs75077678	A	G	0.0535714	1008
14	rs78341757	T	C	0.0535714	1008
14	rs77979723	T	C	0.0535714	1008
14	rs10140300	G	A	0.684524	1008
14	rs111359302	T	C	0.0426587	1008
14	rs58043920	C	G	0.195437	1008
14	rs11850186	G	A	0.320437	1008
14	rs74086758	T	C	0.0535714	1008
14	rs33984773	G	A	0.304563	1008
14	rs117826888	C	T	0.0109127	1008
14	rs72712871	C	G	0.00297619	1008
14	rs1040812	T	C	0.795635	1008
14	rs8014519	G	T	0.0664683	1008
14	rs10149651	A	G	0.690476	1008
14	rs113496080	T	C	0.0664683	1008
14	rs9324066	C	T	0.386905	1008
14	rs61997569	G	T	0.303571	1008
14	rs76117171	C	T	0.0109127	1008
14	rs74403573	C	T	0.0585317	1008
14	rs10467890	C	T	0.40377	1008
14	rs79620903	C	A	0.0585317	1008
14	rs75065424	C	T	0.0585317	1008
14	rs113089353	A	G	0.0585317	1008
14	rs10136440	C	A	0.702381	1008
14	rs112820526	T	C	0.0585317	1008
14	rs76525222	A	G	0.0585317	1008
14	rs112571903	G	A	0.0585317	1008
14	rs112202786	T	C	0.0585317	1008
14	rs75644000	G	A	0.0257937	1008
14	rs17095276	T	C	0.0585317	1008
14	rs140545894	T	C	0.0585317	1008
14	rs6576012	T	C	0.706349	1008
14	rs113387681	T	G	0.0585317	1008
14	rs113111113	G	T	0.0585317	1008
14	rs28461376	A	G	0.334325	1008
14	rs113143361	C	T	0.0585317	1008
14	rs4906387	C	T	0.334325	1008
14	rs35977669	G	A	0.298611	1008
14	rs7147107	T	C	0.406746	1008
14	rs74634084	A	G	0.0109127	1008
14	rs78299392	T	C	0.0585317	1008
14	rs74972541	C	T	0.0585317	1008
14	rs35146098	A	T	0.298611	1008
14	rs9324068	C	T	0.334325	1008
14	rs75340877	A	C	0.0585317	1008
14	rs9285602	C	T	0.334325	1008
14	rs2208431	G	A	0.406746	1008
14	rs111468184	G	A	0.0585317	1008
14	rs10220464	A	G	0.334325	1008
14	rs1187450	C	T	0.094246	1008
14	rs111954790	C	T	0.0585317	1008
14	rs9324069	G	A	0.334325	1008
14	rs75419696	G	A	0.0585317	1008
14	rs74887240	C	T	0.0585317	1008
14	rs17101937	A	G	0.0585317	1008
14	rs111980170	T	C	0.0585317	1008
14	rs12885224	C	T	0.298611	1008
14	rs111747126	G	T	0.0585317	1008
14	rs111265415	C	T	0.0585317	1008
14	rs17101941	G	T	0.0585317	1008
14	rs17101944	T	C	0.0585317	1008
14	rs7148877	A	G	0.334325	1008
14	rs192594196	G	A	0.0109127	1008
14	rs17095279	T	G	0.0585317	1008
14	rs1309320	A	G	0.651786	1008
14	rs1187448	C	T	0.295635	1008
14	rs2295661	T	A	0.0585317	1008
14	rs17101950	A	T	0.0585317	1008
14	rs117763426	T	A	0.0337302	1008
14	rs17101951	G	A	0.0585317	1008
14	rs17101952	G	A	0.0585317	1008
14	rs17101953	A	G	0.0585317	1008
14	rs17101955	T	G	0.0585317	1008
14	rs76558986	G	A	0.0585317	1008
14	rs4906389	A	G	0.406746	1008
14	rs75859988	C	T	0.0585317	1008
14	rs186380936	T	G	0.0178571	1008
14	rs1187446	C	T	0.294643	1008
14	rs17101957	A	G	0.28869	1008
14	rs117542394	A	G	0.0446429	1008
14	rs17101959	C	T	0.0585317	1008
14	rs28592598	A	C	0.406746	1008
14	rs144711984	C	T	0.0109127	1008
14	rs11160773	A	T	0.406746	1008
14	rs12147460	T	G	0.334325	1008
14	rs76927049	A	G	0.0585317	1008
14	rs113426103	G	A	0.0585317	1008
14	rs7143682	C	T	0.294643	1008
14	rs148052892	G	T	0.0585317	1008
14	rs112399207	T	A	0.0585317	1008
14	rs113602427	C	T	0.0585317	1008
14	rs7144813	G	C	0.392857	1008
14	rs111675707	G	A	0.0585317	1008
14	rs12886010	A	G	0.593254	1008
14	rs74457460	G	A	0.0347222	1008
14	rs144004425	C	G	0.0267857	1008
14	rs112403408	A	G	0.0585317	1008
14	rs113179546	G	A	0.0585317	1008
14	rs112881996	C	T	0.0585317	1008
14	rs112489758	C	T	0.0585317	1008
14	rs78157327	G	A	0.0585317	1008
14	rs12883364	A	G	0.298611	1008
14	rs78463760	A	C	0.0585317	1008
14	rs117527857	G	A	0.031746	1008
14	rs116946683	C	A	0.0267857	1008
14	rs112563511	C	T	0.0585317	1008
14	rs140956280	A	G	0.0585317	1008
14	rs112560328	T	C	0.0585317	1008
14	rs182617360	G	A	0.0109127	1008
14	rs111902032	G	A	0.0585317	1008
14	rs72712884	C	G	0.334325	1008
14	rs12890969	G	C	0.593254	1008
14	rs77073930	A	T	0.0585317	1008
14	rs7154082	A	G	0.593254	1008
14	rs75010526	C	A	0.0585317	1008
14	rs138684874	C	T	0.0238095	1008
14	rs146908650	C	T	0.0109127	1008
14	rs78663513	C	T	0.0585317	1008
14	rs74369471	C	A	0.0595238	1008
14	rs112335939	G	A	0.0585317	1008
14	rs138269732	C	T	0.0595238	1008
14	rs146085975	T	A	0.0109127	1008
14	rs74985038	A	G	0.0585317	1008
14	rs4906391	A	G	0.406746	1008
14	rs79164905	C	G	0.0585317	1008
14	rs75856672	G	C	0.0585317	1008
14	rs75510510	T	C	0.0585317	1008
14	rs10149351	A	T	0.406746	1008
14	rs79996715	A	G	0.0585317	1008
14	rs10149630	C	T	0.406746	1008
14	rs75812704	T	C	0.0585317	1008
14	rs10149734	A	C	0.335317	1008
14	rs76314682	C	T	0.0585317	1008
14	rs75163089	G	C	0.0585317	1008
14	rs79721152	G	A	0.0585317	1008
14	rs74390269	A	G	0.0585317	1008
14	rs76023673	G	A	0.0218254	1008
14	rs141925273	G	A	0.0218254	1008
14	rs117325121	T	G	0.0585317	1008
14	rs75456343	G	T	0.0585317	1008
14	rs117865319	C	A	0.0585317	1008
14	rs78917841	C	A	0.0585317	1008
14	rs4900604	G	A	0.334325	1008
14	rs74375444	G	A	0.0109127	1008
14	rs79264610	G	A	0.0585317	1008
14	rs76175323	G	A	0.0585317	1008
14	rs8021692	C	G	0.294643	1008
14	rs72712889	T	C	0.335317	1008
14	rs10131792	T	C	0.0714286	1008
14	rs77580572	C	A	0.0585317	1008
14	rs28574832	G	T	0.334325	1008
14	rs75530420	G	A	0.0585317	1008
14	rs28505294	C	T	0.406746	1008
14	rs112888453	G	T	0.0585317	1008
14	rs8003075	A	G	0.406746	1008
14	rs28542749	A	G	0.0714286	1008
14	rs117057748	C	T	0.102183	1008
14	rs4900605	G	T	0.334325	1008
14	rs4906392	T	C	0.335317	1008
14	rs75959599	C	A	0.0585317	1008
14	rs74848279	T	C	0.0585317	1008
14	rs118150615	A	G	0.0109127	1008
14	rs113164277	C	T	0.0585317	1008
14	rs375527541	G	C	0.0367063	1008
14	rs76660542	T	A	0.0585317	1008
14	rs11851097	C	T	0.335317	1008
14	rs78779813	G	C	0.0585317	1008
14	rs117407811	T	C	0.0585317	1008
14	rs117840167	G	A	0.047619	1008
14	rs182891128	G	A	0.0109127	1008
14	rs111954515	G	A	0.0585317	1008
14	rs146868726	T	C	0.0198413	1008
14	rs11160774	G	A	0.296627	1008
14	rs111423388	G	A	0.0634921	1008
14	rs77494770	T	C	0.0585317	1008
14	rs111627092	A	T	0.0585317	1008
14	rs111289020	T	C	0.0585317	1008
14	rs112304824	C	T	0.047619	1008
14	rs75241472	C	G	0.0585317	1008
14	rs11623042	G	C	0.593254	1008
14	rs8008510	A	T	0.651786	1008
14	rs8009349	C	T	0.664683	1008
14	rs75505606	A	G	0.0585317	1008
14	rs75045589	T	C	0.0575397	1008
14	rs113430396	A	G	0.0585317	1008
14	rs138610062	A	G	0.0109127	1008
14	rs113675183	A	G	0.0585317	1008
14	rs2887389	G	T	0.406746	1008
14	rs76593005	T	C	0.047619	1008
14	rs79579617	C	G	0.0585317	1008
14	rs78503788	G	T	0.0585317	1008
14	rs78004895	T	C	0.047619	1008
14	rs8022833	A	G	0.335317	1008
14	rs11625083	C	T	0.593254	1008
14	rs58289480	A	G	0.334325	1008
14	rs1957517	A	G	0.335317	1008
14	rs10144271	C	T	0.0714286	1008
14	rs4906395	T	C	0.393849	1008
14	rs34964872	T	A	0.290675	1008
14	rs147120448	A	T	0.0585317	1008
14	rs34288430	G	A	0.28869	1008
14	rs10139271	A	G	0.407738	1008
14	rs10139483	C	T	0.406746	1008
14	rs11847797	G	A	0.334325	1008
14	rs149384966	C	T	0.00694444	1008
14	rs4906396	A	C	0.334325	1008
14	rs55866217	G	A	0.0128968	1008
14	rs76086712	G	A	0.00992063	1008
14	rs10143030	C	G	0.334325	1008
14	rs10143389	G	A	0.334325	1008
14	rs111649715	A	G	0.0585317	1008
14	rs61248168	T	A	0.335317	1008
14	rs143384074	A	G	0.0128968	1008
14	rs74791876	C	G	0.0585317	1008
14	rs12436665	G	T	0.0128968	1008
14	rs28545507	C	T	0.0714286	1008
14	rs117327469	C	T	0.0376984	1008
14	rs77840443	T	C	0.0585317	1008
14	rs117762589	C	G	0.0238095	1008
14	rs117061981	C	G	0.0109127	1008
14	rs76358946	T	C	0.047619	1008
14	rs1957518	G	A	0.334325	1008
14	rs142487594	A	G	0.0456349	1008
14	rs183253397	T	C	0.0515873	1008
14	rs7143936	A	C	0.309524	1008
14	rs76242853	T	A	0.0585317	1008
14	rs76012617	G	A	0.0585317	1008
14	rs10132127	C	G	0.33631	1008
14	rs10132153	C	A	0.335317	1008
14	rs8014546	A	T	0.334325	1008
14	rs111450956	T	C	0.0585317	1008
14	rs72712900	G	A	0.339286	1008
14	rs4906397	C	T	0.334325	1008
14	rs55938939	G	A	0.339286	1008
14	rs79988609	T	C	0.047619	1008
14	rs11625697	C	T	0.287698	1008
14	rs10142229	C	T	0.0714286	1008
14	rs2005081	T	A	0.287698	1008
14	rs113306744	C	T	0.047619	1008
14	rs4906399	C	T	0.339286	1008
14	rs7160557	G	A	0.411706	1008
14	rs113944501	A	G	0.0585317	1008
14	rs61319604	C	T	0.340278	1008
14	rs72714904	T	C	0.340278	1008
14	rs111907699	G	A	0.047619	1008
14	rs183380385	T	C	0.0109127	1008
14	rs10135296	G	T	0.340278	1008
14	rs11623061	A	G	0.300595	1008
14	rs78035796	C	G	0.0585317	1008
14	rs8010286	T	C	0.339286	1008
14	rs28391043	G	A	0.339286	1008
14	rs139029533	C	T	0.0585317	1008
14	rs141466244	C	A	0.0109127	1008
14	rs9671921	A	G	0.411706	1008
14	rs12147828	C	T	0.340278	1008
14	rs45523439	G	A	0.0585317	1008
14	rs12147936	C	T	0.340278	1008
14	rs4900607	A	G	0.411706	1008
14	rs181306620	A	G	0.0109127	1008
14	rs12100528	G	A	0.340278	1008
14	rs11160775	C	T	0.939484	1008
14	rs11622617	G	A	0.300595	1008
14	rs4906401	A	G	0.340278	1008
14	rs11160777	A	G	0.646825	1008
14	rs4906402	G	A	0.34127	1008
14	rs8004769	T	A	0.300595	1008
14	rs28522352	T	A	0.331349	1008
14	rs11160778	C	T	0.588294	1008
14	rs11851441	A	G	0.339286	1008
14	rs12895187	G	A	0.588294	1008
14	rs11628958	G	A	0.00892857	1008
14	rs11851723	C	T	0.339286	1008
14	rs142870007	G	A	0.0208333	1008
14	rs72635195	G	A	0.138889	1008
14	rs7145703	A	G	0.588294	1008
14	rs11160779	T	C	0.339286	1008
14	rs12889168	A	T	0.287698	1008
14	rs11628717	G	A	0.588294	1008
14	rs7158223	G	T	0.340278	1008
14	rs72714909	C	A	0.339286	1008
14	rs34317359	G	A	0.300595	1008
14	rs75227984	G	A	0.0515873	1008
14	rs12589669	T	C	0.300595	1008
14	rs112111100	C	T	0.0585317	1008
14	rs74089113	G	C	0.399802	1008
14	rs12896676	G	A	0.587302	1008
14	rs61997591	G	A	0.300595	1008
14	rs77243543	A	G	0.0585317	1008
14	rs35804835	G	A	0.300595	1008
14	rs11628540	G	A	0.589286	1008
14	rs151193132	G	A	0.00793651	1008
14	rs113343758	C	T	0.0605159	1008
14	rs77647582	G	A	0.105159	1008
14	rs11626960	C	T	0.590278	1008
14	rs28725314	C	T	0.334325	1008
14	rs10137997	T	C	0.335317	1008
14	rs10149233	G	A	0.334325	1008
14	rs75769224	C	G	0.0585317	1008
14	rs10135338	G	A	0.335317	1008
14	rs10135507	C	T	0.335317	1008
14	rs9944058	C	T	0.624008	1008
14	rs2146241	C	T	0.588294	1008
14	rs74533093	C	T	0.0585317	1008
14	rs72714917	C	T	0.334325	1008
14	rs12590854	C	T	0.304563	1008
14	rs9944163	G	T	0.33631	1008
14	rs77341068	G	T	0.0208333	1008
14	rs11160780	G	A	0.33631	1008
14	rs7156122	G	A	0.399802	1008
14	rs4906408	G	T	0.340278	1008
14	rs941946	G	A	0.287698	1008
14	rs4900608	G	A	0.340278	1008
14	rs75429207	T	G	0.0585317	1008
14	rs79667722	A	G	0.0585317	1008
14	rs4906409	T	C	0.34127	1008
14	rs877009	T	C	0.342262	1008
14	rs60558048	G	T	0.0625	1008
14	rs11626404	C	T	0.287698	1008
14	rs12589388	C	T	0.590278	1008
14	rs10144682	G	A	0.338294	1008
14	rs12589390	C	T	0.590278	1008
14	rs2273841	T	G	0.0277778	1008
14	rs2273842	C	T	0.589286	1008
14	rs56231040	T	C	0.287698	1008
14	rs71417892	G	A	0.0922619	1008
14	rs138022605	C	T	0.0218254	1008
14	rs74587883	A	C	0.0178571	1008
14	rs11622475	C	T	0.287698	1008
14	rs184382856	A	T	0.0109127	1008
14	rs11626034	A	G	0.301587	1008
14	rs11626187	A	G	0.589286	1008
14	rs61997596	G	A	0.28869	1008
14	rs113914334	C	G	0.0585317	1008
14	rs11627297	C	T	0.287698	1008
14	rs8019352	C	T	0.301587	1008
14	rs12878767	C	T	0.287698	1008
14	rs111293912	C	T	0.0585317	1008
14	rs11160783	G	A	0.606151	1008
14	rs74488408	G	A	0.00198413	1008
14	rs79028212	C	G	0.0585317	1008
14	rs79973736	T	G	0.0585317	1008
14	rs12885482	G	T	0.588294	1008
14	rs61244535	C	G	0.338294	1008
14	rs11623353	C	T	0.300595	1008
14	rs77059054	C	T	0.0585317	1008
14	rs80138579	C	T	0.0585317	1008
14	rs11160784	T	C	0.589286	1008
14	rs28644198	C	A	0.338294	1008
14	rs11627072	C	G	0.589286	1008
14	rs45550534	G	A	0.0585317	1008
14	rs7150461	A	G	0.589286	1008
14	rs3783312	A	G	0.047619	1008
14	rs76011736	C	T	0.047619	1008
14	rs11628592	C	G	0.588294	1008
14	rs28377615	G	A	0.338294	1008
14	rs117389167	C	T	0.0109127	1008
14	rs114008831	C	T	0.0238095	1008
14	rs12886745	C	T	0.287698	1008
14	rs12590911	C	T	0.589286	1008
14	rs12590897	A	G	0.590278	1008
14	rs77814161	G	A	0.0585317	1008
14	rs11160785	T	A	0.338294	1008
14	rs12050167	C	T	0.287698	1008
14	rs148134658	C	T	0.0178571	1008
14	rs75803088	T	C	0.0585317	1008
14	rs11624216	A	G	0.590278	1008
14	rs34974386	T	A	0.287698	1008
14	rs11160786	A	G	0.590278	1008
14	rs7141748	C	A	0.350198	1008
14	rs79021368	C	T	0.047619	1008
14	rs6576017	T	C	0.59127	1008
14	rs6576018	T	C	0.59127	1008
14	rs1614875	T	C	0.59127	1008
14	rs2263014	C	A	0.59127	1008
14	rs10782497	T	C	0.350198	1008
14	rs1744263	C	T	0.590278	1008
14	rs1771003	G	A	0.138889	1008
14	rs1771002	G	T	0.59127	1008
14	rs112863175	C	A	0.0585317	1008
14	rs72714937	C	T	0.337302	1008
14	rs36021385	G	C	0.301587	1008
14	rs1771001	T	C	0.590278	1008
14	rs35775205	A	G	0.35119	1008
14	rs111576189	G	A	0.338294	1008
14	rs1744264	A	G	0.589286	1008
14	rs1744265	G	A	0.589286	1008
14	rs61997613	C	A	0.301587	1008
14	rs1770999	G	A	0.661706	1008
14	rs1744266	T	C	0.589286	1008
14	rs75834191	C	T	0.00198413	1008
14	rs1770998	G	T	0.590278	1008
14	rs1770997	C	T	0.588294	1008
14	rs79132208	C	T	0.0585317	1008
14	rs34377756	C	T	0.323413	1008
14	rs12147165	C	A	0.322421	1008
14	rs78481791	C	T	0.0664683	1008
14	rs4906415	G	A	0.314484	1008
14	rs75557163	T	C	0.0605159	1008
14	rs75578640	A	G	0.0605159	1008
14	rs1744269	G	A	0.372024	1008
14	rs11847931	A	G	0.00297619	1008
14	rs74715182	G	A	0.0724206	1008
14	rs12435092	A	G	0.505952	1008
14	rs1770995	A	G	0.390873	1008
14	rs1770994	A	G	0.391865	1008
14	rs1632209	C	T	0.015873	1008
14	rs1744271	T	C	0.390873	1008
14	rs1770992	C	A	0.390873	1008
14	rs1744276	G	C	0.389881	1008
14	rs1770991	A	T	0.878968	1008
14	rs1770990	C	G	0.122024	1008
14	rs1770988	A	G	0.388889	1008
14	rs143292215	A	G	0.0178571	1008
14	rs118062797	G	A	0.0505952	1008
14	rs941948	A	G	0.877976	1008
14	rs941949	G	A	0.387897	1008
14	rs1744280	C	T	0.876984	1008
14	rs1770987	A	G	0.387897	1008
14	rs12897334	C	T	0.126984	1008
14	rs1612493	G	T	0.387897	1008
14	rs57511498	A	C	0.077381	1008
14	rs941950	G	C	0.387897	1008
14	rs1770986	T	A	0.0486111	1008
14	rs60848392	C	T	0.00297619	1008
14	rs1770985	A	C	0.384921	1008
14	rs754415	T	C	0.385913	1008
14	rs72714946	C	T	0.00198413	1008
14	rs941951	G	C	0.384921	1008
14	rs941952	T	C	0.877976	1008
14	rs941953	T	C	0.386905	1008
14	rs1770984	T	C	0.386905	1008
14	rs1744284	C	G	0.386905	1008
14	rs1744285	G	A	0.382937	1008
14	rs1744286	A	G	0.895833	1008
14	rs374725323	C	T	0.0357143	1008
14	rs148348908	C	T	0.0287698	1008
14	rs72714947	G	A	0.00198413	1008
14	rs1770983	T	C	0.893849	1008
14	rs56007227	G	A	0.00198413	1008
14	rs941954	A	G	0.530754	1008
14	rs1616542	A	G	0.893849	1008
14	rs79403009	G	A	0.0257937	1008
14	rs35432379	G	C	0.514881	1008
14	rs7156718	C	T	0.516865	1008
14	rs1465163	G	T	0.37004	1008
14	rs1744288	G	T	0.361111	1008
14	rs737394	G	T	0.878968	1008
14	rs747247	T	C	0.633929	1008
14	rs737393	C	T	0.362103	1008
14	rs1744291	A	G	0.371032	1008
14	rs11627783	C	T	0.112103	1008
14	rs55912904	C	T	0.00198413	1008
14	rs7158957	G	A	0.112103	1008
14	rs1744293	C	T	0.887897	1008
14	rs1744294	C	T	0.887897	1008
14	rs1744295	G	C	0.371032	1008
14	rs1744296	C	T	0.374008	1008
14	rs1771014	G	A	0.887897	1008
14	rs1771013	A	G	0.887897	1008
14	rs1744297	T	C	0.887897	1008
14	rs56330884	G	C	0.00198413	1008
14	rs8012482	C	G	0.625992	1008
14	rs34878411	C	G	0.517857	1008
14	rs8012505	C	G	0.125992	1008
14	rs2282377	C	G	0.132937	1008
14	rs8019465	G	A	0.506944	1008
14	rs12587599	C	T	0.12004	1008
14	rs1890986	C	T	0.503968	1008
14	rs12587641	C	G	0.121032	1008
14	rs2298000	C	A	0.121032	1008
14	rs1744302	C	G	0.368056	1008
14	rs1771011	G	A	0.362103	1008
14	rs34362765	G	A	0.505952	1008
14	rs12588414	A	G	0.626984	1008
14	rs34069866	G	A	0.627976	1008
14	rs1744304	G	A	0.372024	1008
14	rs118159062	A	G	0.0337302	1008
14	rs61997622	G	A	0.121032	1008
14	rs78034128	C	T	0.0337302	1008
14	rs56243036	C	T	0.494048	1008
14	rs143053284	T	A	0.031746	1008
14	rs1771008	G	C	0.356151	1008
14	rs750062	A	G	0.514881	1008
14	rs61997624	C	T	0.124008	1008
14	rs61997625	C	T	0.488095	1008
14	rs11623299	G	A	0.137897	1008
14	rs10142067	G	A	0.645833	1008
14	rs12588869	G	A	0.506944	1008
14	rs12589461	A	G	0.135913	1008
14	rs12590368	C	T	0.134921	1008
14	rs72714961	T	C	0.00198413	1008
14	rs4906417	A	C	0.659722	1008
14	rs4906418	A	T	0.657738	1008
14	rs4900609	C	T	0.517857	1008
14	rs149053843	C	T	0.0128968	1008
14	rs34309041	C	G	0.521825	1008
14	rs4906419	G	C	0.660714	1008
14	rs144112508	C	T	0.0267857	1008
14	rs34351800	C	T	0.521825	1008
14	rs11625113	C	T	0.134921	1008
14	rs77730480	C	T	0.0505952	1008
14	rs75417563	C	G	0.0456349	1008
14	rs7158804	T	G	0.661706	1008
14	rs12587001	C	T	0.134921	1008
14	rs34839045	G	A	0.518849	1008
14	rs7156395	T	C	0.66369	1008
14	rs12588393	G	A	0.52381	1008
14	rs11160787	T	G	0.616071	1008
14	rs11628529	G	A	0.124008	1008
14	rs57346516	C	T	0.0714286	1008
14	rs2887436	C	T	0.491071	1008
14	rs2011069	A	G	0.491071	1008
14	rs4906420	C	T	0.0128968	1008
14	rs12886129	T	C	0.124008	1008
14	rs8012009	T	C	0.635913	1008
14	rs35219418	A	T	0.00198413	1008
14	rs11625650	G	A	0.00198413	1008
14	rs1557015	T	C	0.645833	1008
14	rs1557014	A	G	0.515873	1008
14	rs150360220	G	T	0.0119048	1008
14	rs11626880	C	T	0.125992	1008
14	rs35956368	G	T	0.515873	1008
14	rs35165685	A	G	0.517857	1008
14	rs4906421	A	G	0.472222	1008
14	rs61997636	G	A	0.127976	1008
14	rs143589575	G	A	0.0337302	1008
14	rs8019366	A	G	0.646825	1008
14	rs12896307	T	C	0.00198413	1008
14	rs12588775	C	T	0.126984	1008
14	rs80097840	C	T	0.0386905	1008
14	rs11622651	G	A	0.00297619	1008
14	rs34161718	C	T	0.00198413	1008
14	rs79462677	G	C	0.125	1008
14	rs12147202	A	C	0.511905	1008
14	rs61997639	C	T	0.128968	1008
14	rs8013778	G	C	0.639881	1008
14	rs8017542	C	G	0.809524	1008
14	rs35797471	C	T	0.513889	1008
14	rs12879113	C	G	0.125992	1008
14	rs28579831	T	G	0.165675	1008
14	rs28384212	C	T	0.763889	1008
14	rs12435350	A	C	0.00297619	1008
14	rs140687023	C	G	0.0575397	1008
14	rs75342798	C	G	0.0982143	1008
14	rs28718558	C	T	0.0267857	1008
14	rs10147953	G	A	0.806548	1008
14	rs10148180	G	C	0.834325	1008
14	rs10150376	C	T	0.806548	1008
14	rs10150549	G	A	0.806548	1008
14	rs7159256	G	A	0.166667	1008
14	rs7158950	C	T	0.915675	1008
14	rs7160033	G	A	0.358135	1008
14	rs2153557	G	C	0.943452	1008
14	rs28374587	C	T	0.0357143	1008
14	rs7145018	T	C	0.324405	1008
14	rs55667215	G	C	0.0228175	1008
14	rs12882239	G	C	0.0277778	1008
14	rs28426081	G	A	0.345238	1008
14	rs2039896	C	T	0.349206	1008
14	rs2039895	G	A	0.348214	1008
14	rs2039894	A	G	0.532738	1008
14	rs2039893	A	G	0.350198	1008
14	rs12887765	G	A	0.171627	1008
14	rs10137218	C	T	0.209325	1008
14	rs61997640	C	T	0.209325	1008
14	rs79691953	A	T	0.113095	1008
14	rs10137425	C	G	0.348214	1008
14	rs10149665	T	G	0.348214	1008
14	rs10137354	A	G	0.348214	1008
14	rs10149750	T	C	0.350198	1008
14	rs56219119	T	C	0.350198	1008
14	rs78460651	G	A	0.209325	1008
14	rs55732549	A	G	0.350198	1008
14	rs34083540	C	G	0.350198	1008
14	rs34785007	G	A	0.177579	1008
14	rs28613749	A	G	0.35119	1008
14	rs28569857	A	G	0.350198	1008
14	rs11625345	C	G	0.531746	1008
14	rs11628373	A	G	0.531746	1008
14	rs10149646	C	T	0.350198	1008
14	rs7156998	A	G	0.532738	1008
14	rs56390601	G	A	0.350198	1008
14	rs55931432	C	T	0.31746	1008
14	rs11160789	C	T	0.40873	1008
14	rs11160790	G	A	0.411706	1008
14	rs61997644	G	A	0.210317	1008
14	rs2039890	G	A	0.344246	1008
14	rs2487307	G	A	0.388889	1008
14	rs76823972	T	C	0.0367063	1008
14	rs2497299	G	A	0.175595	1008
14	rs2487306	G	C	0.858135	1008
14	rs73360234	T	C	0.0218254	1008
14	rs71417900	G	A	0.00198413	1008
14	rs8013773	G	A	0.156746	1008
14	rs1890982	T	G	0.782738	1008
14	rs1004216	C	T	0.365079	1008
14	rs947001	A	G	0.775794	1008
14	rs75113198	G	A	0.0406746	1008
14	rs11622217	C	T	0.00595238	1008
14	rs2275593	T	C	0.393849	1008
14	rs2254205	G	C	0.3125	1008
14	rs2497298	G	T	0.371032	1008
14	rs8011051	G	T	0.422619	1008
14	rs7148484	G	C	0.0853175	1008
14	rs4906422	T	C	0.399802	1008
14	rs2487305	C	T	0.386905	1008
14	rs2487304	A	G	0.789683	1008
14	rs3742947	A	G	0.406746	1008
14	rs3742946	G	A	0.0664683	1008
14	rs2487303	A	G	0.782738	1008
14	rs2487302	T	C	0.401786	1008
14	rs2487301	C	A	0.372024	1008
14	rs2487300	A	G	0.39881	1008
14	rs2497297	T	C	0.318452	1008
14	rs11621644	C	T	0.441468	1008
14	rs2282376	G	A	0.384921	1008
14	rs76080472	C	A	0.0376984	1008
14	rs2497296	T	C	0.784722	1008
14	rs2282375	T	G	0.314484	1008
14	rs117616919	C	T	0.00694444	1008
14	rs1547350	A	C	0.677579	1008
14	rs947000	C	T	0.698413	1008
14	rs946999	T	C	0.530754	1008
14	rs11160791	A	G	0.00198413	1008
14	rs884996	C	T	0.440476	1008
14	rs871266	C	G	0.657738	1008
14	rs1890981	G	A	0.655754	1008
14	rs2487299	G	A	0.491071	1008
14	rs946998	T	C	0.661706	1008
14	rs28554095	T	C	0.15873	1008
14	rs2255380	C	A	0.494048	1008
14	rs116911529	C	T	0.0406746	1008
14	rs28679428	C	A	0.00595238	1008
14	rs946996	G	A	0.493056	1008
14	rs12892764	G	C	0.159722	1008
14	rs2497295	G	A	0.162698	1008
14	rs10141203	G	A	0.00496032	1008
14	rs12879395	G	A	0.159722	1008
14	rs2487298	C	T	0.65873	1008
14	rs2487297	G	A	0.659722	1008
14	rs8009077	G	C	0.425595	1008
14	rs111587803	T	C	0.00297619	1008
14	rs111661398	C	T	0.00297619	1008
14	rs8008834	A	G	0.161706	1008
14	rs8008983	A	G	0.280754	1008
14	rs8010188	G	A	0.334325	1008
14	rs56802388	G	T	0.0337302	1008
14	rs34774351	C	T	0.118056	1008
14	rs12435534	G	A	0.152778	1008
14	rs12890592	T	C	0.304563	1008
14	rs36037630	C	T	0.143849	1008
14	rs77554731	C	A	0.0337302	1008
14	rs12891461	T	G	0.304563	1008
14	rs34620087	T	C	0.160714	1008
14	rs35826019	C	T	0.143849	1008
14	rs184887466	C	G	0.00595238	1008
14	rs11160792	G	C	0.618056	1008
14	rs35311789	C	T	0.151786	1008
14	rs79678632	C	T	0.00992063	1008
14	rs67305719	T	C	0.314484	1008
14	rs8007923	T	C	0.181548	1008
14	rs8011683	C	T	0.446429	1008
14	rs947006	G	A	0.542659	1008
14	rs12892055	C	T	0.170635	1008
14	rs28580543	C	T	0.15377	1008
14	rs61996624	G	T	0.117063	1008
14	rs61996625	C	T	0.112103	1008
14	rs10129756	T	C	0.131944	1008
14	rs2487308	T	C	0.810516	1008
14	rs111696693	C	G	0.0376984	1008
14	rs74090262	C	T	0.0585317	1008
14	rs111581880	C	T	0.0297619	1008
14	rs2497292	T	C	0.00297619	1008
14	rs71419803	G	A	0.127976	1008
14	rs7159400	T	G	0.453373	1008
14	rs7159418	T	G	0.453373	1008
14	rs73360284	C	T	0.0367063	1008
14	rs10129870	A	G	0.0367063	1008
14	rs118143075	T	G	0.0376984	1008
14	rs10130331	G	A	0.0367063	1008
14	rs10142509	T	C	0.0367063	1008
14	rs4509954	C	G	0.450397	1008
14	rs7147255	G	A	0.274802	1008
14	rs7148788	T	G	0.450397	1008
14	rs10133390	G	A	0.0367063	1008
14	rs7149115	T	C	0.358135	1008
14	rs7148194	G	A	0.322421	1008
14	rs12184965	C	T	0.126984	1008
14	rs75276029	A	G	0.360119	1008
14	rs73360294	A	G	0.360119	1008
14	rs72717007	C	T	0.126984	1008
14	rs78830857	G	A	0.0386905	1008
14	rs73360295	C	T	0.0386905	1008
14	rs28515738	G	A	0.489087	1008
14	rs74090273	A	G	0.323413	1008
14	rs74090275	G	A	0.323413	1008
14	rs74090276	A	G	0.327381	1008
14	rs10220498	A	G	0.497024	1008
14	rs12588447	A	G	0.364087	1008
14	rs57530723	T	C	0.364087	1008
14	rs112849692	A	G	0.0406746	1008
14	rs10143192	A	G	0.364087	1008
14	rs10143462	G	A	0.15377	1008
14	rs10143555	G	A	0.0357143	1008
14	rs117914192	C	T	0.0406746	1008
14	rs10146375	C	T	0.322421	1008
14	rs10146391	C	T	0.0357143	1008
14	rs3935418	C	G	0.363095	1008
14	rs10135847	T	C	0.363095	1008
14	rs10149129	A	G	0.392857	1008
14	rs115012455	C	T	0.0406746	1008
14	rs4072966	A	G	0.363095	1008
14	rs73362216	C	T	0.286706	1008
14	rs61497697	G	A	0.354167	1008
14	rs12146969	C	T	0.0684524	1008
14	rs12878734	G	T	0.094246	1008
14	rs73362221	G	A	0.232143	1008
14	rs74090298	G	A	0.233135	1008
14	rs71419804	G	A	0.112103	1008
14	rs10142060	T	C	0.587302	1008
14	rs148412301	G	A	0.0426587	1008
14	rs12879965	G	A	0.118056	1008
14	rs71419805	G	T	0.15377	1008
14	rs76692823	C	T	0.0664683	1008
14	rs34505020	A	G	0.114087	1008
14	rs143653523	C	G	0.0406746	1008
14	rs11845935	T	G	0.58631	1008
14	rs4511459	A	G	0.585317	1008
14	rs34086344	C	A	0.118056	1008
14	rs34839880	A	C	0.154762	1008
14	rs8003204	T	C	0.587302	1008
14	rs75503781	G	T	0.113095	1008
14	rs113047087	C	T	0.0406746	1008
14	rs8022850	G	C	0.469246	1008
14	rs79088218	G	A	0.106151	1008
14	rs8023056	G	C	0.587302	1008
14	rs58636128	G	A	0.154762	1008
14	rs142683825	G	C	0.0406746	1008
14	rs8023083	C	T	0.0357143	1008
14	rs8023157	A	G	0.58631	1008
14	rs77636476	G	A	0.0496032	1008
14	rs73362232	A	G	0.0357143	1008
14	rs12882832	C	T	0.58631	1008
14	rs73362234	A	G	0.0406746	1008
14	rs113693764	G	A	0.0406746	1008
14	rs76289482	T	A	0.0406746	1008
14	rs8019892	C	T	0.404762	1008
14	rs12895469	G	C	0.116071	1008
14	rs12895202	C	T	0.116071	1008
14	rs12895643	G	A	0.116071	1008
14	rs12895392	C	G	0.116071	1008
14	rs8020627	G	A	0.225198	1008
14	rs12434743	G	T	0.117063	1008
14	rs35780024	G	A	0.115079	1008
14	rs28516433	T	C	0.0347222	1008
14	rs28497903	G	A	0.0347222	1008
14	rs10134193	T	C	0.516865	1008
14	rs4075527	T	G	0.55754	1008
14	rs112795211	C	T	0.0406746	1008
14	rs12892279	T	G	0.404762	1008
14	rs35027920	G	A	0.111111	1008
14	rs112246454	G	A	0.0406746	1008
14	rs12892130	C	T	0.40873	1008
14	rs111976345	C	T	0.0406746	1008
14	rs114076157	G	A	0.0406746	1008
14	rs61996656	T	A	0.559524	1008
14	rs61998764	A	G	0.453373	1008
14	rs11850666	A	G	0.563492	1008
14	rs76749260	C	T	0.0416667	1008
14	rs28573757	G	C	0.453373	1008
14	rs12896038	C	T	0.127976	1008
14	rs117758545	G	T	0.047619	1008
14	rs112913978	C	G	0.0416667	1008
14	rs4375586	G	A	0.40873	1008
14	rs12432819	G	A	0.0644841	1008
14	rs116972352	C	T	0.0416667	1008
14	rs115088647	C	T	0.0426587	1008
14	rs11850438	T	C	0.452381	1008
14	rs142838345	C	T	0.0138889	1008
14	rs61998765	C	T	0.00198413	1008
14	rs117379375	A	C	0.0426587	1008
14	rs4482208	G	A	0.406746	1008
14	rs35034661	G	T	0.114087	1008
14	rs35623977	G	C	0.112103	1008
14	rs117960969	T	C	0.146825	1008
14	rs75735756	T	C	0.0813492	1008
14	rs72717023	T	G	0.156746	1008
14	rs72717024	C	G	0.449405	1008
14	rs145179438	C	T	0.0248016	1008
14	rs74087236	G	C	0.203373	1008
14	rs68036376	C	A	0.335317	1008
14	rs74087237	G	T	0.119048	1008
14	rs74087238	C	A	0.119048	1008
14	rs10083398	C	T	0.00198413	1008
14	rs74087240	C	T	0.119048	1008
14	rs74087243	A	G	0.12004	1008
14	rs4078390	C	G	0.12004	1008
14	rs7144831	G	A	0.34127	1008
14	rs74087244	A	G	0.12004	1008
14	rs74087245	C	T	0.117063	1008
14	rs74087247	C	T	0.12004	1008
14	rs12050370	A	G	0.117063	1008
14	rs79801821	G	T	0.0188492	1008
14	rs74087248	C	T	0.117063	1008
14	rs11850370	C	T	0.323413	1008
14	rs11851356	C	T	0.315476	1008
14	rs11628649	C	T	0.340278	1008
14	rs79464297	C	T	0.12004	1008
14	rs78788865	G	A	0.117063	1008
14	rs74087251	C	T	0.118056	1008
14	rs7142792	C	T	0.330357	1008
14	rs72717026	C	A	0.338294	1008
14	rs4906423	G	A	0.332341	1008
14	rs76697193	G	T	0.118056	1008
14	rs11628351	C	G	0.458333	1008
14	rs11629358	G	A	0.156746	1008
14	rs11621752	A	G	0.787698	1008
14	rs11160794	C	G	0.465278	1008
14	rs4906424	G	A	0.740079	1008
14	rs71419814	G	A	0.484127	1008
14	rs4906426	A	C	0.484127	1008
14	rs12890053	C	T	0.205357	1008
14	rs4906427	G	A	0.484127	1008
14	rs4243742	C	A	0.689484	1008
14	rs4243743	T	C	0.689484	1008
14	rs4403995	G	T	0.688492	1008
14	rs4338728	G	A	0.487103	1008
14	rs4467012	C	T	0.485119	1008
14	rs4264329	A	G	0.486111	1008
14	rs10139025	A	G	0.487103	1008
14	rs10139344	G	A	0.439484	1008
14	rs10139194	C	T	0.487103	1008
14	rs10139286	C	G	0.487103	1008
14	rs10139214	A	G	0.487103	1008
14	rs10139393	C	A	0.690476	1008
14	rs10139536	G	A	0.487103	1008
14	rs10131003	T	C	0.509921	1008
14	rs11625619	G	C	0.193452	1008
14	rs11621371	T	A	0.703373	1008
14	rs12880083	A	G	0.487103	1008
14	rs4998586	G	A	0.486111	1008
14	rs4998587	T	C	0.486111	1008
14	rs4998588	A	C	0.486111	1008
14	rs4998589	T	C	0.702381	1008
14	rs34757878	G	A	0.198413	1008
14	rs4998590	C	T	0.486111	1008
14	rs4998591	A	G	0.487103	1008
14	rs7148170	C	A	0.487103	1008
14	rs7148495	G	A	0.487103	1008
14	rs11626806	G	T	0.0793651	1008
14	rs7148523	G	A	0.496032	1008
14	rs116882268	C	T	0.0505952	1008
14	rs79393000	T	C	0.0505952	1008
14	rs12885951	C	T	0.203373	1008
14	rs7150187	T	G	0.487103	1008
14	rs7149206	G	A	0.690476	1008
14	rs7149080	C	G	0.486111	1008
14	rs11627964	C	T	0.486111	1008
14	rs72717049	C	G	0.204365	1008
14	rs11623970	T	C	0.486111	1008
14	rs11628076	C	T	0.435516	1008
14	rs8017024	A	G	0.690476	1008
14	rs8017339	A	G	0.690476	1008
14	rs192646908	A	G	0.0496032	1008
14	rs75158521	T	C	0.0505952	1008
14	rs145635154	T	G	0.0456349	1008
14	rs75192026	T	C	0.0505952	1008
14	rs150671552	C	T	0.0456349	1008
14	rs12432175	G	A	0.0505952	1008
14	rs8010498	T	C	0.639881	1008
14	rs35788973	C	T	0.204365	1008
14	rs7142555	T	G	0.639881	1008
14	rs3803285	G	A	0.435516	1008
14	rs12436387	G	A	0.0515873	1008
14	rs11628870	C	T	0.204365	1008
14	rs11629021	G	C	0.204365	1008
14	rs4072199	T	C	0.435516	1008
14	rs79811299	T	G	0.0515873	1008
14	rs4072200	A	G	0.203373	1008
14	rs8021721	G	A	0.436508	1008
14	rs4335718	T	G	0.640873	1008
14	rs8022201	G	T	0.435516	1008
14	rs4074959	C	T	0.204365	1008
14	rs3935521	G	A	0.435516	1008
14	rs3935837	C	T	0.215278	1008
14	rs79958001	G	A	0.0515873	1008
14	rs4614660	G	C	0.636905	1008
14	rs75113650	C	T	0.0277778	1008
14	rs76566829	G	A	0.0208333	1008
14	rs12432919	G	T	0.0515873	1008
14	rs144408450	C	A	0.0585317	1008
14	rs3935134	A	G	0.636905	1008
14	rs4073859	G	A	0.435516	1008
14	rs117758344	G	A	0.0267857	1008
14	rs6576020	A	C	0.637897	1008
14	rs7148182	C	T	0.204365	1008
14	rs7148375	C	T	0.204365	1008
14	rs72700088	G	A	0.204365	1008
14	rs74584695	C	G	0.0515873	1008
14	rs12433389	C	T	0.0515873	1008
14	rs8016595	C	T	0.204365	1008
14	rs193235940	C	T	0.0386905	1008
14	rs11624904	G	C	0.691468	1008
14	rs35832611	C	T	0.204365	1008
14	rs4363804	C	T	0.639881	1008
14	rs4447351	A	G	0.339286	1008
14	rs10132005	T	C	0.0962302	1008
14	rs10143250	C	T	0.435516	1008
14	rs4265746	T	C	0.435516	1008
14	rs4304958	T	C	0.435516	1008
14	rs4486819	A	T	0.435516	1008
14	rs4374098	C	T	0.435516	1008
14	rs10146425	C	A	0.435516	1008
14	rs4306437	T	C	0.435516	1008
14	rs4488388	A	C	0.435516	1008
14	rs76532850	C	A	0.0515873	1008
14	rs10438245	A	G	0.435516	1008
14	rs12431687	A	C	0.0515873	1008
14	rs4363790	T	C	0.435516	1008
14	rs4444263	G	A	0.435516	1008
14	rs11622071	A	G	0.435516	1008
14	rs9324075	A	T	0.69246	1008
14	rs12433222	A	C	0.0515873	1008
14	rs10136016	A	G	0.69246	1008
14	rs10148383	T	C	0.69246	1008
14	rs7153888	C	T	0.435516	1008
14	rs7154399	G	A	0.435516	1008
14	rs4457937	A	G	0.691468	1008
14	rs7154429	C	T	0.435516	1008
14	rs12897020	T	C	0.436508	1008
14	rs8022252	G	C	0.4375	1008
14	rs8021989	A	G	0.436508	1008
14	rs8022794	G	A	0.436508	1008
14	rs4347563	C	T	0.436508	1008
14	rs4274375	T	G	0.436508	1008
14	rs34540940	C	A	0.204365	1008
14	rs4275789	T	C	0.439484	1008
14	rs4558342	G	T	0.438492	1008
14	rs10149178	G	T	0.439484	1008
14	rs7161071	G	A	0.691468	1008
14	rs11160795	G	A	0.0515873	1008
14	rs12878721	G	A	0.436508	1008
14	rs34424772	C	T	0.203373	1008
14	rs12432286	A	G	0.691468	1008
14	rs11623015	C	T	0.436508	1008
14	rs74412308	C	T	0.0515873	1008
14	rs10135432	C	T	0.436508	1008
14	rs149881690	G	T	0.0595238	1008
14	rs75256718	C	T	0.0515873	1008
14	rs143848852	C	T	0.0376984	1008
14	rs7152580	C	A	0.436508	1008
14	rs13313386	A	G	0.436508	1008
14	rs61997092	C	G	0.00198413	1008
14	rs76908939	C	T	0.00992063	1008
14	rs78604415	C	T	0.0446429	1008
14	rs35490559	C	G	0.4375	1008
14	rs11625727	A	G	0.438492	1008
14	rs4502146	C	G	0.661706	1008
14	rs76312519	C	T	0.0753968	1008
14	rs12885935	G	A	0.202381	1008
14	rs4503729	C	G	0.438492	1008
14	rs117249766	C	A	0.0456349	1008
14	rs190529666	T	C	0.0525794	1008
14	rs8003023	T	G	0.229167	1008
14	rs4900611	A	G	0.0496032	1008
14	rs56133700	A	G	0.220238	1008
14	rs4906429	C	T	0.488095	1008
14	rs4906430	A	G	0.707341	1008
14	rs4288931	G	C	0.705357	1008
14	rs4483795	T	C	0.706349	1008
14	rs4906431	A	G	0.561508	1008
14	rs8020241	C	A	0.217262	1008
14	rs4906432	C	T	0.0496032	1008
14	rs61997096	C	T	0.326389	1008
14	rs116942487	G	A	0.0248016	1008
14	rs10131020	G	A	0.00198413	1008
14	rs7144780	T	C	0.227183	1008
14	rs34178085	A	G	0.516865	1008
14	rs12587325	C	T	0.287698	1008
14	rs72704055	C	T	0.203373	1008
14	rs11624098	C	T	0.115079	1008
14	rs77727839	G	A	0.0386905	1008
14	rs8023106	A	C	0.390873	1008
14	rs8003169	A	G	0.344246	1008
14	rs6576023	G	A	0.314484	1008
14	rs8003900	G	A	0.511905	1008
14	rs72704057	G	A	0.18254	1008
14	rs77248646	C	T	0.302579	1008
14	rs7153223	T	C	0.510913	1008
14	rs11850450	C	T	0.230159	1008
14	rs11850420	A	G	0.625	1008
14	rs11850496	C	T	0.511905	1008
14	rs11160798	T	C	0.510913	1008
14	rs10136831	T	C	0.548611	1008
14	rs11626849	T	C	0.53373	1008
14	rs11622102	A	G	0.53373	1008
14	rs75375763	C	G	0.27381	1008
14	rs150278498	C	T	0.0654762	1008
14	rs7147827	A	G	0.549603	1008
14	rs4577016	A	G	0.53869	1008
14	rs3935767	G	A	0.525794	1008
14	rs4614661	C	A	0.31746	1008
14	rs28652801	G	A	0.53869	1008
14	rs3935005	G	A	0.316468	1008
14	rs72704060	G	A	0.185516	1008
14	rs4993267	C	T	0.537698	1008
14	rs7154167	C	T	0.537698	1008
14	rs72704061	A	G	0.184524	1008
14	rs7155678	T	C	0.537698	1008
14	rs7156059	T	C	0.537698	1008
14	rs7156192	T	C	0.537698	1008
14	rs7154928	A	G	0.537698	1008
14	rs7155082	C	A	0.537698	1008
14	rs10137134	C	T	0.537698	1008
14	rs10139451	A	G	0.537698	1008
14	rs10139455	A	G	0.537698	1008
14	rs78460270	G	A	0.184524	1008
14	rs12588370	A	G	0.537698	1008
14	rs12591007	T	C	0.537698	1008
14	rs12588430	C	T	0.537698	1008
14	rs11160799	A	G	0.537698	1008
14	rs11160800	T	G	0.537698	1008
14	rs34526701	A	G	0.186508	1008
14	rs28545079	G	A	0.539683	1008
14	rs28669700	A	G	0.550595	1008
14	rs28619327	T	C	0.537698	1008
14	rs35667106	G	A	0.537698	1008
14	rs28585551	T	C	0.537698	1008
14	rs34745104	C	T	0.314484	1008
14	rs28517288	G	C	0.537698	1008
14	rs28714517	C	G	0.537698	1008
14	rs28497233	G	A	0.550595	1008
14	rs10143521	G	C	0.537698	1008
14	rs10132768	T	C	0.53869	1008
14	rs76970682	G	A	0.315476	1008
14	rs10146211	G	T	0.53869	1008
14	rs61997097	C	T	0.00198413	1008
```
