## Supplementary material for "Characterization of shared and ancestry-specific signals driving complex traits using multi-ancestry fine-mapping": susiex_nc3.cs80.cs

```
CS_ID	SNP	BP	REF_ALLELE	ALT_ALLELE	REF_FRQ	BETA	SE	-LOG10P	CS_PIP	OVRL_PIP
1	rs10873538	104255569	G,G	T,T	0.693837,0.670635	0.0313498,0.02484	0.00428977,0.00909539	12.5669,2.19974	0.076702	0.0767047
1	rs722637	104261723	C,C	A,A	0.690855,0.671627	0.030934,0.0254586	0.00427824,0.00910239	12.3178,2.28741	0.0456177	0.04562
1	rs12892189	104319989	A,A	C,C	0.691849,0.694444	0.0311373,0.0202374	0.00428205,0.00927981	12.4494,1.53465	0.0290746	0.0290773
1	rs6576008	104324183	G,G	A,A	0.302187,0.305556	-0.0312616,-0.0192504	0.00430558,0.00927981	12.4144,1.41978	0.0222166	0.0222189
1	rs3861678	104322026	G,G	A,A	0.302187,0.305556	-0.0311696,-0.0193976	0.00430558,0.00927981	12.346,1.43663	0.0199623	0.0199645
1	rs12890822	104318041	T,T	C,C	0.697813,0.694444	0.0311233,0.0195036	0.00430558,0.00927981	12.3116,1.44883	0.0190424	0.0190446
1	rs12433109	104196607	A,A	G,G	0.626243,0.640873	0.0274472,0.023379	0.00408671,0.00891032	10.7293,2.06072	0.0189952	0.0189972
1	rs4906377	104278856	A,A	G,G	0.695825,0.693452	0.0310741,0.0214152	0.00429762,0.00927141	12.3178,1.67988	0.0188719	0.0188739
1	rs12883337	104264137	C,C	G,G	0.695825,0.693452	0.0310287,0.0212994	0.00429762,0.00927141	12.2841,1.66554	0.0172153	0.0172173
1	rs17791722	104286210	T,T	C,C	0.694831,0.693452	0.0310003,0.0212154	0.00429368,0.00927141	12.2841,1.65517	0.0161604	0.0161624
1	rs4900599	104283444	T,T	G,G	0.695825,0.694444	0.0310287,0.0208165	0.00429762,0.00927981	12.2841,1.60409	0.015425	0.015427
1	rs4906378	104283445	T,T	C,C	0.695825,0.694444	0.0310287,0.0208165	0.00429762,0.00927981	12.2841,1.60409	0.015425	0.015427
1	rs34596177	104277181	A,A	T,T	0.695825,0.693452	0.0309329,0.0212994	0.00429762,0.00927141	12.213,1.66554	0.0149644	0.0149663
1	rs9888591	104251520	T,T	C,C	0.695825,0.693452	0.0308875,0.0213988	0.00429762,0.00927141	12.1794,1.67785	0.0143135	0.0143154
1	rs35311561	104188127	A,A	G,G	0.730616,0.728175	0.0306116,0.0220284	0.00445666,0.00960817	11.1886,1.66021	0.0141836	0.0141959
1	rs66953418	104271470	A,A	G,G	0.696819,0.693452	0.0310574,0.0213988	0.00430159,0.00927141	12.2841,1.67785	0.0139035	0.0139055
1	rs35085624	104276896	T,T	G,G	0.695825,0.693452	0.0309329,0.0208969	0.00429762,0.00927141	12.213,1.61615	0.0137191	0.013721
1	rs6576007	104323777	T,T	G,G	0.302187,0.305556	-0.0309331,-0.019203	0.00430558,0.00927981	12.1707,1.41437	0.0135529	0.0135549
1	rs4900597	104266664	T,T	C,C	0.696819,0.693452	0.0310069,0.0214511	0.00430159,0.00927141	12.2466,1.68434	0.0130688	0.0130708
1	rs66676135	104271504	A,A	G,G	0.696819,0.693452	0.0309161,0.0218017	0.00430159,0.00927141	12.1794,1.7282	0.0123815	0.0123834
1	rs4906376	104272165	C,C	A,A	0.696819,0.69246	0.0309615,0.0213795	0.00430159,0.00926307	12.213,1.67785	0.01201	0.0120119
1	rs12888002	104238647	C,C	T,T	0.695825,0.693452	0.030696,0.0218488	0.00429762,0.00927141	12.0381,1.73414	0.0119736	0.0119754
1	rs12885509	104273325	C,C	T,T	0.696819,0.693452	0.0309615,0.0213517	0.00430159,0.00927141	12.213,1.67201	0.0119715	0.0119734
1	rs12893623	104290813	G,G	A,A	0.695825,0.693452	0.0309783,0.0212001	0.00429762,0.00927141	12.2466,1.65328	0.0118341	0.011836
1	rs12891399	104293533	C,C	T,T	0.695825,0.694444	0.0307918,0.0219682	0.00429762,0.00927981	12.1086,1.74671	0.0118031	0.011805
1	rs7142769	104228841	T,T	C,C	0.695825,0.69246	0.0305549,0.0225083	0.00429762,0.00926307	11.9345,1.82094	0.0115418	0.0115435
1	rs12890354	104235862	A,A	C,C	0.695825,0.693452	0.0307464,0.0212001	0.00429762,0.00927141	12.0752,1.65328	0.0111637	0.0111655
1	rs12879529	104307554	A,A	G,G	0.694831,0.6875	0.0307581,0.0208246	0.00429368,0.00922235	12.1045,1.62083	0.0111228	0.0111246
1	rs12890430	104293534	A,A	G,G	0.695825,0.694444	0.0307464,0.0219682	0.00429762,0.00927981	12.0752,1.74671	0.0110541	0.0110559
1	rs1187417	104310025	T,T	C,C	0.695825,0.688492	0.0307364,0.0203978	0.00429762,0.00923037	12.0678,1.56679	0.0104161	0.0104179
1	rs12588797	104300020	C,C	T,T	0.695825,0.693452	0.0308371,0.0212994	0.00429762,0.00927141	12.1421,1.66554	0.00985629	0.00985815
1	rs12886637	104222892	T,T	C,C	0.695825,0.694444	0.030696,0.0210153	0.00429762,0.00927981	12.0381,1.62827	0.00979	0.00979176
1	rs6576006	104322394	C,C	A,A	0.302187,0.305556	-0.0306089,-0.0194972	0.00430558,0.00927981	11.9326,1.44809	0.0089548	0.00895662
1	rs6575999	104250609	G,G	C,C	0.615308,0.631944	0.0271368,0.0241753	0.00406384,0.00886353	10.6147,2.19507	0.00864225	0.00864331
1	rs8548	104199580	C,C	A,A	0.688867,0.673611	0.0294232,0.0225196	0.0042707,0.00911656	11.252,1.86953	0.00809033	0.00809213
1	rs4906379	104315491	G,G	A,A	0.304175,0.305556	-0.0306441,-0.0195538	0.00429762,0.00927981	11.9999,1.45462	0.00788064	0.0078824
1	rs4906363	104210239	A,A	G,G	0.695825,0.693452	0.0304138,0.0217135	0.00429762,0.00927141	11.8315,1.71712	0.00773886	0.00774048
1	rs4900595	104258054	G,G	A,A	0.615308,0.632937	0.0272309,0.023782	0.00406384,0.00886855	10.6834,2.13509	0.00771118	0.00771226
1	rs11624184	104240998	C,C	T,T	0.616302,0.632937	0.0272441,0.0236817	0.00406582,0.00886855	10.6834,2.12042	0.00765442	0.00765547
1	rs8004408	104203938	A,A	G,G	0.602386,0.633929	0.0265828,0.0239661	0.00403991,0.00887361	10.3277,2.1601	0.00763529	0.00763634
1	rs7401901	104250843	C,C	T,T	0.616302,0.632937	0.0271995,0.0238824	0.00406582,0.00886855	10.6508,2.14981	0.00755976	0.00756081
1	rs8011109	104279974	A,A	G,G	0.616302,0.632937	0.02715,0.0241361	0.00406582,0.00886855	10.6147,2.18723	0.0075236	0.00752465
1	rs11160762	104255083	A,A	G,G	0.616302,0.632937	0.0271995,0.0238349	0.00406582,0.00886855	10.6508,2.14283	0.00746383	0.00746488
1	rs11160761	104254856	T,T	A,A	0.616302,0.632937	0.0271995,0.0238349	0.00406582,0.00886855	10.6508,2.14283	0.00746383	0.00746488
1	rs66509671	104254053	G,G	A,A	0.616302,0.632937	0.0271995,0.0238349	0.00406582,0.00886855	10.6508,2.14283	0.00746383	0.00746488
1	rs35505672	104253336	C,C	T,T	0.616302,0.632937	0.0271995,0.0238349	0.00406582,0.00886855	10.6508,2.14283	0.00746383	0.00746488
1	rs2223937	104286380	G,G	A,A	0.615308,0.632937	0.0271863,0.0239828	0.00406384,0.00886855	10.6508,2.16458	0.00744428	0.00744533
1	rs8005594	104279889	C,C	T,T	0.615308,0.632937	0.0271368,0.0241361	0.00406384,0.00886855	10.6147,2.18723	0.00721155	0.0072126
1	rs7147171	104264857	A,A	G,G	0.616302,0.632937	0.02715,0.0239353	0.00406582,0.00886855	10.6147,2.15757	0.00712552	0.00712656
1	rs8009147	104264662	G,G	A,A	0.616302,0.632937	0.02715,0.0239353	0.00406582,0.00886855	10.6147,2.15757	0.00712552	0.00712656
1	rs4906364	104214342	G,G	C,C	0.695825,0.69246	0.0304138,0.0213166	0.00429762,0.00926307	11.8315,1.67004	0.00707734	0.00707896
1	rs34813623	104263294	G,G	A,A	0.616302,0.632937	0.02715,0.0238824	0.00406582,0.00886855	10.6147,2.14981	0.00702489	0.00702593
1	rs4906371	104256932	A,A	G,G	0.616302,0.632937	0.02715,0.0238349	0.00406582,0.00886855	10.6147,2.14283	0.00693575	0.00693679
1	rs8022783	104245573	C,C	T,T	0.616302,0.632937	0.02715,0.023782	0.00406582,0.00886855	10.6147,2.13509	0.00683826	0.00683929
1	rs11160760	104248938	T,T	G,G	0.616302,0.632937	0.0271054,0.0238349	0.00406582,0.00886855	10.5822,2.14283	0.00649336	0.00649438
1	rs876002	104239697	A,A	G,G	0.616302,0.632937	0.0271054,0.0236817	0.00406582,0.00886855	10.5822,2.12042	0.00623278	0.0062338
1	rs11628332	104241141	T,T	C,C	0.616302,0.632937	0.0271054,0.0236817	0.00406582,0.00886855	10.5822,2.12042	0.00623278	0.0062338
1	rs11628481	104241499	T,T	C,C	0.616302,0.632937	0.0271054,0.0236817	0.00406582,0.00886855	10.5822,2.12042	0.00623278	0.0062338
1	rs12891175	104274166	C,C	T,T	0.616302,0.632937	0.0270609,0.0238824	0.00406582,0.00886855	10.5498,2.14981	0.00615808	0.0061591
1	rs12880413	104267407	G,G	A,A	0.617296,0.632937	0.0271633,0.0240357	0.00406782,0.00886855	10.6147,2.17237	0.00591799	0.00591904
1	rs12880233	104267333	G,G	A,A	0.617296,0.632937	0.0271633,0.0240357	0.00406782,0.00886855	10.6147,2.17237	0.00591799	0.00591904
1	rs12889993	104274294	G,G	A,A	0.616302,0.632937	0.0270113,0.0238824	0.00406582,0.00886855	10.5139,2.14981	0.00572485	0.00572585
1	rs4906373	104269808	G,G	A,A	0.617296,0.632937	0.0271187,0.0241361	0.00406782,0.00886855	10.5822,2.18723	0.00569571	0.00569676
1	rs28533661	104305794	G,G	A,A	0.616302,0.627976	0.0269345,0.0237518	0.00406582,0.00884395	10.4583,2.14033	0.00554279	0.0055438
1	rs4906372	104265663	C,C	A,A	0.617296,0.632937	0.0271187,0.0239828	0.00406782,0.00886855	10.5822,2.16458	0.005464	0.00546503
1	rs7152148	104235090	T,T	G,G	0.616302,0.632937	0.0270113,0.0236342	0.00406582,0.00886855	10.5139,2.1135	0.00535717	0.00535816
1	rs55824307	104271207	T,T	C,C	0.617296,0.632937	0.0270742,0.0241361	0.00406782,0.00886855	10.5498,2.18723	0.00533511	0.00533615
2	rs12432904	103812320	T,T	G,G	0.654076,0.608135	-0.0242155,-0.0129672	0.00415657,0.00875659	8.24543,0.858087	0.765808	0.765808
2	rs3548	103811181	G,G	A,A	0.717694,0.673611	-0.0223283,-0.0140726	0.00439248,0.00911656	6.43071,0.911233	0.0258547	0.0258547
2	rs11847162	103813057	A,A	G,G	0.715706,0.684524	-0.0220986,-0.0172494	0.00438317,0.00919868	6.3359,1.21635	0.0229533	0.0229533
```
