## Supplementary material for "Characterization of shared and ancestry-specific signals driving complex traits using multi-ancestry fine-mapping": susiex_nc3.cs80.snp

```
BP	SNP	PIP(CS1)	LogBF(CS1,Pop1)	LogBF(CS1,Pop2)	PIP(CS2)	LogBF(CS2,Pop1)	LogBF(CS2,Pop2)
103312965	rs72704712	4.03527e-12	-1.83466	-1.37076	6.11677e-07	-1.82992	-1.3845
103313904	rs117987631	8.07105e-11	-0.209617	-2.7631e-10	4.23342e-06	-1.27986	-2.7631e-10
103314218	rs35999142	5.19061e-11	-0.65105	-2.7631e-10	1.09908e-05	-0.32581	-2.7631e-10
103314567	rs147386704	5.088e-11	-2.08776e-10	-0.671017	7.39326e-06	-2.08776e-10	-0.722304
103315659	rs75787795	1.28025e-10	0.251741	-2.7631e-10	6.03963e-06	-0.924529	-2.7631e-10
103318174	rs4906268	1.36295e-11	-1.98825	-2.7631e-10	2.10483e-06	-1.97864	-2.7631e-10
103318196	rs117608968	2.47904e-11	-2.08776e-10	-1.39003	3.84447e-06	-2.08776e-10	-1.37624
103318778	rs143725120	1.35033e-11	-1.99755	-2.7631e-10	2.21048e-06	-1.92966	-2.7631e-10
103319149	rs116994188	1.36497e-11	-1.98677	-2.7631e-10	2.23383e-06	-1.91915	-2.7631e-10
103319211	rs117452846	1.57558e-11	-1.84328	-2.7631e-10	2.0692e-06	-1.99571	-2.7631e-10
103319269	rs185559590	2.54602e-11	-2.08776e-10	-1.36337	3.8052e-06	-2.08776e-10	-1.3865
103319311	rs138808860	1.4139e-11	-1.95155	-2.7631e-10	2.16469e-06	-1.9506	-2.7631e-10
103319835	rs57613851	4.00114e-12	-1.92329	-1.29061	5.42296e-07	-1.99672	-1.33809
103319981	rs8016689	4.00114e-12	-1.92329	-1.29061	5.42296e-07	-1.99672	-1.33809
103320100	rs8017180	4.3928e-12	-1.86213	-1.25839	6.3513e-07	-1.86096	-1.31584
103320528	rs71417832	1.47963e-11	-1.90611	-2.7631e-10	2.16791e-06	-1.94911	-2.7631e-10
103320961	rs2092973	3.79472e-12	-1.9352	-1.33168	5.26386e-07	-1.9983	-1.36629
103320988	rs2103928	3.8281e-12	-1.92837	-1.32975	5.32278e-07	-1.98841	-1.36505
103321603	rs8003422	4.00723e-12	-1.91929	-1.2931	5.41018e-07	-1.99729	-1.33988
103322031	rs10131869	4.0172e-12	-1.91929	-1.29061	5.41989e-07	-1.99729	-1.33809
103322322	rs149483437	1.34982e-11	-1.99793	-2.7631e-10	2.21842e-06	-1.92608	-2.7631e-10
103322702	rs117064415	1.38288e-11	-1.97374	-2.7631e-10	2.10227e-06	-1.97985	-2.7631e-10
103322879	rs117488712	1.51813e-11	-1.88042	-2.7631e-10	2.06332e-06	-1.99856	-2.7631e-10
103323448	rs7151954	3.89911e-12	-1.91576	-1.32397	5.35762e-07	-1.98566	-1.36128
103323457	rs150005050	1.35053e-11	-1.9974	-2.7631e-10	2.20788e-06	-1.93084	-2.7631e-10
103323519	rs62008992	1.36644e-11	-1.98569	-2.7631e-10	2.07306e-06	-1.99385	-2.7631e-10
103323915	rs7153002	4.27626e-12	-1.90044	-1.24697	6.16452e-07	-1.89944	-1.30721
103323947	rs7154352	4.00723e-12	-1.91929	-1.2931	5.41018e-07	-1.99729	-1.33988
103325187	rs137907744	4.00067e-11	-2.08776e-10	-0.911438	5.98894e-06	-2.08776e-10	-0.932958
103325757	rs1956161	1.53218e-10	0.431373	-2.7631e-10	6.84494e-06	-0.799363	-2.7631e-10
103326780	rs8013266	4.55448e-12	-1.88613	-1.19824	6.93292e-07	-1.81991	-1.26927
103326798	rs8012367	3.44257e-11	0.131967	-1.19365	1.09724e-06	-1.33714	-1.29293
103326845	rs144764540	2.5184e-11	-2.08776e-10	-1.37428	3.79237e-06	-2.08776e-10	-1.38988
103326936	rs8012557	3.14653e-11	0.0420477	-1.19365	1.04407e-06	-1.38682	-1.29293
103327106	rs72704716	1.42091e-11	-1.9466	-2.7631e-10	2.09965e-06	-1.9811	-2.7631e-10
103328158	rs8022110	4.37196e-12	-1.88404	-1.24124	6.29443e-07	-1.88297	-1.30283
103328348	rs71417833	1.64612e-11	-1.79948	-2.7631e-10	3.53306e-06	-1.46071	-2.7631e-10
103329430	rs7145509	4.02043e-12	-1.92329	-1.2858	5.44195e-07	-1.99672	-1.3346
103329542	rs76920567	2.76501e-11	-2.08776e-10	-1.28086	4.22103e-06	-2.08776e-10	-1.28279
103329836	rs147297419	1.79471e-11	-1.71306	-2.7631e-10	2.40342e-06	-1.84598	-2.7631e-10
103330144	rs9671694	2.36821e-11	-0.0793765	-1.35639	1.40685e-06	-1.00618	-1.37534
103330609	rs6575932	3.60848e-12	-1.9272	-1.39	5.19466e-07	-1.99605	-1.38177
103330633	rs142767794	1.3768e-11	-1.97814	-2.7631e-10	2.11117e-06	-1.97563	-2.7631e-10
103330663	rs564306260	6.52738e-11	-0.421896	-2.7631e-10	1.42013e-05	-0.0695384	-2.7631e-10
103330873	rs12588749	3.88775e-12	-1.86213	-1.38052	5.89684e-07	-1.86096	-1.39008
103330898	rs115701462	1.41085e-11	-1.95371	-2.7631e-10	2.07742e-06	-1.99175	-2.7631e-10
103330980	rs143532707	1.39694e-11	-1.96362	-2.7631e-10	2.08725e-06	-1.98703	-2.7631e-10
103331275	rs79217997	3.2858e-11	-1.10829	-2.7631e-10	5.83813e-06	-0.958462	-2.7631e-10
103331590	rs10144464	4.58882e-12	-1.89608	-1.18079	6.87334e-07	-1.84248	-1.25533
103331608	rs12435483	5.3839e-11	0.0648683	-0.679357	2.84888e-06	-1.21432	-0.461631
103332408	rs148205260	1.49811e-10	0.408887	-2.7631e-10	6.73777e-06	-0.815144	-2.7631e-10
103332417	rs142008170	1.35424e-11	-1.99466	-2.7631e-10	2.17726e-06	-1.94481	-2.7631e-10
103333121	rs139228291	1.80655e-11	-1.70648	-2.7631e-10	2.12964e-06	-1.96692	-2.7631e-10
103333255	rs76358155	1.35061e-10	0.305242	-2.7631e-10	6.2512e-06	-0.890099	-2.7631e-10
103334572	rs28562428	1.50405e-10	0.412843	-2.7631e-10	6.75649e-06	-0.812369	-2.7631e-10
103334659	rs117876305	1.39079e-11	-1.96803	-2.7631e-10	2.16038e-06	-1.95259	-2.7631e-10
103335228	rs139318865	2.63107e-11	-2.08776e-10	-1.33051	4.03324e-06	-2.08776e-10	-1.3283
103335242	rs28372031	3.65281e-12	-1.91566	-1.38933	5.16972e-07	-1.99821	-1.38442
103335340	rs74608981	2.96817e-11	-2.08776e-10	-1.20996	4.49587e-06	-2.08776e-10	-1.21971
103335342	rs28380761	1.2843e-10	0.254898	-2.7631e-10	6.47677e-06	-0.85465	-2.7631e-10
103335950	rs10134833	9.16246e-11	-0.0827869	-2.7631e-10	4.25513e-06	-1.27475	-2.7631e-10
103336804	rs28670970	1.38831e-10	0.332774	-2.7631e-10	6.3888e-06	-0.868325	-2.7631e-10
103337253	rs8004192	3.57615e-12	-1.9362	-1.39	5.18211e-07	-1.99847	-1.38177
103337258	rs144038055	1.35053e-11	-1.9974	-2.7631e-10	2.20788e-06	-1.93084	-2.7631e-10
103337635	rs56207619	1.21309e-10	0.197852	-2.7631e-10	1.45658e-05	-0.0441964	-2.7631e-10
103338068	rs151160565	1.65884e-11	-1.79178	-2.7631e-10	2.0886e-06	-1.98638	-2.7631e-10
103338324	rs2295402	3.7739e-12	-1.90214	-1.37024	6.0421e-07	-1.83703	-1.38967
103338568	rs34143238	1.68598e-11	-1.77556	-2.7631e-10	3.67317e-06	-1.42182	-2.7631e-10
103339084	rs147565097	1.37871e-11	-1.97675	-2.7631e-10	2.11017e-06	-1.9761	-2.7631e-10
103339846	rs78942044	1.52939e-10	0.429554	-2.7631e-10	6.8362e-06	-0.800641	-2.7631e-10
103341056	rs941589	3.69621e-12	-1.90317	-1.39	5.18165e-07	-1.99856	-1.38177
103341478	rs147556358	1.35229e-11	-1.9961	-2.7631e-10	2.19066e-06	-1.93867	-2.7631e-10
103342049	rs1131877	3.66389e-12	-1.91188	-1.39008	5.18585e-07	-1.99842	-1.38111
103343055	rs145723527	4.61096e-11	-0.769466	-2.7631e-10	4.34122e-06	-1.25472	-2.7631e-10
103343321	rs150769386	1.35171e-11	-1.99653	-2.7631e-10	2.19553e-06	-1.93645	-2.7631e-10
103343474	rs147157314	1.36838e-11	-1.98427	-2.7631e-10	2.12733e-06	-1.96801	-2.7631e-10
103343643	rs145464444	1.35009e-11	-1.99773	-2.7631e-10	2.21393e-06	-1.9281	-2.7631e-10
103344008	rs11627090	1.34915e-11	-1.99842	-2.7631e-10	2.2347e-06	-1.91877	-2.7631e-10
103344307	rs9324052	3.67969e-12	-1.90758	-1.39008	5.20679e-07	-1.99854	-1.37695
103344514	rs11627352	1.34923e-11	-1.99837	-2.7631e-10	2.23187e-06	-1.92003	-2.7631e-10
103345026	rs66666997	3.65039e-12	-1.91566	-1.38999	5.21281e-07	-1.99821	-1.37612
103345467	rs10149939	3.66261e-12	-1.91379	-1.38852	5.2788e-07	-1.99596	-1.3658
103346300	rs117228234	1.34897e-11	-1.99856	-2.7631e-10	2.24706e-06	-1.91325	-2.7631e-10
103346616	rs6575933	3.65039e-12	-1.91566	-1.38999	5.21281e-07	-1.99821	-1.37612
103346828	rs7143563	3.69624e-12	-1.90317	-1.38999	5.21101e-07	-1.99856	-1.37612
103346839	rs7143578	1.38636e-10	0.331368	-2.7631e-10	6.38255e-06	-0.869304	-2.7631e-10
103348743	rs7154305	3.6967e-12	-1.90317	-1.38987	5.21598e-07	-1.99856	-1.37517
103349176	rs12588339	3.6514e-12	-1.91566	-1.38972	5.22291e-07	-1.99821	-1.37419
103350197	rs12590238	3.78985e-12	-1.88149	-1.38667	5.74401e-07	-1.8895	-1.3878
103350411	rs112213066	3.20429e-10	1.16917	-2.7631e-10	4.91929e-05	1.17288	-2.7631e-10
103350590	rs72704725	1.6187e-11	-1.81628	-2.7631e-10	2.17484e-06	-1.94592	-2.7631e-10
103350813	rs7157267	3.6754e-12	-1.90911	-1.38972	5.23076e-07	-1.99671	-1.37419
103351011	rs144636491	2.60959e-11	-2.08776e-10	-1.33871	3.95227e-06	-2.08776e-10	-1.34858
103351529	rs12898022	2.15452e-11	-0.208411	-1.32192	1.35367e-06	-1.07173	-1.34832
103351830	rs3783384	3.61727e-12	-1.92769	-1.38707	5.52343e-07	-1.92902	-1.38744
103352075	rs76276783	7.83122e-11	-2.08776e-10	-0.239784	1.26204e-05	-2.08776e-10	-0.187558
103352164	rs78207301	1.30346e-10	0.26971	-2.7631e-10	6.11514e-06	-0.912104	-2.7631e-10
103352166	rs10132144	1.43766e-10	0.367697	-2.7631e-10	6.54632e-06	-0.843969	-2.7631e-10
103352683	rs28410620	1.74102e-10	0.559156	-2.7631e-10	7.49147e-06	-0.709108	-2.7631e-10
103352949	rs150297784	1.3494e-11	-1.99824	-2.7631e-10	2.22713e-06	-1.92216	-2.7631e-10
103353016	rs144783170	1.34992e-11	-1.99785	-2.7631e-10	2.21657e-06	-1.92691	-2.7631e-10
103353072	rs147262462	1.35004e-11	-1.99777	-2.7631e-10	2.21475e-06	-1.92773	-2.7631e-10
103353101	rs72704726	3.6957e-12	-1.90765	-1.38567	5.65968e-07	-1.90359	-1.3885
103353376	rs142249415	1.34937e-11	-1.99827	-2.7631e-10	2.22795e-06	-1.92179	-2.7631e-10
103354088	rs191472828	2.42027e-11	-1.41402	-2.7631e-10	3.56649e-06	-1.45129	-2.7631e-10
103354184	rs11160705	4.04141e-12	-1.89476	-1.30913	5.33087e-07	-1.99856	-1.35338
103356317	rs117530275	1.78496e-11	-1.7185	-2.7631e-10	3.43545e-06	-1.48872	-2.7631e-10
103357249	rs72704727	3.9657e-12	-1.9937	-1.22911	5.66022e-07	-1.99851	-1.29348
103357310	rs10148367	3.98941e-12	-1.89912	-1.31772	5.31146e-07	-1.99849	-1.3571
103357603	rs2273393	3.92327e-12	-1.89131	-1.34225	5.27249e-07	-1.9901	-1.37286
103358070	rs72704731	4.28111e-12	-1.87971	-1.26657	6.22412e-07	-1.87508	-1.32195
103359492	rs8008502	3.89337e-12	-1.89896	-1.34225	5.36966e-07	-1.97184	-1.37286
103359545	rs148515519	3.38318e-11	-1.07908	-2.7631e-10	2.86487e-06	-1.67035	-2.7631e-10
103360000	rs12588538	4.39954e-12	-1.82432	-1.29466	6.56271e-07	-1.8153	-1.32875
103360440	rs4243736	4.21764e-12	-1.9057	-1.25551	6.04338e-07	-1.91282	-1.31367
103361123	rs117210008	2.51815e-11	-2.08776e-10	-1.37438	3.82187e-06	-2.08776e-10	-1.38213
103361691	rs11626584	1.34914e-11	-1.99843	-2.7631e-10	2.26563e-06	-1.90502	-2.7631e-10
103361736	rs11160706	3.91522e-12	-1.9179	-1.31772	5.32132e-07	-1.99663	-1.3571
103361937	rs57521303	3.95474e-12	-1.91	-1.31557	5.33642e-07	-1.99526	-1.35565
103362017	rs4906269	4.43663e-12	-1.8522	-1.25839	6.39619e-07	-1.85392	-1.31584
103362103	rs12587696	3.69971e-11	-2.08776e-10	-0.989646	6.62847e-06	-2.08776e-10	-0.831498
103362204	rs77932620	1.35316e-11	-1.99546	-2.7631e-10	2.17431e-06	-1.94616	-2.7631e-10
103362237	rs55692144	3.33127e-10	1.20804	-2.7631e-10	0.000101133	1.89356	-2.7631e-10
103362724	rs11627771	1.34901e-11	-1.99853	-2.7631e-10	2.25758e-06	-1.90858	-2.7631e-10
103362780	rs182442916	1.34897e-11	-1.99856	-2.7631e-10	2.2275e-06	-1.92199	-2.7631e-10
103363805	rs76334892	1.70961e-11	-1.76163	-2.7631e-10	2.24818e-06	-1.91275	-2.7631e-10
103364737	rs4906270	4.81012e-12	-1.70317	-1.3266	6.50226e-07	-1.79236	-1.36095
103365185	rs118069327	2.9363e-11	-1.22075	-2.7631e-10	3.08155e-06	-1.59744	-2.7631e-10
103365828	rs76788255	2.54819e-11	-2.08776e-10	-1.36252	3.86645e-06	-2.08776e-10	-1.37054
103365990	rs74405055	1.26988e-10	0.243603	-2.7631e-10	6.00579e-06	-0.930149	-2.7631e-10
103366698	rs7156339	4.01458e-12	-1.99078	-1.21978	5.70186e-07	-1.99844	-1.28622
103366718	rs112520413	1.74336e-11	-1.74209	-2.7631e-10	3.34894e-06	-1.51423	-2.7631e-10
103366766	rs35999100	1.57417e-11	-1.84418	-2.7631e-10	3.20181e-06	-1.55916	-2.7631e-10
103366828	rs35230969	1.77836e-11	-1.72221	-2.7631e-10	4.02003e-06	-1.33158	-2.7631e-10
103366865	rs141833462	3.476e-11	-2.08776e-10	-1.05202	4.79662e-06	-2.08776e-10	-1.15496
103367182	rs80129285	1.37934e-11	-1.9763	-2.7631e-10	2.11115e-06	-1.97564	-2.7631e-10
103367633	rs149497532	1.23736e-10	0.217663	-2.7631e-10	5.89934e-06	-0.948032	-2.7631e-10
103367667	rs3783385	4.59107e-12	-1.78493	-1.29145	5.85685e-07	-1.91915	-1.33869
103367708	rs3783386	4.5715e-12	-1.79144	-1.2892	5.84323e-07	-1.9231	-1.33707
103368103	rs10132870	1.38575e-10	0.330929	-2.7631e-10	6.3806e-06	-0.86961	-2.7631e-10
103370119	rs10132977	3.98915e-12	-1.99241	-1.2245	5.68051e-07	-1.99851	-1.28991
103370163	rs9671376	4.57842e-12	-1.79667	-1.28246	5.66792e-07	-1.95849	-1.33215
103371247	rs141926895	1.65585e-11	-0.421809	-1.37178	8.57636e-07	-1.53507	-1.34138
103371412	rs141809538	6.41706e-11	-0.438942	-2.7631e-10	4.08173e-06	-1.31635	-2.7631e-10
103373434	rs72704737	3.99384e-12	-1.98837	-1.22737	5.67081e-07	-1.99799	-1.29213
103374160	rs117897999	1.49801e-11	-1.89376	-2.7631e-10	2.53874e-06	-1.79121	-2.7631e-10
103374167	rs117475076	1.5006e-11	-1.89204	-2.7631e-10	2.5449e-06	-1.78878	-2.7631e-10
103374442	rs117653635	2.07168e-11	-1.56954	-2.7631e-10	3.01429e-06	-1.61951	-2.7631e-10
103374710	rs11160707	2.58409e-11	-2.08776e-10	-1.34853	3.99408e-06	-2.08776e-10	-1.33806
103374884	rs11552465	9.83336e-11	-0.0121201	-2.7631e-10	4.44512e-06	-1.23106	-2.7631e-10
103375194	rs45517731	1.58014e-11	-1.84039	-2.7631e-10	2.31715e-06	-1.88253	-2.7631e-10
103375540	rs74082969	1.47998e-10	0.396709	-2.7631e-10	6.68052e-06	-0.823677	-2.7631e-10
103375594	rs4906271	1.3507e-11	-1.99727	-2.7631e-10	2.06547e-06	-1.99751	-2.7631e-10
103376031	rs4906272	3.89174e-12	-1.99421	-1.24742	5.61825e-07	-1.9977	-1.30174
103376828	rs4900558	9.69456e-11	-0.0263364	-2.7631e-10	4.41469e-06	-1.23794	-2.7631e-10
103377321	rs10133111	4.02282e-12	-1.99461	-1.21389	5.89456e-07	-1.97646	-1.27497
103377349	rs45528941	1.50866e-11	-1.88668	-2.7631e-10	2.14652e-06	-1.95902	-2.7631e-10
103377354	rs11552464	3.97927e-12	-1.98523	-1.23416	5.72137e-07	-1.99001	-1.29123
103377477	rs117858701	1.47549e-11	-1.90891	-2.7631e-10	2.0657e-06	-1.9974	-2.7631e-10
103378665	rs1950636	1.41693e-10	0.353174	-2.7631e-10	6.48029e-06	-0.854107	-2.7631e-10
103378707	rs541855717	2.80423e-11	-2.08776e-10	-1.26677	4.25755e-06	-2.08776e-10	-1.27418
103379225	rs11629241	5.21651e-12	-1.69805	-1.2506	5.8285e-07	-1.96127	-1.30143
103379649	rs117406158	1.46664e-10	0.387661	-2.7631e-10	6.63833e-06	-0.830011	-2.7631e-10
103380196	rs75258146	2.31356e-11	-1.45911	-2.7631e-10	2.67839e-06	-1.73766	-2.7631e-10
103380208	rs7147331	4.07043e-12	-1.93368	-1.26306	6.37788e-07	-1.85729	-1.31533
103380403	rs76327888	3.95e-12	-1.95745	-1.26932	5.98654e-07	-1.91572	-1.32022
103380425	rs146982438	3.69024e-10	1.31038	-2.7631e-10	9.61587e-05	1.84313	-2.7631e-10
103380733	rs116886379	2.51288e-11	-2.08776e-10	-1.37647	3.86246e-06	-2.08776e-10	-1.37157
103381882	rs72704741	4.0031e-12	-1.92341	-1.29001	5.99807e-07	-1.89829	-1.33573
103382038	rs2224234	3.98789e-12	-1.86646	-1.35076	5.24143e-07	-1.99271	-1.37615
103382084	rs3918502	1.30063e-10	0.267535	-2.7631e-10	6.10595e-06	-0.913609	-2.7631e-10
103383364	rs72704742	1.76095e-11	-1.73205	-2.7631e-10	2.1898e-06	-1.93906	-2.7631e-10
103383531	rs147018389	1.58911e-11	-1.83473	-2.7631e-10	2.08447e-06	-1.98836	-2.7631e-10
103383581	rs11625814	1.3838e-11	-1.97307	-2.7631e-10	2.10107e-06	-1.98042	-2.7631e-10
103384534	rs57401327	1.35307e-11	-1.99553	-2.7631e-10	2.28316e-06	-1.89731	-2.7631e-10
103385073	rs11850915	4.20133e-12	-1.83564	-1.32945	5.71813e-07	-1.95362	-1.32819
103385242	rs74082980	1.39947e-11	-1.96181	-2.7631e-10	2.07274e-06	-1.994	-2.7631e-10
103385634	rs58472533	4.12819e-12	-1.95729	-1.22536	6.32355e-07	-1.89522	-1.28596
103387661	rs76221244	1.07615e-10	0.0780751	-2.7631e-10	5.36257e-06	-1.04343	-2.7631e-10
103387732	rs4906274	4.50374e-12	-1.85138	-1.2442	5.64081e-07	-1.99048	-1.30495
103387971	rs4906275	4.24631e-12	-1.9221	-1.23233	6.97383e-07	-1.77989	-1.3034
103388754	rs76878383	1.51555e-11	-1.88212	-2.7631e-10	3.39602e-06	-1.50027	-2.7631e-10
103388780	rs1211497	4.32619e-12	-1.77838	-1.35742	5.17415e-07	-1.99662	-1.38516
103388795	rs113016035	1.35216e-11	-1.99619	-2.7631e-10	2.1899e-06	-1.93902	-2.7631e-10
103388939	rs59793431	8.34495e-11	0.732282	-0.908526	1.30877e-06	-1.46164	-0.992147
103388952	rs57687948	1.54449e-10	1.40865	-0.969268	2.75447e-06	-0.688041	-1.02161
103388999	rs2295828	4.76509e-12	-1.93238	-1.10679	7.48951e-07	-1.96613	-1.04582
103389003	rs2295829	5.36808e-12	-1.96127	-0.958748	8.77504e-07	-1.91962	-0.933925
103389214	rs1190225	5.37903e-12	-1.99565	-0.922333	1.06818e-06	-1.83936	-0.817559
103389354	rs533063234	2.99698e-11	-1.2003	-2.7631e-10	4.30733e-06	-1.26255	-2.7631e-10
103390383	rs1190226	4.23536e-12	-1.8058	-1.35122	7.76448e-07	-1.61879	-1.35711
103391058	rs79782458	2.65096e-11	-2.08776e-10	-1.32298	4.31849e-06	-2.08776e-10	-1.25997
103391698	rs1190227	3.53154e-12	-1.95431	-1.38444	5.19065e-07	-1.99595	-1.38265
103391743	rs1190228	3.54421e-12	-1.9457	-1.38948	5.14711e-07	-1.99809	-1.38893
103391983	rs141088722	6.06709e-11	-2.08776e-10	-0.495022	1.29677e-05	-2.08776e-10	-0.160407
103391985	rs79509853	2.32356e-10	0.847785	-2.7631e-10	1.03281e-05	-0.388002	-2.7631e-10
103392249	rs1190229	3.76565e-12	-1.88457	-1.38999	5.16374e-07	-1.99438	-1.38942
103392734	rs1190230	5.74453e-12	-1.54024	-1.312	1.17524e-06	-1.23324	-1.32816
103392740	rs143161971	4.01771e-11	-2.08776e-10	-0.907189	7.91304e-06	-2.08776e-10	-0.654361
103392839	rs28548211	5.80138e-12	-1.56071	-1.28168	7.88313e-07	-1.66694	-1.29379
103393043	rs143937911	1.51077e-11	-1.88528	-2.7631e-10	2.49895e-06	-1.807	-2.7631e-10
103393161	rs13379138	2.15899e-10	0.774323	-2.7631e-10	9.21111e-06	-0.502462	-2.7631e-10
103393594	rs1190232	3.67116e-12	-1.91102	-1.38896	6.41798e-07	-1.77716	-1.3892
103394546	rs142281462	6.16587e-11	-2.08776e-10	-0.478872	1.37459e-05	-2.08776e-10	-0.102134
103394926	rs139414729	2.47868e-11	-2.08776e-10	-1.39018	3.85721e-06	-2.08776e-10	-1.37293
103397055	rs1190233	9.38639e-12	-1.98645	-0.37478	1.60913e-06	-1.95165	-0.29553
103397120	rs34124488	1.62333e-11	-1.81342	-2.7631e-10	3.82231e-06	-1.38202	-2.7631e-10
103397631	rs117424118	1.46234e-11	-1.91787	-2.7631e-10	2.07951e-06	-1.99074	-2.7631e-10
103397898	rs34975594	2.45998e-11	-1.39775	-2.7631e-10	3.04488e-06	-1.60941	-2.7631e-10
103398015	rs34741668	5.14943e-11	-2.08776e-10	-0.659016	1.07426e-05	-2.08776e-10	-0.348652
103398034	rs6575935	4.60067e-12	-1.97037	-1.10391	6.19188e-07	-1.97396	-1.22825
103398706	rs1190234	4.52055e-12	-1.91861	-1.17324	7.12e-07	-1.97565	-1.0869
103398891	rs7857	4.65668e-12	-1.99385	-1.06833	6.4914e-07	-1.99849	-1.15649
103399202	rs35675176	2.50881e-11	-1.37809	-2.7631e-10	3.69413e-06	-1.41613	-2.7631e-10
103399448	rs4708	4.71276e-12	-1.95964	-1.09058	6.1802e-07	-1.98592	-1.21819
103400003	rs35064888	1.35597e-11	-1.99339	-2.7631e-10	2.0674e-06	-1.99658	-2.7631e-10
103400350	rs17101071	1.7817e-11	-1.72033	-2.7631e-10	2.06555e-06	-1.99748	-2.7631e-10
103400459	rs78341850	2.69973e-11	-2.08776e-10	-1.30475	4.4377e-06	-2.08776e-10	-1.23274
103400607	rs34429106	2.58061e-11	-2.08776e-10	-1.34987	4.10506e-06	-2.08776e-10	-1.31065
103400632	rs35626931	1.38208e-10	0.328274	-2.7631e-10	1.97753e-05	0.261564	-2.7631e-10
103400893	rs34519352	6.48857e-11	-2.08776e-10	-0.427859	1.18094e-05	-2.08776e-10	-0.253973
103400905	rs35566051	1.56024e-11	-1.85306	-2.7631e-10	2.0993e-06	-1.98127	-2.7631e-10
103401144	rs1190235	1.35654e-11	-1.99297	-2.7631e-10	2.12987e-06	-1.96681	-2.7631e-10
103401204	rs12432253	7.80219e-12	-1.84428	-0.701807	1.62253e-06	-1.78946	-0.449428
103401215	rs111639824	7.05169e-12	-1.94522	-0.702002	1.13116e-06	-1.84874	-0.750887
103401239	rs147558195	2.39596e-11	-1.42412	-2.7631e-10	2.79917e-06	-1.69355	-2.7631e-10
103401561	rs72704744	1.68246e-11	-1.77764	-2.7631e-10	2.10489e-06	-1.97861	-2.7631e-10
103401852	rs147733561	2.30325e-11	-1.46358	-2.7631e-10	2.48299e-06	-1.81341	-2.7631e-10
103401853	rs141103289	2.30325e-11	-1.46358	-2.7631e-10	2.48299e-06	-1.81341	-2.7631e-10
103401854	rs150243351	2.53451e-11	-1.3679	-2.7631e-10	2.63103e-06	-1.7555	-2.7631e-10
103401924	rs12884762	1.45521e-11	-1.92275	-2.7631e-10	2.18192e-06	-1.94267	-2.7631e-10
103402151	rs78396662	5.08875e-11	-0.670869	-2.7631e-10	6.98851e-06	-0.778604	-2.7631e-10
103402759	rs144995729	5.69453e-11	-2.08776e-10	-0.558395	1.01105e-05	-2.08776e-10	-0.409294
103403559	rs117703562	5.06888e-11	-2.08776e-10	-0.674782	8.90678e-06	-2.08776e-10	-0.536059
103403865	rs117516454	1.41942e-11	-1.94765	-2.7631e-10	2.30627e-06	-1.88724	-2.7631e-10
103403998	rs17101079	9.06449e-12	-1.71661	-0.679513	1.1826e-06	-1.99575	-0.559407
103404159	rs10129841	3.84154e-12	-1.95599	-1.29862	5.31503e-07	-1.99365	-1.36127
103404534	rs140405905	3.51827e-11	-2.08776e-10	-1.03993	4.67864e-06	-2.08776e-10	-1.17987
103404716	rs34201193	1.99571e-11	-1.6069	-2.7631e-10	3.29899e-06	-1.52925	-2.7631e-10
103404844	rs34057572	1.45426e-11	-1.9234	-2.7631e-10	2.31977e-06	-1.88141	-2.7631e-10
103405852	rs77448485	1.93439e-10	0.664474	-2.7631e-10	8.63637e-06	-0.56689	-2.7631e-10
103405929	rs116889152	1.40662e-11	-1.95671	-2.7631e-10	2.27511e-06	-1.90084	-2.7631e-10
103406075	rs17101081	1.7494e-11	-1.73863	-2.7631e-10	2.06332e-06	-1.99856	-2.7631e-10
103406148	rs188937393	2.49719e-11	-2.08776e-10	-1.38273	3.81637e-06	-2.08776e-10	-1.38357
103406368	rs2269317	1.29054e-11	-1.76958	-0.273261	2.94326e-06	-1.68966	0.0463089
103406766	rs36211133	5.71863e-11	-2.08776e-10	-0.554171	1.0157e-05	-2.08776e-10	-0.404708
103406789	rs36211132	2.65348e-11	-2.08776e-10	-1.32203	4.03282e-06	-2.08776e-10	-1.32841
103407008	rs34368992	5.13002e-11	-2.08776e-10	-0.662792	7.54428e-06	-2.08776e-10	-0.702082
103408064	rs34247805	5.19161e-11	-2.08776e-10	-0.650857	9.14252e-06	-2.08776e-10	-0.509936
103408463	rs34573169	1.6966e-11	-1.76927	-2.7631e-10	2.06571e-06	-1.9974	-2.7631e-10
103408550	rs35044711	1.69091e-11	-1.77263	-2.7631e-10	2.06623e-06	-1.99715	-2.7631e-10
103408619	rs2269318	1.17558e-11	-0.841332	-1.29481	8.41308e-07	-1.54754	-1.34813
103408813	rs79660967	1.32961e-10	0.289568	-2.7631e-10	4.77871e-05	1.14388	-2.7631e-10
103408900	rs8008231	3.95817e-12	-1.9592	-1.26551	5.43588e-07	-1.99263	-1.3398
103409050	rs1190236	1.62746e-11	-1.81088	-2.7631e-10	2.875e-06	-1.66682	-2.7631e-10
103409197	rs35191792	5.67578e-11	-2.08776e-10	-0.561693	1.00744e-05	-2.08776e-10	-0.412876
103409451	rs35336690	6.17033e-11	-2.08776e-10	-0.478148	1.10294e-05	-2.08776e-10	-0.32231
103409663	rs35880662	1.43087e-11	-1.93962	-2.7631e-10	2.07489e-06	-1.99296	-2.7631e-10
103409934	rs34111157	5.84941e-11	-2.08776e-10	-0.531561	1.04093e-05	-2.08776e-10	-0.380173
103410976	rs34105677	2.6505e-11	-1.32315	-2.7631e-10	2.59704e-06	-1.7685	-2.7631e-10
103411004	rs10135200	1.33052e-11	-1.79279	-0.219546	1.93693e-06	-1.99504	-0.066725
103411295	rs10135776	9.79601e-12	-1.78772	-0.530796	1.38523e-06	-1.99782	-0.399186
103411835	rs911627	5.78654e-12	-1.98524	-0.859712	7.57032e-07	-1.99729	-1.00393
103411857	rs10136124	1.83105e-11	-1.69301	-2.7631e-10	2.06657e-06	-1.99698	-2.7631e-10
103412101	rs10138676	1.94515e-11	-1.63256	-2.7631e-10	2.06508e-06	-1.99771	-2.7631e-10
103412268	rs2403107	4.94062e-12	-1.99794	-1.00506	6.78906e-07	-1.98564	-1.12451
103412379	rs11629076	3.75256e-12	-1.9404	-1.33765	6.25134e-07	-1.99755	-1.19512
103413249	rs34674693	5.1668e-11	-2.08776e-10	-0.655647	8.93257e-06	-2.08776e-10	-0.533168
103413454	rs8007077	1.70112e-11	-1.76662	-2.7631e-10	2.06533e-06	-1.99758	-2.7631e-10
103413534	rs34468732	1.76084e-10	0.570474	-2.7631e-10	1.28654e-05	-0.168331	-2.7631e-10
103413941	rs8007924	2.43106e-11	-1.54352	0.133946	3.0429e-06	-1.77692	0.166862
103414179	rs12886225	3.70124e-12	-1.90886	-1.38296	5.68851e-07	-1.97892	-1.30809
103414293	rs17101096	1.72538e-11	-1.75245	-2.7631e-10	2.06389e-06	-1.99828	-2.7631e-10
103415326	rs193030097	6.64838e-11	-2.08776e-10	-0.403529	1.19554e-05	-2.08776e-10	-0.241687
103415405	rs1885406	2.67021e-11	-1.54362	0.227881	3.34567e-06	-1.777	0.261791
103415714	rs2269319	2.94047e-11	-1.46499	0.245655	3.60186e-06	-1.72117	0.27975
103416096	rs12590961	1.85844e-11	-1.90512	0.226955	4.39413e-06	-1.83376	0.59116
103417030	rs12100549	1.6626e-11	-1.78952	-2.7631e-10	2.06973e-06	-1.99546	-2.7631e-10
103417173	rs530297378	6.26049e-11	-2.08776e-10	-0.463642	1.10384e-05	-2.08776e-10	-0.32149
103417519	rs9806052	8.72625e-12	-1.81427	-0.61988	1.26182e-06	-1.99529	-0.495029
103417894	rs139010932	1.34896e-11	-1.99856	-2.7631e-10	2.16296e-06	-1.95139	-2.7631e-10
103418573	rs35097278	1.27894e-10	0.250718	-2.7631e-10	4.56589e-05	1.09833	-2.7631e-10
103418810	rs34861753	6.20259e-11	-2.08776e-10	-0.472935	1.10918e-05	-2.08776e-10	-0.31667
103419521	rs35843384	6.64562e-11	-2.08776e-10	-0.403944	1.12412e-05	-2.08776e-10	-0.303288
103419574	rs12590818	3.36303e-11	-2.08776e-10	-1.08506	6.12019e-06	-2.08776e-10	-0.91128
103419913	rs139742094	1.45173e-10	0.377441	-2.7631e-10	2.47035e-05	0.484075	-2.7631e-10
103420408	rs34196575	6.54713e-11	-2.08776e-10	-0.418875	1.1759e-05	-2.08776e-10	-0.258249
103420839	rs34359399	6.26887e-11	-2.08776e-10	-0.462306	1.122e-05	-2.08776e-10	-0.305173
103422332	rs76222219	6.60052e-11	-2.08776e-10	-0.410752	1.18626e-05	-2.08776e-10	-0.249482
103422511	rs10131251	3.47773e-11	-1.44961	0.398087	4.08884e-06	-1.71005	0.395443
103422829	rs10131775	1.83045e-11	-1.69334	-2.7631e-10	2.06652e-06	-1.997	-2.7631e-10
103423073	rs143137101	1.82403e-11	-1.69686	-2.7631e-10	2.06602e-06	-1.99725	-2.7631e-10
103423127	rs147452606	6.20382e-11	-2.08776e-10	-0.472736	1.10941e-05	-2.08776e-10	-0.316455
103424085	rs2269320	3.0307e-11	-1.49056	0.301456	3.66043e-06	-1.73953	0.314234
103424854	rs10138056	1.67867e-11	-1.7799	-2.7631e-10	2.06755e-06	-1.99651	-2.7631e-10
103424897	rs10138133	8.25329e-12	-1.62218	-0.867697	9.64282e-07	-1.9952	-0.764045
103425119	rs17101099	1.70817e-11	-1.76248	-2.7631e-10	2.06482e-06	-1.99783	-2.7631e-10
103426095	rs34440792	1.64679e-11	-1.79907	-2.7631e-10	2.0724e-06	-1.99417	-2.7631e-10
103426231	rs117896117	6.41939e-11	-2.08776e-10	-0.438578	1.09641e-05	-2.08776e-10	-0.328248
103426418	rs35045068	5.90801e-12	-1.9973	-0.826878	7.81394e-07	-1.99196	-0.977587
103426473	rs7146987	1.80739e-11	-1.70602	-2.7631e-10	2.06491e-06	-1.99779	-2.7631e-10
103427159	rs75487345	3.62826e-11	-2.08776e-10	-1.00915	6.59743e-06	-2.08776e-10	-0.836192
103427555	rs10136828	1.77741e-11	-1.72274	-2.7631e-10	2.06361e-06	-1.99842	-2.7631e-10
103428169	rs150187561	2.32127e-11	-1.45579	-2.7631e-10	2.41923e-06	-1.83942	-2.7631e-10
103428651	rs35433615	6.66734e-11	-2.08776e-10	-0.40068	1.19922e-05	-2.08776e-10	-0.238614
103428691	rs34790978	2.81509e-11	-1.26291	-2.7631e-10	4.74963e-06	-1.1648	-2.7631e-10
103429052	rs35628388	4.36454e-12	-1.99853	-1.12844	6.16343e-07	-1.97594	-1.23088
103429096	rs36042291	2.1022e-10	0.747669	-2.7631e-10	2.9905e-05	0.675154	-2.7631e-10
103429307	rs35516327	6.44967e-11	-2.08776e-10	-0.433872	1.15701e-05	-2.08776e-10	-0.274444
103429420	rs34301396	1.83766e-11	-1.68941	-2.7631e-10	2.06713e-06	-1.99671	-2.7631e-10
103429772	rs35162324	1.50529e-11	-1.88891	-2.7631e-10	2.09468e-06	-1.98347	-2.7631e-10
103429786	rs34407983	1.70944e-11	-1.76174	-2.7631e-10	2.06473e-06	-1.99787	-2.7631e-10
103429825	rs2285013	8.14605e-12	-1.62482	-0.87813	9.27235e-07	-1.99544	-0.802976
103430547	rs3818287	1.66112e-11	-1.99498	0.204571	3.57921e-06	-1.98972	0.541986
103430596	rs35128285	1.54504e-11	-1.86285	-2.7631e-10	3.48042e-06	-1.47572	-2.7631e-10
103430644	rs34360601	2.21393e-11	-1.50313	-2.7631e-10	5.94319e-06	-0.940627	-2.7631e-10
103431009	rs34830106	7.40976e-11	-2.08776e-10	-0.295103	1.34361e-05	-2.08776e-10	-0.124929
103431472	rs7145178	3.19782e-11	-1.56304	0.42761	3.94813e-06	-1.79048	0.440854
103431516	rs7145212	3.41254e-11	-1.3658	0.295358	3.98488e-06	-1.64848	0.308112
103431758	rs74379070	8.09724e-11	-2.08776e-10	-0.206377	1.41862e-05	-2.08776e-10	-0.0705996
103431870	rs7147226	1.67164e-11	-1.80058	0.0164809	1.71107e-06	-1.96287	-0.222886
103432879	rs77574823	2.82954e-11	-2.08776e-10	-1.25779	5.53375e-06	-2.08776e-10	-1.01201
103433263	rs28368893	1.72791e-11	-1.75099	-2.7631e-10	2.06379e-06	-1.99833	-2.7631e-10
103433286	rs34444394	1.37185e-11	-1.98174	-2.7631e-10	2.23906e-06	-1.91682	-2.7631e-10
103433292	rs138261039	6.21875e-11	-2.08776e-10	-0.470332	1.1123e-05	-2.08776e-10	-0.313854
103433706	rs36081540	6.31522e-11	-2.08776e-10	-0.454939	1.13097e-05	-2.08776e-10	-0.297208
103433816	rs911630	2.43204e-11	-1.78305	0.373885	2.47387e-06	-1.95521	0.138125
103433840	rs36043797	7.42942e-11	-2.08776e-10	-0.292453	1.34744e-05	-2.08776e-10	-0.122082
103433987	rs34738319	5.43767e-12	-1.9985	-0.90864	7.32941e-07	-1.98156	-1.052
103434073	rs34389765	1.43481e-11	-1.93687	-2.7631e-10	2.15585e-06	-1.95469	-2.7631e-10
103434530	rs2093414	3.59496e-11	-1.27854	0.260176	4.21755e-06	-1.58285	0.299235
103434739	rs2896462	1.63661e-11	-1.80528	-2.7631e-10	2.07443e-06	-1.99319	-2.7631e-10
103435553	rs35571549	7.99806e-11	-2.08776e-10	-0.218702	1.45847e-05	-2.08776e-10	-0.0429026
103436183	rs17101116	1.7494e-11	-1.73863	-2.7631e-10	2.06332e-06	-1.99856	-2.7631e-10
103436407	rs34942469	2.61426e-11	-2.08776e-10	-1.33692	3.82589e-06	-2.08776e-10	-1.38108
103437480	rs34907998	6.41611e-11	-2.08776e-10	-0.439089	1.15051e-05	-2.08776e-10	-0.280079
103437545	rs34838123	1.47941e-11	-1.90626	-2.7631e-10	2.33166e-06	-1.87629	-2.7631e-10
103437630	rs12897281	6.68657e-12	-1.99797	-0.702411	8.84403e-07	-1.99856	-0.847151
103438648	rs117070914	2.64994e-11	-2.08776e-10	-1.32337	3.94849e-06	-2.08776e-10	-1.34954
103438888	rs3783387	2.48876e-11	-2.08776e-10	-1.38612	3.82354e-06	-2.08776e-10	-1.3817
103438905	rs4398049	1.13829e-11	-1.89417	-0.2742	1.3517e-06	-1.98921	-0.432293
103438939	rs28668167	1.66068e-11	-1.79067	-2.7631e-10	2.10274e-06	-1.97963	-2.7631e-10
103439126	rs35880350	7.61387e-11	-2.08776e-10	-0.267929	1.01045e-05	-2.08776e-10	-0.409888
103439192	rs34613374	1.36754e-11	-1.98489	-2.7631e-10	2.4469e-06	-1.82805	-2.7631e-10
103439910	rs2239660	2.38075e-11	-1.70175	0.271266	2.66397e-06	-1.96769	0.224631
103439994	rs149278269	7.04838e-11	-0.345103	-2.7631e-10	8.02223e-06	-0.640655	-2.7631e-10
103440110	rs34994215	2.90449e-11	-2.08776e-10	-1.23164	5.7283e-06	-2.08776e-10	-0.977454
103440684	rs17101126	2.4343e-11	-1.40824	-2.7631e-10	2.13156e-06	-1.96602	-2.7631e-10
103440835	rs181727129	1.20571e-10	-2.08776e-10	0.191756	2.74639e-05	-2.08776e-10	0.590001
103441506	rs34900267	1.40612e-11	-1.95707	-2.7631e-10	2.13798e-06	-1.96301	-2.7631e-10
103441712	rs33999923	6.73817e-11	-2.08776e-10	-0.390113	1.20514e-05	-2.08776e-10	-0.233693
103441837	rs34318352	1.50768e-11	-1.88733	-2.7631e-10	2.11408e-06	-1.97425	-2.7631e-10
103442209	rs35953480	4.03571e-11	-1.91303	1.01031	5.83588e-06	-1.99429	1.03545
103442995	rs35459127	1.3779e-11	-1.97734	-2.7631e-10	2.06356e-06	-1.99844	-2.7631e-10
103443232	rs2285014	3.58565e-12	-1.99703	-1.32652	5.55605e-07	-1.94115	-1.36942
103443352	rs192018318	2.70025e-11	-1.30456	-2.7631e-10	4.31782e-06	-1.26012	-2.7631e-10
103443505	rs35625223	1.66183e-11	-1.78998	-2.7631e-10	2.06354e-06	-1.99845	-2.7631e-10
103443533	rs28623763	1.36332e-11	-1.98798	-2.7631e-10	2.24353e-06	-1.91482	-2.7631e-10
103443561	rs1977233	1.98602e-11	-1.99758	0.385809	4.59745e-06	-1.99779	0.800423
103443578	rs35901984	4.91102e-12	-1.72635	-1.28265	6.99245e-07	-1.83897	-1.24165
103443585	rs35576761	3.78271e-11	-2.08776e-10	-0.96746	6.94376e-06	-2.08776e-10	-0.785029
103444161	rs34284171	1.36635e-11	-1.98576	-2.7631e-10	2.19369e-06	-1.93729	-2.7631e-10
103444293	rs17589695	1.73088e-11	-1.74927	-2.7631e-10	2.06539e-06	-1.99755	-2.7631e-10
103445296	rs2301124	4.4399e-12	-1.88571	-1.22415	7.61911e-07	-1.99644	-0.99836
103445844	rs78825109	1.37565e-11	-1.97898	-2.7631e-10	2.19892e-06	-1.93491	-2.7631e-10
103445909	rs12892877	1.47637e-11	-1.90831	-2.7631e-10	2.5707e-06	-1.77869	-2.7631e-10
103447800	rs138371635	1.41445e-11	-1.95116	-2.7631e-10	2.12713e-06	-1.9681	-2.7631e-10
103447973	rs117085326	1.64989e-11	-1.7972	-2.7631e-10	2.06697e-06	-1.99679	-2.7631e-10
103448070	rs7152460	7.49013e-12	-1.80954	-0.777359	1.08858e-06	-1.97746	-0.660547
103448539	rs139861451	1.41731e-11	-1.94914	-2.7631e-10	2.12377e-06	-1.96968	-2.7631e-10
103448971	rs28731078	1.70001e-11	-1.76727	-2.7631e-10	2.06367e-06	-1.99838	-2.7631e-10
103449032	rs28760288	1.78653e-11	-1.71763	-2.7631e-10	2.07139e-06	-1.99465	-2.7631e-10
103449538	rs114320872	1.64874e-10	0.504694	-2.7631e-10	1.18466e-05	-0.250829	-2.7631e-10
103449773	rs2269322	5.06116e-12	-1.85516	-1.12373	8.70321e-07	-1.98706	-0.874701
103450695	rs28655094	1.78653e-11	-1.71763	-2.7631e-10	2.07139e-06	-1.99465	-2.7631e-10
103450958	rs34334082	3.5248e-11	-1.03808	-2.7631e-10	1.1806e-05	-0.254261	-2.7631e-10
103451110	rs34674389	8.09114e-11	-2.08776e-10	-0.207131	1.48738e-05	-2.08776e-10	-0.0232719
103451713	rs1885407	2.50368e-11	-1.91995	0.539813	5.66104e-06	-1.9211	0.931833
103452293	rs35106689	4.76579e-12	-1.97105	-1.06797	6.68742e-07	-1.98422	-1.14101
103453067	rs35202201	1.57803e-11	-1.84173	-2.7631e-10	2.14208e-06	-1.96109	-2.7631e-10
103453109	rs3818288	4.99583e-12	-1.87209	-1.11979	8.40253e-07	-1.93445	-0.962476
103453133	rs34984304	4.21783e-11	-2.08776e-10	-0.85858	7.84151e-06	-2.08776e-10	-0.663441
103453393	rs34644161	2.19751e-11	-1.51058	-2.7631e-10	2.3425e-06	-1.87165	-2.7631e-10
103454053	rs12323545	1.70001e-11	-1.76727	-2.7631e-10	2.06367e-06	-1.99838	-2.7631e-10
103454328	rs7156234	2.58447e-11	-1.7537	0.40532	3.76858e-06	-1.99782	0.601642
103454436	rs35409866	3.53644e-11	-2.08776e-10	-1.03478	6.06186e-06	-2.08776e-10	-0.920856
103455008	rs10140685	1.71718e-11	-1.75722	-2.7631e-10	2.06447e-06	-1.998	-2.7631e-10
103455099	rs144821547	1.43121e-11	-1.93938	-2.7631e-10	2.06752e-06	-1.99652	-2.7631e-10
103455221	rs12434482	2.94057e-11	-2.08776e-10	-1.2193	4.93031e-06	-2.08776e-10	-1.12747
103455349	rs10140827	1.73088e-11	-1.74927	-2.7631e-10	2.06539e-06	-1.99755	-2.7631e-10
103455892	rs117684165	2.49128e-11	-1.38511	-2.7631e-10	2.51611e-06	-1.80016	-2.7631e-10
103456039	rs143685745	1.77604e-11	-1.72352	-2.7631e-10	2.81451e-06	-1.68808	-2.7631e-10
103456456	rs118066075	1.58972e-11	-1.83435	-2.7631e-10	2.065e-06	-1.99774	-2.7631e-10
103456488	rs114135501	1.73088e-11	-1.74927	-2.7631e-10	2.06539e-06	-1.99755	-2.7631e-10
103456702	rs74085588	7.95007e-12	-1.79952	-0.727788	1.15142e-06	-1.97533	-0.606546
103457138	rs138747164	1.4316e-11	-1.93911	-2.7631e-10	2.13789e-06	-1.96305	-2.7631e-10
103458082	rs11160709	8.35041e-11	-2.08776e-10	-0.175591	1.53865e-05	-2.08776e-10	0.0106156
103458124	rs116941315	4.00996e-11	-0.909121	-2.7631e-10	4.0173e-06	-1.33226	-2.7631e-10
103458277	rs114588484	1.67806e-11	-1.78027	-2.7631e-10	2.0633e-06	-1.99856	-2.7631e-10
103458375	rs144182293	2.58578e-11	-2.08776e-10	-1.34787	3.81336e-06	-2.08776e-10	-1.38436
103459051	rs75051938	3.25483e-11	-0.729495	-0.388267	4.00629e-06	-1.05603	-0.278972
103460197	rs28696240	1.92685e-11	-1.64201	-2.7631e-10	2.09827e-06	-1.98176	-2.7631e-10
103460199	rs28656240	1.92685e-11	-1.64201	-2.7631e-10	2.09827e-06	-1.98176	-2.7631e-10
103460215	rs2269323	3.5783e-12	-1.99852	-1.32708	5.58491e-07	-1.93674	-1.36865
103460725	rs17101142	3.54674e-11	-0.651095	-0.380777	4.36358e-06	-0.988308	-0.261271
103461103	rs34217945	8.70742e-11	-0.133725	-2.7631e-10	7.36608e-06	-0.725986	-2.7631e-10
103461307	rs34873665	1.97414e-11	-1.61777	-2.7631e-10	2.78132e-06	-1.69995	-2.7631e-10
103461566	rs28689806	1.36946e-11	-1.98349	-2.7631e-10	2.18346e-06	-1.94196	-2.7631e-10
103461702	rs13379309	1.68848e-11	-1.77407	-2.7631e-10	2.06338e-06	-1.99852	-2.7631e-10
103461763	rs13379310	3.57598e-12	-1.99834	-1.3279	5.61786e-07	-1.9293	-1.37021
103461932	rs13379319	3.62285e-12	-1.99828	-1.31494	5.68846e-07	-1.92442	-1.3626
103461951	rs17101145	3.62285e-12	-1.99828	-1.31494	5.68846e-07	-1.92442	-1.3626
103462105	rs35130922	3.15637e-11	-2.08776e-10	-1.14848	4.71361e-06	-2.08776e-10	-1.17242
103462354	rs34046954	8.57987e-11	-0.148482	-2.7631e-10	7.27687e-06	-0.738171	-2.7631e-10
103462518	rs34781435	1.43648e-11	-1.9357	-2.7631e-10	2.72423e-06	-1.72069	-2.7631e-10
103462558	rs56285866	1.99626e-11	-1.60663	-2.7631e-10	2.4586e-06	-1.82328	-2.7631e-10
103462580	rs35775421	6.08642e-11	-0.491841	-2.7631e-10	9.55211e-06	-0.466111	-2.7631e-10
103462672	rs12889010	4.58196e-12	-1.89588	-1.18248	7.50954e-07	-1.99554	-1.01374
103463102	rs9806109	3.65404e-12	-1.9984	-1.30626	5.68418e-07	-1.93052	-1.35725
103463561	rs7157813	2.69985e-11	-0.658181	-0.646525	7.02132e-06	-0.524463	-0.249459
103463599	rs17101146	8.14863e-12	-1.78113	-0.721506	1.15618e-06	-1.97804	-0.599714
103463661	rs117525506	3.11635e-11	-2.08776e-10	-1.16124	4.65691e-06	-2.08776e-10	-1.18452
103463712	rs149124842	1.55077e-11	-1.85915	-2.7631e-10	2.41912e-06	-1.83947	-2.7631e-10
103463994	rs74667857	1.64659e-11	-1.79919	-2.7631e-10	2.06421e-06	-1.99812	-2.7631e-10
103464155	rs9806025	1.72571e-11	-1.75226	-2.7631e-10	2.06332e-06	-1.99856	-2.7631e-10
103464156	rs9805883	1.7318e-11	-1.74874	-2.7631e-10	2.0633e-06	-1.99856	-2.7631e-10
103464695	rs2301125	3.6344e-12	-1.99787	-1.31218	5.73917e-07	-1.91723	-1.36092
103465679	rs72704752	1.35948e-11	-1.9908	-2.7631e-10	2.08066e-06	-1.99019	-2.7631e-10
103466048	rs35954043	2.71505e-11	-1.29909	-2.7631e-10	2.98922e-06	-1.62786	-2.7631e-10
103466633	rs17101149	1.39759e-11	-1.96315	-2.7631e-10	2.16963e-06	-1.94832	-2.7631e-10
103467191	rs10139535	1.687e-11	-1.77495	-2.7631e-10	2.06336e-06	-1.99854	-2.7631e-10
103468305	rs749782	8.70933e-12	-1.70472	-0.731369	1.12327e-06	-1.99619	-0.610441
103468407	rs34227020	2.65704e-11	-2.08776e-10	-1.32069	4.03672e-06	-2.08776e-10	-1.32744
103468597	rs2269324	5.27907e-12	-1.6645	-1.27224	1.02524e-06	-1.5707	-1.12725
103468989	rs35427844	1.34897e-11	-1.99856	-2.7631e-10	2.06679e-06	-1.99687	-2.7631e-10
103469233	rs36040787	2.12441e-11	-1.5444	-2.7631e-10	2.89003e-06	-1.66161	-2.7631e-10
103469371	rs2269325	5.09022e-12	-1.9472	-1.02597	6.94449e-07	-1.96596	-1.12154
103470424	rs34793989	1.47719e-10	-2.08776e-10	0.394824	2.82762e-05	-2.08776e-10	0.61915
103470647	rs10144671	1.38616e-11	-1.97137	-2.7631e-10	2.19357e-06	-1.93734	-2.7631e-10
103471109	rs34824325	1.35021e-11	-1.99764	-2.7631e-10	2.08143e-06	-1.98982	-2.7631e-10
103471138	rs7151784	1.39054e-11	-1.96821	-2.7631e-10	2.18368e-06	-1.94186	-2.7631e-10
103471156	rs8013731	1.69827e-11	-1.76829	-2.7631e-10	2.06362e-06	-1.99841	-2.7631e-10
103471322	rs148814019	1.42265e-11	-1.94538	-2.7631e-10	2.06433e-06	-1.99807	-2.7631e-10
103471461	rs369894140	1.50711e-10	-2.08776e-10	0.41488	2.88843e-05	-2.08776e-10	0.640426
103471765	rs113592900	1.03123e-11	-1.53778	-0.729372	1.65193e-06	-1.65091	-0.570022
103472184	rs138014493	1.62687e-11	-1.81125	-2.7631e-10	2.92071e-06	-1.65104	-2.7631e-10
103472190	rs10138567	1.7043e-11	-1.76474	-2.7631e-10	2.07939e-06	-1.9908	-2.7631e-10
103472370	rs560612211	1.5707e-10	-2.08776e-10	0.456207	3.01781e-05	-2.08776e-10	0.684244
103472784	rs147642158	2.55008e-11	-2.08776e-10	-1.36178	4.03878e-06	-2.08776e-10	-1.32693
103473039	rs142173521	1.44627e-11	-1.92892	-2.7631e-10	2.10927e-06	-1.97653	-2.7631e-10
103474291	rs10134342	3.64523e-12	-1.98381	-1.32326	5.42933e-07	-1.97501	-1.35863
103474578	rs17666599	1.58068e-11	-1.84004	-2.7631e-10	2.07325e-06	-1.99376	-2.7631e-10
103474623	rs35540138	1.55842e-10	-2.08776e-10	0.448359	2.99281e-05	-2.08776e-10	0.675925
103475202	rs8016439	1.42538e-11	-1.97517	0.0317125	2.78498e-06	-1.93127	0.23264
103475228	rs34324543	1.3499e-11	-1.99787	-2.7631e-10	2.33709e-06	-1.87397	-2.7631e-10
103475289	rs10148346	1.41504e-11	-1.95074	-2.7631e-10	2.14217e-06	-1.96105	-2.7631e-10
103475474	rs35897010	2.35302e-11	-1.4422	-2.7631e-10	3.24113e-06	-1.54695	-2.7631e-10
103475658	rs872945	4.97007e-12	-1.99308	-1.00397	7.08113e-07	-1.99632	-1.0717
103476323	rs567818049	1.68543e-11	-1.77588	-2.7631e-10	2.605e-06	-1.76544	-2.7631e-10
103476438	rs2269326	3.35431e-11	-0.631218	-0.456437	4.09766e-06	-0.971087	-0.341369
103476876	rs17101161	1.67962e-11	-1.77933	-2.7631e-10	2.0633e-06	-1.99856	-2.7631e-10
103477422	rs7145445	5.02754e-12	-1.99174	-0.993817	7.15066e-07	-1.9958	-1.06245
103477505	rs7146918	1.38006e-11	-1.97577	-2.7631e-10	2.2092e-06	-1.93024	-2.7631e-10
103477791	rs6575938	4.92728e-12	-1.67258	-1.33312	9.7874e-07	-1.37908	-1.36528
103478019	rs114805017	1.43938e-11	-1.93369	-2.7631e-10	2.11523e-06	-1.97371	-2.7631e-10
103478666	rs1570257	1.3791e-11	-1.97647	-2.7631e-10	2.2119e-06	-1.92902	-2.7631e-10
103478862	rs34005156	2.04166e-11	-1.97915	0.395008	4.12962e-06	-1.92403	0.619346
103479900	rs3260	1.70562e-11	-1.9072	0.143231	2.96852e-06	-1.98644	0.351633
103480017	rs12881741	1.3844e-11	-1.97263	-2.7631e-10	2.29565e-06	-1.89186	-2.7631e-10
103480056	rs35864317	4.97947e-12	-1.97374	-1.02142	6.96995e-07	-1.98051	-1.10334
103480172	rs75732376	3.64558e-11	-2.08776e-10	-1.00438	5.88426e-06	-2.08776e-10	-0.950591
103480919	rs35032793	2.21219e-11	-1.50392	-2.7631e-10	2.68906e-06	-1.73368	-2.7631e-10
103481677	rs10047845	2.50199e-11	-1.38082	-2.7631e-10	5.98951e-06	-0.932863	-2.7631e-10
103481907	rs118174714	3.43459e-11	-2.08776e-10	-1.064	6.01808e-06	-2.08776e-10	-0.928103
103482441	rs2403109	2.20352e-10	0.16749	0.627252	6.03532e-05	0.237516	1.13983
103482781	rs72704754	2.43936e-11	-1.40616	-2.7631e-10	2.61725e-06	-1.76075	-2.7631e-10
103483181	rs111279024	2.43052e-11	-1.4098	-2.7631e-10	5.76518e-06	-0.971036	-2.7631e-10
103483631	rs117515502	4.78342e-11	-0.732746	-2.7631e-10	7.60865e-06	-0.693586	-2.7631e-10
103483881	rs7142173	4.96745e-12	-1.64953	-1.34805	1.01271e-06	-1.33644	-1.37381
103484221	rs117962882	2.0417e-11	-1.58412	-2.7631e-10	3.47801e-06	-1.47641	-2.7631e-10
103484440	rs2285017	2.70146e-11	-0.665935	-0.638173	3.31134e-06	-1.00115	-0.524367
103484590	rs35165605	2.17292e-10	-2.08776e-10	0.780758	4.25355e-05	-2.08776e-10	1.02747
103484784	rs35030701	2.21619e-11	-1.50211	-2.7631e-10	2.6575e-06	-1.74549	-2.7631e-10
103484825	rs751837	2.90296e-11	-1.51911	0.286935	1.1341e-05	-0.77129	0.476846
103485147	rs11627664	3.67034e-12	-1.99856	-1.30164	5.88324e-07	-1.99855	-1.2548
103485459	rs6575939	1.38947e-11	-1.96898	-2.7631e-10	2.186e-06	-1.9408	-2.7631e-10
103485472	rs117234924	6.36917e-11	-0.446432	-2.7631e-10	1.07779e-05	-0.345377	-2.7631e-10
103485652	rs1106679	2.83023e-11	-1.52608	0.268534	1.09994e-05	-0.782459	0.457428
103485975	rs6575940	2.6791e-11	-1.97651	0.664089	5.46399e-06	-1.92895	0.904258
103486151	rs8020700	2.48801e-11	-1.98769	0.60127	5.24382e-06	-1.90366	0.83784
103486375	rs8021471	2.98282e-11	-1.43699	0.231957	1.09786e-05	-0.745742	0.418813
103486610	rs17101195	2.50199e-11	-1.38082	-2.7631e-10	5.98951e-06	-0.932863	-2.7631e-10
103486627	rs17101197	2.40379e-11	-1.98453	0.563682	4.99662e-06	-1.91218	0.798072
103486918	rs7160433	2.82804e-11	-1.49789	0.239573	1.1159e-05	-0.737483	0.426855
103487580	rs183567283	2.113e-10	-2.08776e-10	0.752794	4.12984e-05	-2.08776e-10	0.997951
103487972	rs7149629	1.36372e-11	-1.98769	-2.7631e-10	2.26871e-06	-1.90366	-2.7631e-10
103488068	rs17101201	2.4517e-11	-1.40112	-2.7631e-10	6.16031e-06	-0.904745	-2.7631e-10
103488559	rs142705425	1.52335e-11	-1.87699	-2.7631e-10	2.37334e-06	-1.85857	-2.7631e-10
103488801	rs7151218	2.53125e-11	-1.36919	-2.7631e-10	5.55786e-06	-1.00766	-2.7631e-10
103489096	rs138631708	1.34906e-11	-1.99849	-2.7631e-10	2.12944e-06	-1.96701	-2.7631e-10
103489141	rs149303172	4.68787e-11	-2.08776e-10	-0.752924	7.11223e-06	-2.08776e-10	-0.761057
103489305	rs74564248	2.25929e-10	-2.08776e-10	0.819736	4.43212e-05	-2.08776e-10	1.06859
103490305	rs35084986	2.22901e-11	-1.52545	0.0291084	8.54748e-06	-0.781455	0.20422
103490523	rs34519016	2.14606e-10	-2.08776e-10	0.768318	4.19807e-05	-2.08776e-10	1.01434
103490892	rs2896463	2.44761e-11	-1.40279	-2.7631e-10	5.81874e-06	-0.961789	-2.7631e-10
103490911	rs35303103	1.96649e-10	-2.08776e-10	0.680935	3.82802e-05	-2.08776e-10	0.922059
103491050	rs34083811	1.42958e-11	-1.94052	-2.7631e-10	2.12484e-06	-1.96918	-2.7631e-10
103491167	rs34047180	1.2774e-10	0.249509	-2.7631e-10	2.01257e-05	0.279126	-2.7631e-10
103491628	rs10150442	4.98518e-11	-0.78757	0.0961377	2.8162e-05	0.29464	0.320461
103491785	rs148967435	1.60857e-11	-1.82256	-2.7631e-10	2.23692e-06	-1.91777	-2.7631e-10
103492436	rs10130314	2.53389e-11	-1.98948	0.621331	5.38638e-06	-1.89806	0.859057
103492979	rs2403110	2.504e-11	-1.38001	-2.7631e-10	5.99584e-06	-0.931807	-2.7631e-10
103493060	rs34508350	3.96514e-12	-1.96176	-1.26119	6.26839e-07	-1.88984	-1.3001
103493472	rs34471991	2.18264e-10	-2.08776e-10	0.785219	4.27362e-05	-2.08776e-10	1.03217
103493868	rs10134022	7.30131e-12	-1.58482	-1.02761	1.00837e-06	-1.79808	-0.916461
103494415	rs10149028	7.94146e-12	-1.49507	-1.03332	1.06912e-06	-1.72229	-0.933751
103494612	rs10137179	2.84706e-11	-1.96903	0.717421	5.71306e-06	-1.94072	0.960601
103495695	rs34150410	1.34951e-11	-1.99816	-2.7631e-10	2.10425e-06	-1.97892	-2.7631e-10
103495936	rs34528213	3.61767e-12	-1.99856	-1.3161	5.82933e-07	-1.99641	-1.26615
103495963	rs7144194	3.7809e-11	-0.785083	-0.182857	5.19081e-06	-1.24384	0.167855
103496099	rs187395745	1.43923e-11	-1.93379	-2.7631e-10	2.4115e-06	-1.84262	-2.7631e-10
103496808	rs117883821	1.62966e-11	-1.80953	-2.7631e-10	2.71795e-06	-1.72299	-2.7631e-10
103496809	rs117132163	1.62637e-11	-1.81155	-2.7631e-10	2.71132e-06	-1.72543	-2.7631e-10
103498916	rs112785147	1.37554e-11	-1.97906	-2.7631e-10	2.22257e-06	-1.92421	-2.7631e-10
103498927	rs117808248	2.41638e-10	-2.08776e-10	0.886953	4.75764e-05	-2.08776e-10	1.13946
103499126	rs143582903	4.24e-11	-2.08776e-10	-0.853338	8.24249e-06	-2.08776e-10	-0.613569
103499431	rs113710685	2.21416e-11	-1.99758	0.494551	3.59466e-06	-1.96025	0.51683
103499612	rs8005264	4.29887e-12	-1.99712	-1.14501	6.25311e-07	-1.99405	-1.19833
103500100	rs10138826	2.96395e-11	-1.96135	0.749973	5.85582e-06	-1.95041	0.994973
103501120	rs8005816	2.98749e-11	-1.95762	0.75415	5.8579e-06	-1.95446	0.999383
103501915	rs144734206	1.49246e-11	-1.89747	-2.7631e-10	2.06532e-06	-1.99759	-2.7631e-10
103501919	rs184560033	1.38657e-11	-1.97107	-2.7631e-10	2.13389e-06	-1.96493	-2.7631e-10
103501952	rs60007237	2.97672e-11	-1.96315	0.756068	5.90598e-06	-1.94832	1.00141
103501973	rs12887150	7.31755e-12	-1.49742	-1.11279	9.67329e-07	-1.7012	-1.05489
103502308	rs79102904	3.02241e-11	-1.96135	0.769503	5.97779e-06	-1.95041	1.01559
103502358	rs191460522	2.37165e-10	-2.08776e-10	0.868271	4.66486e-05	-2.08776e-10	1.11977
103502421	rs367666696	2.52269e-10	-2.08776e-10	0.930012	4.97847e-05	-2.08776e-10	1.18484
103502553	rs112869681	7.78804e-11	-0.245312	-2.7631e-10	8.73615e-06	-0.555402	-2.7631e-10
103502576	rs28638769	2.98855e-11	-1.96315	0.760035	5.93076e-06	-1.94832	1.0056
103502615	rs6575941	2.09422e-11	-0.420699	-1.13802	4.56877e-06	-0.191909	-1.01172
103503193	rs35940210	2.20836e-10	-2.08776e-10	0.796936	4.32678e-05	-2.08776e-10	1.04454
103503281	rs577769813	1.94882e-11	-1.63068	-2.7631e-10	4.6626e-06	-1.1833	-2.7631e-10
103503352	rs35485315	2.67915e-11	-0.699638	-0.612765	3.39611e-06	-1.03028	-0.469962
103503832	rs34621171	3.69656e-11	-2.08776e-10	-0.990498	5.28137e-06	-2.08776e-10	-1.05869
103504087	rs117671917	1.56753e-11	-1.8484	-2.7631e-10	2.2294e-06	-1.92114	-2.7631e-10
103504193	rs117911063	3.65041e-10	1.29952	-2.7631e-10	0.00011708	2.03999	-2.7631e-10
103504309	rs368745132	2.58158e-10	-2.08776e-10	0.953086	5.10096e-05	-2.08776e-10	1.20914
103504569	rs138918133	1.3675e-11	-1.98491	-2.7631e-10	2.25159e-06	-1.91123	-2.7631e-10
103505405	rs113619989	1.8891e-11	-1.6618	-2.7631e-10	2.55411e-06	-1.78517	-2.7631e-10
103505657	rs7146323	4.11789e-12	-1.99818	-1.18697	5.99565e-07	-1.9961	-1.23833
103506312	rs150951240	2.48028e-10	-2.08776e-10	0.913056	4.89032e-05	-2.08776e-10	1.16697
103506367	rs117518445	2.48028e-10	-2.08776e-10	0.913056	4.89032e-05	-2.08776e-10	1.16697
103507093	rs10150774	3.11231e-11	-1.96826	0.805724	6.26444e-06	-1.94179	1.05381
103507265	rs78259865	3.16605e-11	-2.08776e-10	-1.14542	4.68852e-06	-2.08776e-10	-1.17775
103507914	rs61731157	1.37386e-11	-1.98028	-2.7631e-10	2.228e-06	-1.92177	-2.7631e-10
103507964	rs183066628	2.30716e-10	-2.08776e-10	0.8407	4.5312e-05	-2.08776e-10	1.0907
103508310	rs147427521	2.36998e-10	-2.08776e-10	0.867564	4.66139e-05	-2.08776e-10	1.11903
103509187	rs79784077	4.67092e-11	-2.08776e-10	-0.756545	9.0975e-06	-2.08776e-10	-0.514872
103509779	rs56077261	3.42561e-11	-1.06662	-2.7631e-10	3.75976e-06	-1.39852	-2.7631e-10
103510199	rs76658555	2.82344e-11	-2.08776e-10	-1.25995	4.38892e-06	-2.08776e-10	-1.24379
103510486	rs117252774	2.66952e-10	-2.08776e-10	0.986584	5.2841e-05	-2.08776e-10	1.24442
103510776	rs6575942	3.05862e-11	-1.95677	0.776831	5.99459e-06	-1.95534	1.02332
103510909	rs187512378	2.60819e-10	-2.08776e-10	0.963339	5.15634e-05	-2.08776e-10	1.21994
103510982	rs376975089	2.61394e-10	-2.08776e-10	0.965542	5.16831e-05	-2.08776e-10	1.22226
103511282	rs75314313	2.90515e-11	-2.08776e-10	-1.23141	4.55112e-06	-2.08776e-10	-1.2075
103512000	rs142973466	2.39112e-10	-2.08776e-10	0.876448	4.70524e-05	-2.08776e-10	1.12839
103512098	rs117278663	2.45668e-10	-2.08776e-10	0.903496	4.84131e-05	-2.08776e-10	1.1569
103512361	rs2285018	2.88798e-10	-2.08776e-10	1.06524	5.74013e-05	-2.08776e-10	1.32719
103512672	rs117069375	2.4011e-10	-2.08776e-10	0.880613	4.72595e-05	-2.08776e-10	1.13278
103512807	rs35887478	1.39602e-11	-1.96428	-2.7631e-10	2.23661e-06	-1.91791	-2.7631e-10
103514237	rs574897939	2.96247e-10	-2.08776e-10	1.09071	5.89598e-05	-2.08776e-10	1.35398
103514270	rs146208229	1.56052e-11	-1.85288	-2.7631e-10	2.18796e-06	-1.9399	-2.7631e-10
103514387	rs10144590	3.42737e-12	-1.99334	-1.37536	5.31262e-07	-1.96667	-1.3887
103514538	rs62006932	1.62926e-09	2.79539	-2.7631e-10	0.000519222	3.52946	-2.7631e-10
103514855	rs572277702	2.84235e-10	-2.08776e-10	1.04932	5.64476e-05	-2.08776e-10	1.31044
103515452	rs79489394	1.36607e-11	-1.98596	-2.7631e-10	2.25774e-06	-1.90851	-2.7631e-10
103515589	rs117811459	2.82608e-11	-2.08776e-10	-1.25901	5.42734e-06	-2.08776e-10	-1.03142
103515719	rs182294725	3.24113e-10	-2.08776e-10	1.18061	6.48036e-05	-2.08776e-10	1.44849
103515801	rs35504608	3.97672e-12	-1.99781	-1.22222	5.81948e-07	-1.99833	-1.26592
103515930	rs61410551	3.4577e-11	-1.95192	0.894625	6.75597e-06	-1.95999	1.14755
103516111	rs141036300	1.39065e-11	-1.96813	-2.7631e-10	2.18345e-06	-1.94197	-2.7631e-10
103516910	rs185398387	3.02763e-10	-2.08776e-10	1.11247	6.03243e-05	-2.08776e-10	1.37686
103517119	rs149568112	4.02756e-11	-0.90474	-2.7631e-10	4.09394e-06	-1.31337	-2.7631e-10
103517970	rs111288175	1.78848e-11	-1.71653	-2.7631e-10	4.17607e-06	-1.2935	-2.7631e-10
103518149	rs118077378	1.84206e-11	-1.68702	-2.7631e-10	2.85247e-06	-1.67469	-2.7631e-10
103518820	rs145396676	1.50334e-11	-1.89021	-2.7631e-10	2.08401e-06	-1.98858	-2.7631e-10
103518930	rs7150770	3.43297e-11	-1.96491	0.900433	6.89208e-06	-1.94617	1.15367
103518994	rs75817380	2.97752e-11	-1.20681	-2.7631e-10	6.62859e-06	-0.83148	-2.7631e-10
103519107	rs2301126	3.48543e-12	-1.9973	-1.3546	5.2315e-07	-1.99856	-1.37219
103519332	rs10137506	1.35726e-11	-1.99243	-2.7631e-10	2.3069e-06	-1.88697	-2.7631e-10
103519468	rs35771930	4.25689e-12	-1.9379	-1.21405	6.16643e-07	-1.95401	-1.25232
103519798	rs115035469	2.30185e-11	-1.46419	-2.7631e-10	2.48902e-06	-1.81098	-2.7631e-10
103519825	rs10137976	2.50899e-11	-2.08776e-10	-1.37802	3.8263e-06	-2.08776e-10	-1.38097
103519848	rs35965298	4.01369e-12	-1.84936	-1.36142	6.2513e-07	-1.8179	-1.37477
103519851	rs12893592	3.88606e-12	-1.8642	-1.37889	6.07817e-07	-1.83427	-1.38648
103519869	rs143773378	4.46936e-12	-1.99856	-1.10469	7.76142e-07	-1.97907	-0.997221
103519873	rs148645962	3.43887e-12	-1.99845	-1.36689	5.5808e-07	-1.97077	-1.33536
103519909	rs371071870	5.79527e-11	-2.08776e-10	-0.54086	1.05765e-05	-2.08776e-10	-0.364237
103520232	rs7152402	1.34899e-11	-1.99854	-2.7631e-10	2.40207e-06	-1.84654	-2.7631e-10
103520762	rs1190223	5.57047e-11	-0.911942	0.331519	6.89878e-06	-1.39912	0.607591
103520926	rs17101226	1.64886e-11	-1.0839	-0.713916	2.4324e-06	-1.25153	-0.582464
103521929	rs181829162	9.38558e-11	-2.08776e-10	-0.0587267	1.78712e-05	-2.08776e-10	0.160316
103522711	rs116993994	1.30506e-11	-1.99831	-0.0333469	2.05576e-06	-1.99623	-0.00599944
103524166	rs34276532	1.35539e-11	-1.99381	-2.7631e-10	2.5359e-06	-1.79232	-2.7631e-10
103524343	rs34681566	6.27434e-12	-1.95697	-0.807047	1.00694e-06	-1.98259	-0.733363
103526930	rs10143668	4.28609e-12	-1.99208	-1.15303	6.74714e-07	-1.97843	-1.13791
103527211	rs74734730	2.49506e-11	-2.08776e-10	-1.38359	3.8159e-06	-2.08776e-10	-1.3837
103527406	rs372526519	2.5868e-11	-2.08776e-10	-1.34748	4.06738e-06	-2.08776e-10	-1.31987
103527996	rs76062305	1.39088e-11	-1.96797	-2.7631e-10	2.1566e-06	-1.95434	-2.7631e-10
103528244	rs35382723	6.30516e-12	-1.99834	-0.760774	1.06983e-06	-1.9572	-0.698172
103530363	rs35085032	5.46083e-12	-1.98045	-0.922439	8.94313e-07	-1.99654	-0.838034
103530768	rs62006938	8.59399e-12	-1.99631	-0.453112	1.54401e-06	-1.99854	-0.289946
103531316	rs114558246	1.35497e-11	-1.99412	-2.7631e-10	2.53068e-06	-1.79438	-2.7631e-10
103532145	rs116777416	1.35086e-11	-1.99716	-2.7631e-10	2.46695e-06	-1.81989	-2.7631e-10
103532895	rs112699598	5.45875e-11	-0.600681	-2.7631e-10	1.15719e-05	-0.274293	-2.7631e-10
103533016	rs141159734	1.35814e-11	-1.99179	-2.7631e-10	2.09621e-06	-1.98274	-2.7631e-10
103534265	rs148707721	1.34904e-11	-1.99851	-2.7631e-10	2.1685e-06	-1.94883	-2.7631e-10
103534717	rs8003143	7.70947e-12	-1.23991	-1.31813	8.82213e-07	-1.58132	-1.26687
103535864	rs145531836	2.66189e-11	-2.08776e-10	-1.31886	4.16073e-06	-2.08776e-10	-1.29718
103535912	rs148818377	1.42232e-11	-1.94561	-2.7631e-10	2.06594e-06	-1.99729	-2.7631e-10
103536079	rs143471625	3.09434e-11	-2.08776e-10	-1.16833	4.95885e-06	-2.08776e-10	-1.1217
103536169	rs148374788	1.40328e-11	-1.95909	-2.7631e-10	2.09701e-06	-1.98236	-2.7631e-10
103536555	rs141555477	3.16193e-11	-2.08776e-10	-1.14672	5.33467e-06	-2.08776e-10	-1.04865
103536749	rs74082785	1.24207e-11	-1.92552	-0.155594	1.90191e-06	-1.99682	-0.0831993
103537239	rs117309195	1.60741e-10	0.47931	-2.7631e-10	2.7414e-05	0.58818	-2.7631e-10
103537905	rs118072892	1.55788e-11	-1.85458	-2.7631e-10	2.06921e-06	-1.99571	-2.7631e-10
103538515	rs117595953	2.48348e-11	-2.08776e-10	-1.38824	3.79393e-06	-2.08776e-10	-1.38947
103538852	rs142932347	1.58767e-11	-1.83564	-2.7631e-10	2.16009e-06	-1.95272	-2.7631e-10
103539045	rs59759422	4.04095e-11	-2.08776e-10	-0.901421	5.98776e-06	-2.08776e-10	-0.933155
103539413	rs116922283	3.46661e-11	-1.05472	-2.7631e-10	3.36087e-06	-1.51067	-2.7631e-10
103539669	rs7149097	4.3182e-11	0.131512	-0.966576	5.55075e-06	-0.120169	-0.888771
103539947	rs10145667	4.11238e-11	0.0965777	-0.980477	5.29097e-06	-0.152966	-0.903905
103540099	rs7143479	6.06902e-11	0.551861	-1.04657	4.42075e-06	-0.264308	-0.972256
103540256	rs944004	6.77097e-11	0.35222	-0.737477	5.9072e-06	-0.336047	-0.610654
103540510	rs35610473	1.54204e-11	-1.8648	-2.7631e-10	2.25578e-06	-1.90938	-2.7631e-10
103540673	rs7144521	4.63196e-11	0.0258434	-0.790765	6.22796e-06	-0.219317	-0.674506
103540728	rs7144982	4.60706e-11	0.00877111	-0.779082	6.2078e-06	-0.23532	-0.661745
103541096	rs7149952	4.93723e-11	0.376053	-1.07715	4.36683e-06	-0.245892	-1.00294
103541538	rs12887651	3.75646e-11	-0.144977	-0.829448	5.08764e-06	-0.379225	-0.716834
103542021	rs112895247	1.6888e-11	-1.77388	-2.7631e-10	2.13657e-06	-1.96367	-2.7631e-10
103542182	rs78584137	1.53288e-11	-1.87075	-2.7631e-10	2.24487e-06	-1.91423	-2.7631e-10
103542189	rs111931810	1.67013e-11	-1.785	-2.7631e-10	2.11182e-06	-1.97532	-2.7631e-10
103542367	rs78009999	1.16103e-11	-1.85516	-0.293432	1.91403e-06	-1.77208	-0.301584
103543198	rs140782226	6.46235e-12	-1.83962	-0.894875	1.06729e-06	-1.98027	-0.677479
103543687	rs28565400	5.71961e-11	-0.128555	-0.425446	7.60152e-06	-0.363874	-0.33065
103543797	rs28491506	6.26879e-11	-0.112063	-0.350256	8.35199e-06	-0.348451	-0.251921
103544369	rs117452166	1.38046e-11	-1.97548	-2.7631e-10	2.15053e-06	-1.95716	-2.7631e-10
103544420	rs138419761	1.3754e-11	-1.97916	-2.7631e-10	2.13647e-06	-1.96372	-2.7631e-10
103545007	rs150804479	1.50191e-10	0.411423	-2.7631e-10	2.31068e-05	0.417254	-2.7631e-10
103545173	rs10147340	4.91083e-11	0.146208	-0.852667	4.47194e-06	-0.34389	-0.88116
103545192	rs10147347	6.09578e-11	-0.128801	-0.361503	6.25257e-06	-0.63329	-0.25659
103545602	rs11623646	6.06176e-11	-0.161328	-0.334574	8.11286e-06	-0.394505	-0.234916
103546313	rs139889583	3.41565e-11	-2.08776e-10	-1.06953	6.31389e-06	-2.08776e-10	-0.88012
103546435	rs78696533	5.34378e-11	-2.08776e-10	-0.621968	7.76713e-06	-2.08776e-10	-0.672972
103547430	rs11844761	7.23677e-11	0.105828	-0.424554	6.43164e-06	-0.534322	-0.32732
103547484	rs11849097	6.5348e-11	0.485258	-0.906017	4.92841e-06	-0.185017	-0.942838
103547943	rs12882253	1.90709e-11	-1.65232	-2.7631e-10	2.34197e-06	-1.87188	-2.7631e-10
103548040	rs11622471	6.58056e-11	-0.041048	-0.372733	8.36036e-06	-0.319344	-0.280027
103548053	rs78595177	2.97402e-11	-2.08776e-10	-1.20799	4.42681e-06	-2.08776e-10	-1.23519
103548232	rs112432193	6.62364e-12	-1.59077	-1.11907	9.19949e-07	-1.71497	-1.09134
103548708	rs138387453	1.69371e-11	-1.77098	-2.7631e-10	2.2959e-06	-1.89175	-2.7631e-10
103548713	rs142390910	1.74338e-11	-1.74207	-2.7631e-10	2.34245e-06	-1.87168	-2.7631e-10
103548963	rs11846926	4.32313e-11	-0.0296667	-0.804254	4.67492e-06	-0.328197	-0.852464
103549083	rs12892295	1.93528e-11	-1.63765	-2.7631e-10	2.80803e-06	-1.69039	-2.7631e-10
103549262	rs192269050	1.45705e-11	-1.92148	-2.7631e-10	2.07424e-06	-1.99328	-2.7631e-10
103549315	rs149886033	1.37203e-11	-1.98161	-2.7631e-10	2.14394e-06	-1.96023	-2.7631e-10
103549629	rs116847666	3.48216e-11	-2.08776e-10	-1.05025	6.46886e-06	-2.08776e-10	-0.855873
103549650	rs8018586	6.3857e-11	-0.0614597	-0.382381	7.89902e-06	-0.366029	-0.290105
103550346	rs28687021	3.93951e-11	-0.0612975	-0.865547	4.28663e-06	-0.357321	-0.910049
103550388	rs28592811	5.64786e-11	0.346386	-0.913011	4.39104e-06	-0.2925	-0.950806
103550448	rs142980942	3.71251e-11	-2.08776e-10	-0.986193	7.00488e-06	-2.08776e-10	-0.776265
103550480	rs55673022	5.33332e-11	-0.212492	-0.411435	6.72722e-06	-0.496241	-0.32047
103550485	rs12888934	4.54423e-11	0.0759911	-0.860033	5.01635e-06	-0.205396	-0.904775
103550625	rs12889119	2.02518e-11	-1.59225	-2.7631e-10	2.92865e-06	-1.64833	-2.7631e-10
103550649	rs142561977	1.64631e-11	-1.79936	-2.7631e-10	2.403e-06	-1.84615	-2.7631e-10
103550760	rs2403124	7.15133e-11	0.550881	-0.881484	5.33057e-06	-0.12888	-0.920534
103550854	rs79371056	3.92521e-11	-2.08776e-10	-0.930482	7.49971e-06	-2.08776e-10	-0.708008
103551442	rs77777948	3.95012e-11	-2.08776e-10	-0.924155	7.5577e-06	-2.08776e-10	-0.700305
103551662	rs7158285	4.07689e-11	-0.0948309	-0.797736	4.29045e-06	-0.396652	-0.869828
103552278	rs72706625	2.17147e-11	-1.46258	-0.0599183	2.79068e-06	-1.47972	-0.216869
103552398	rs2403125	7.56183e-11	0.551225	-0.826013	5.0443e-06	-0.138933	-0.96568
103552422	rs12880869	1.73997e-11	-1.74403	-2.7631e-10	2.1608e-06	-1.9524	-2.7631e-10
103552484	rs117185273	3.22281e-11	-2.08776e-10	-1.12765	5.40306e-06	-2.08776e-10	-1.03591
103552735	rs2403126	5.93055e-11	-0.110724	-0.407061	8.5435e-06	-0.309064	-0.268637
103553201	rs117297360	1.35406e-11	-1.99479	-2.7631e-10	2.55264e-06	-1.78575	-2.7631e-10
103553746	rs146206386	1.36971e-11	-1.9833	-2.7631e-10	2.1065e-06	-1.97784	-2.7631e-10
103553883	rs7149179	1.74344e-11	-1.73693	-0.00511612	2.66671e-06	-1.76909	0.0270647
103554016	rs117957432	3.551e-11	-2.08776e-10	-1.03067	5.20621e-06	-2.08776e-10	-1.07302
103554150	rs7154919	1.6651e-11	-1.74879	-0.0392254	2.51858e-06	-1.79174	-0.00744104
103554168	rs150499233	6.07375e-11	-0.493925	-2.7631e-10	9.19567e-06	-0.50414	-2.7631e-10
103554363	rs944003	3.13056e-11	-0.340548	-0.81614	3.94678e-06	-0.596036	-0.753936
103554759	rs72706626	1.97576e-11	-1.61695	-2.7631e-10	2.46918e-06	-1.81899	-2.7631e-10
103555386	rs72706627	1.06902e-11	-0.911764	-1.3194	1.55423e-06	-1.00814	-1.27375
103555424	rs877498	1.37252e-11	-1.98126	-2.7631e-10	2.54382e-06	-1.7892	-2.7631e-10
103555497	rs877497	1.49229e-11	-1.75868	-0.138906	2.34223e-06	-1.78577	-0.0859961
103555734	rs117249881	2.76654e-11	-2.08776e-10	-1.2803	4.59136e-06	-2.08776e-10	-1.1987
103556102	rs12882976	6.04602e-12	-1.88974	-0.911345	9.06272e-07	-1.94837	-0.872923
103556909	rs57945417	4.00965e-11	-2.08776e-10	-0.909198	7.67117e-06	-2.08776e-10	-0.685403
103557195	rs117313328	5.46205e-11	-0.600078	-2.7631e-10	8.92092e-06	-0.534473	-2.7631e-10
103557361	rs12888024	5.65688e-12	-1.84731	-1.02031	8.00687e-07	-1.93217	-1.01299
103557445	rs12888071	8.33978e-12	-1.99266	-0.486794	1.62012e-06	-1.99735	-0.243027
103557579	rs73356608	6.65431e-12	-1.99757	-0.707653	1.21935e-06	-1.9982	-0.526362
103557955	rs112791000	4.20785e-11	-2.08776e-10	-0.860949	7.52655e-06	-2.08776e-10	-0.704435
103558302	rs8019859	2.5525e-11	-1.64874	0.287909	4.86065e-06	-1.60474	0.463036
103558382	rs117515430	2.53219e-11	-2.08776e-10	-1.36882	3.7962e-06	-2.08776e-10	-1.38887
103558413	rs10149832	9.32474e-12	-1.99845	-0.369367	1.34225e-06	-1.99816	-0.430364
103558841	rs12894515	3.71619e-12	-1.99392	-1.29386	5.79865e-07	-1.97357	-1.29426
103558970	rs7141040	7.27052e-12	-1.23513	-1.38153	1.19987e-06	-1.15051	-1.39015
103558983	rs7142022	1.393e-11	-1.64888	-0.317562	2.4484e-06	-1.54004	-0.287396
103559105	rs35716977	2.34288e-11	-1.99689	0.550368	3.61231e-06	-1.99855	0.560025
103559153	rs34976218	3.657e-12	-1.9908	-1.31304	5.784e-07	-1.96009	-1.31027
103559202	rs57913635	1.25586e-11	-1.85288	-0.217206	2.19975e-06	-1.87166	-0.0628668
103559895	rs10130370	2.39741e-11	-1.80902	0.38551	4.90836e-06	-1.74483	0.612893
103560013	rs145255427	3.37906e-11	-2.08776e-10	-1.0803	5.97144e-06	-2.08776e-10	-0.935884
103560033	rs371319153	3.60437e-11	-2.08776e-10	-1.01575	6.46018e-06	-2.08776e-10	-0.857215
103560092	rs530334775	5.3092e-11	-2.08776e-10	-0.628461	1.05447e-05	-2.08776e-10	-0.367247
103560093	rs547123496	5.29798e-11	-2.08776e-10	-0.630575	1.05189e-05	-2.08776e-10	-0.369697
103560436	rs57456709	4.05789e-11	-2.08776e-10	-0.897237	7.42005e-06	-2.08776e-10	-0.718686
103560586	rs7160202	1.01698e-11	-1.77604	-0.505019	1.71055e-06	-1.70352	-0.482535
103560661	rs114127676	1.46316e-11	-1.91731	-2.7631e-10	2.90463e-06	-1.65657	-2.7631e-10
103561140	rs117275198	3.60552e-11	-2.08776e-10	-1.01544	6.45516e-06	-2.08776e-10	-0.857992
103561401	rs12880500	1.7514e-11	-1.73749	-2.7631e-10	3.38023e-06	-1.50493	-2.7631e-10
103561661	rs11621573	1.11746e-11	-1.99484	-0.192003	1.42099e-06	-1.99641	-0.375103
103562071	rs117626295	4.22588e-11	-0.856674	-2.7631e-10	9.59618e-06	-0.461507	-2.7631e-10
103563195	rs8017161	4.03736e-12	-1.89643	-1.30847	7.5793e-07	-1.80971	-1.19033
103563421	rs11628185	3.664e-12	-1.98764	-1.31429	6.40005e-07	-1.97344	-1.19571
103563547	rs11624069	3.73532e-12	-1.95534	-1.32731	6.56855e-07	-1.91443	-1.22873
103563670	rs146773181	1.46154e-11	-1.91841	-2.7631e-10	2.9801e-06	-1.63092	-2.7631e-10
103563721	rs34300026	2.0338e-11	-1.58799	-2.7631e-10	3.97712e-06	-1.34231	-2.7631e-10
103564579	rs112859734	7.31609e-11	-0.307825	-2.7631e-10	1.00324e-05	-0.417055	-2.7631e-10
103564807	rs59643720	1.22275e-11	-1.9478	-0.149005	1.45613e-06	-1.96961	-0.377476
103564820	rs17101241	1.14584e-11	-1.97469	-0.187074	1.37368e-06	-1.99354	-0.411834
103564935	rs61462345	1.20454e-11	-1.9478	-0.164003	1.43655e-06	-1.96961	-0.391018
103564995	rs56839309	7.86608e-12	-1.27334	-1.26459	9.21226e-07	-1.54728	-1.25765
103565044	rs56956502	1.25433e-11	-1.9223	-0.149005	1.5006e-06	-1.93953	-0.377476
103565080	rs36027406	1.18316e-11	-1.95006	-0.179655	1.41095e-06	-1.97346	-0.405142
103565132	rs112626168	1.43715e-11	-1.93524	-2.7631e-10	2.51816e-06	-1.79934	-2.7631e-10
103565177	rs55780167	2.92138e-11	-1.22585	-2.7631e-10	3.56294e-06	-1.45229	-2.7631e-10
103565370	rs62006947	1.05648e-11	-1.93794	-0.305018	1.25801e-06	-1.96206	-0.531275
103566162	rs7151779	1.75498e-11	-1.65818	-0.0772638	1.9479e-06	-1.7714	-0.284723
103566785	rs2297067	1.14642e-11	-1.92849	-0.232767	1.35001e-06	-1.97038	-0.452386
103566835	rs2297066	1.14194e-11	-1.97072	-0.194458	1.37402e-06	-1.98726	-0.417871
103566904	rs1057640	3.18109e-11	-1.76791	0.627235	5.80262e-06	-1.79421	0.829647
103567020	rs61418148	1.30187e-11	-1.97656	-0.0575412	1.49352e-06	-1.99467	-0.327071
103567290	rs11624282	1.17024e-11	-1.95367	-0.187021	1.41156e-06	-1.96702	-0.411164
103568614	rs10131298	1.40193e-11	-1.95943	-0.000623685	1.64788e-06	-1.98101	-0.242366
103568729	rs10142200	3.92454e-12	-1.96017	-1.27306	7.14719e-07	-1.93852	-1.12022
103568808	rs78542708	3.15286e-11	-2.08776e-10	-1.14959	4.85032e-06	-2.08776e-10	-1.14383
103568981	rs77071436	1.34175e-11	-1.93813	-0.0657963	1.60263e-06	-1.9497	-0.301528
103569320	rs76657117	3.65348e-11	-1.88886	0.886634	6.45964e-06	-1.96707	1.10977
103569450	rs111915677	1.37473e-11	-1.97964	-2.7631e-10	2.12021e-06	-1.97136	-2.7631e-10
103569748	rs72706640	1.34303e-11	-1.93718	-0.0657963	1.55982e-06	-1.97678	-0.301528
103570354	rs117708804	2.50539e-11	-2.08776e-10	-1.37946	3.80454e-06	-2.08776e-10	-1.38668
103570935	rs9324058	3.77654e-12	-1.99743	-1.27425	6.70873e-07	-1.99856	-1.12349
103571837	rs78702790	2.52205e-11	-2.08776e-10	-1.37283	3.79285e-06	-2.08776e-10	-1.38975
103571874	rs7150997	1.28358e-11	-1.95952	-0.0887231	1.49612e-06	-1.99229	-0.327709
103572815	rs944002	1.29062e-11	-1.91963	-0.123152	1.48238e-06	-1.96779	-0.361432
103573070	rs117509675	1.35219e-11	-1.99618	-2.7631e-10	2.1395e-06	-1.9623	-2.7631e-10
103573418	rs146325839	7.0851e-10	-2.08776e-10	1.96268	9.10404e-05	-2.08776e-10	1.78843
103573871	rs75352703	3.87159e-11	-2.08776e-10	-0.944237	5.95364e-06	-2.08776e-10	-0.93887
103574213	rs12589310	3.11655e-11	-2.08776e-10	-1.16117	5.39519e-06	-2.08776e-10	-1.03736
103574714	rs10144543	3.69701e-12	-1.93975	-1.35321	6.03522e-07	-1.93399	-1.29386
103574867	rs2274686	5.66926e-11	-2.08776e-10	-0.562843	8.64595e-06	-2.08776e-10	-0.565781
103574968	rs41301467	1.61512e-11	-1.81849	-2.7631e-10	2.33285e-06	-1.87578	-2.7631e-10
103575070	rs2274685	3.49606e-12	-1.98334	-1.36551	5.83562e-07	-1.96886	-1.29262
103575396	rs118179675	2.00728e-11	-1.60112	-2.7631e-10	3.93723e-06	-1.35239	-2.7631e-10
103576178	rs113774073	1.32872e-11	-1.94506	-0.0686243	2.08541e-06	-1.95156	-0.0363486
103576292	rs28418471	1.90845e-11	-1.96195	0.310337	2.53713e-06	-1.88028	0.0884379
103576395	rs729185	4.41642e-11	-1.88508	1.07251	9.87029e-06	-1.86049	1.42715
103576415	rs729184	1.07245e-10	-1.79811	1.87274	2.23908e-05	-1.62846	2.01424
103576443	rs729183	2.93333e-11	-1.78362	0.561855	5.62932e-06	-1.24361	0.248727
103576444	rs744153	2.76597e-11	-1.79516	0.514654	5.27505e-06	-1.26539	0.205501
103576526	rs57904317	2.4987e-11	-2.08776e-10	-1.38213	3.79646e-06	-2.08776e-10	-1.3888
103576775	rs3870	3.59139e-10	-1.87484	3.15806	6.19342e-05	-1.92002	3.32322
103577250	rs55897465	2.06531e-11	-1.57262	-2.7631e-10	4.69215e-06	-1.17698	-2.7631e-10
103577550	rs1077124	3.5232e-10	-1.859	3.12306	8.43831e-05	-1.69058	3.40307
103577789	rs11621531	9.20029e-12	-1.60883	-0.772424	1.2953e-06	-1.64215	-0.821985
103578828	rs72706644	1.50785e-11	-1.88721	-2.7631e-10	2.46931e-06	-1.81893	-2.7631e-10
103578948	rs75982656	3.10597e-11	-2.08776e-10	-1.16457	4.60568e-06	-2.08776e-10	-1.19558
103578986	rs4906278	1.3033e-10	-1.60203	1.87162	2.06387e-05	-1.88873	2.19302
103580105	rs8004781	2.08662e-10	-1.98299	2.72322	4.25264e-05	-1.99358	3.02083
103580561	rs77916454	5.06208e-10	-2.08776e-10	1.62646	8.37648e-05	-2.08776e-10	1.70514
103580865	rs2403127	2.246e-10	-1.97893	2.79276	4.99974e-05	-1.98248	3.17158
103582644	rs143702088	3.82064e-11	-0.957482	-2.7631e-10	6.17196e-06	-0.902856	-2.7631e-10
103582802	rs7155575	1.52738e-10	-1.99309	2.42133	3.10479e-05	-1.99552	2.70818
103583457	rs144473171	1.49032e-11	-1.89891	-2.7631e-10	2.38607e-06	-1.85322	-2.7631e-10
103584068	rs8007546	2.89849e-10	-1.50502	2.5739	4.92076e-05	-1.69315	2.86633
103584266	rs115352141	1.56878e-11	-1.84761	-2.7631e-10	2.55391e-06	-1.78525	-2.7631e-10
103584674	rs7145735	2.86881e-10	-1.55549	2.61407	4.86326e-05	-1.82313	2.98455
103584893	rs77209641	3.78115e-11	-2.08776e-10	-0.967872	6.65688e-06	-2.08776e-10	-0.827221
103585641	rs145756852	2.78409e-11	-1.27398	-2.7631e-10	4.13661e-06	-1.303	-2.7631e-10
103585696	rs182501652	1.85907e-11	-1.67783	-2.7631e-10	2.94331e-06	-1.64334	-2.7631e-10
103586041	rs117649299	1.7252e-11	-1.75256	-2.7631e-10	3.10143e-06	-1.59101	-2.7631e-10
103586241	rs58248341	5.4359e-11	-0.604876	-2.7631e-10	5.05647e-06	-1.1022	-2.7631e-10
103587316	rs10130294	8.74634e-11	-0.129266	-2.7631e-10	7.51173e-06	-0.706406	-2.7631e-10
103587435	rs55975236	1.41562e-11	-1.95033	-2.7631e-10	2.07521e-06	-1.99281	-2.7631e-10
103588382	rs62007496	1.40485e-11	-1.95797	-2.7631e-10	2.13435e-06	-1.96471	-2.7631e-10
103588515	rs2282037	5.41223e-12	-1.91314	-0.998689	1.0164e-06	-1.95267	-0.753933
103588679	rs78729611	1.37005e-11	-1.98305	-2.7631e-10	2.06664e-06	-1.99695	-2.7631e-10
103589193	rs116958646	3.13052e-11	-1.1567	-2.7631e-10	2.60232e-06	-1.76647	-2.7631e-10
103589842	rs3759571	2.68464e-11	-1.99578	0.685425	4.58851e-06	-1.98975	0.790437
103590772	rs3759573	2.34947e-11	-1.88658	0.442866	4.00609e-06	-1.93812	0.603059
103591307	rs8176358	1.3738e-11	-1.98032	-2.7631e-10	2.11161e-06	-1.97542	-2.7631e-10
103591801	rs12436710	4.44727e-10	-2.08776e-10	1.49697	7.18965e-05	-2.08776e-10	1.55236
103593950	rs1132339	7.33195e-12	-1.94692	-0.661321	1.15002e-06	-1.96152	-0.621573
103594233	rs117907651	2.04763e-11	-1.58122	-2.7631e-10	2.71156e-06	-1.72535	-2.7631e-10
103595262	rs78639617	2.77299e-11	-2.08776e-10	-1.27797	4.26817e-06	-2.08776e-10	-1.27169
103595437	rs75741570	2.64146e-11	-2.08776e-10	-1.32657	3.94839e-06	-2.08776e-10	-1.34957
103595565	rs7159017	4.95089e-11	-0.698334	-2.7631e-10	4.73858e-06	-1.16713	-2.7631e-10
103595997	rs2234130	1.57452e-11	-1.87776	0.0338079	2.4649e-06	-1.87774	0.0570194
103596465	rs8176361	1.78716e-11	-1.71728	-2.7631e-10	2.07741e-06	-1.99175	-2.7631e-10
103596488	rs2234131	1.25875e-11	-1.98555	-0.0822278	1.93155e-06	-1.98599	-0.0785605
103596582	rs2234132	1.73241e-11	-1.74839	-2.7631e-10	2.46602e-06	-1.82027	-2.7631e-10
103596609	rs2234133	1.3007e-11	-1.99033	-0.0446688	2.03316e-06	-1.99068	-0.0226023
103597204	rs2297065	3.63221e-11	-1.00806	-2.7631e-10	4.05406e-06	-1.32315	-2.7631e-10
103597322	rs2234137	2.28189e-11	-1.4729	-2.7631e-10	2.77223e-06	-1.70322	-2.7631e-10
103597336	rs958174	2.36293e-10	-2.08776e-10	0.864587	3.56972e-05	-2.08776e-10	0.852199
103597565	rs749206	2.35763e-11	-1.79632	0.356073	3.34273e-06	-1.8986	0.382521
103598449	rs2403128	1.96716e-11	-1.95406	0.332755	2.99848e-06	-1.96931	0.344547
103598672	rs8176364	7.11441e-10	1.96681	-2.7631e-10	6.83427e-05	1.50166	-2.7631e-10
103598736	rs8176365	1.65616e-11	-1.91897	0.125573	2.3985e-06	-1.93468	0.0866465
103599311	rs1887940	5.06847e-11	-1.34599	0.671125	5.71505e-06	-1.59786	0.618095
103599505	rs944000	4.46159e-11	-1.33553	0.53313	5.26006e-06	-1.57354	0.510806
103599597	rs8176367	1.3604e-11	-1.99012	-2.7631e-10	3.40286e-06	-1.49826	-2.7631e-10
103599938	rs2234143	4.56967e-11	-1.3671	0.588636	5.36227e-06	-1.59874	0.555252
103600650	rs146514706	4.37123e-11	-2.08776e-10	-0.822857	6.73039e-06	-2.08776e-10	-0.816239
103600756	rs11160713	9.77021e-12	-1.99567	-0.32548	1.47297e-06	-1.99846	-0.337135
103601138	rs8176396	1.5262e-11	-1.87512	-2.7631e-10	2.21579e-06	-1.92726	-2.7631e-10
103602278	rs710100	1.36278e-11	-1.99263	0.00426024	2.35864e-06	-1.90144	0.0366578
103602657	rs1132350	1.46242e-11	-1.91781	-2.7631e-10	2.28211e-06	-1.89777	-2.7631e-10
103603495	rs4283165	1.45137e-11	-1.73468	-0.190721	2.50434e-06	-1.68459	-0.120261
103603569	rs8126	1.48204e-11	-1.85269	-0.051795	2.38449e-06	-1.84184	-0.0120523
103603570	rs1052823	2.34116e-11	-1.44726	-2.7631e-10	4.07898e-06	-1.31703	-2.7631e-10
103603653	rs1052912	2.39577e-11	-1.4242	-2.7631e-10	4.1848e-06	-1.29141	-2.7631e-10
103603694	rs1803188	3.05778e-11	-1.18021	-2.7631e-10	3.00085e-06	-1.62398	-2.7631e-10
103603885	rs73356643	2.34116e-11	-1.44726	-2.7631e-10	4.07898e-06	-1.31703	-2.7631e-10
103604112	rs8176371	2.27246e-11	-1.47704	-2.7631e-10	3.94594e-06	-1.35018	-2.7631e-10
103604222	rs8176373	2.333e-11	-1.70262	0.251872	3.67247e-06	-1.72788	0.305875
103604980	rs8176374	1.41579e-11	-1.95021	-2.7631e-10	2.1902e-06	-1.93888	-2.7631e-10
103605092	rs8176375	2.34116e-11	-1.44726	-2.7631e-10	4.07898e-06	-1.31703	-2.7631e-10
103605115	rs8176377	2.02447e-11	-1.68484	0.0922484	3.05133e-06	-1.77222	0.164928
103605175	rs8176378	1.38772e-11	-1.97024	-2.7631e-10	2.14138e-06	-1.96142	-2.7631e-10
103605707	rs8008679	2.09123e-11	-1.56015	-2.7631e-10	3.59521e-06	-1.44327	-2.7631e-10
103605770	rs8176380	1.49332e-11	-1.8969	-2.7631e-10	2.45776e-06	-1.82362	-2.7631e-10
103605807	rs8176382	1.34135e-11	-1.9963	-0.00792465	2.26439e-06	-1.97359	0.0680237
103606276	rs2183193	1.13409e-11	-1.9965	-0.175574	1.95711e-06	-1.97314	-0.0782688
103606440	rs3742450	1.86406e-10	-2.08776e-10	0.627439	2.44431e-05	-2.08776e-10	0.473474
103606448	rs150985724	4.68497e-11	-0.753542	-2.7631e-10	1.04791e-05	-0.373485	-2.7631e-10
103606468	rs2149668	6.63277e-12	-1.82952	-0.878944	1.05936e-06	-1.95714	-0.708063
103607017	rs138616435	5.87252e-10	-2.08776e-10	1.77497	0.000113058	-2.08776e-10	2.00503
103607031	rs2183201	1.82284e-11	-1.69611	-0.0013999	2.8309e-06	-1.76765	0.0853703
103607073	rs2149674	1.59128e-11	-1.69611	-0.137254	2.50143e-06	-1.76765	-0.0383629
103607353	rs2149673	1.76206e-11	-1.62779	-0.103624	2.75086e-06	-1.70752	-0.00343969
103607385	rs2183200	1.69845e-11	-1.68112	-0.0870627	2.67004e-06	-1.75453	0.0137525
103607538	rs7156934	1.71279e-11	-1.69611	-0.0636684	2.63684e-06	-1.76765	0.0143543
103608092	rs8003080	1.5707e-11	-1.65909	-0.187288	2.4531e-06	-1.73517	-0.0903535
103608312	rs2183199	1.40475e-11	-1.73034	-0.227703	2.21016e-06	-1.79743	-0.132379
103608399	rs2149672	1.38183e-11	-1.73034	-0.244149	2.17266e-06	-1.79743	-0.149488
103608815	rs8004295	1.41153e-11	-1.71689	-0.236331	2.21611e-06	-1.78576	-0.141355
103609004	rs1958412	1.48894e-11	-1.76258	-0.137254	2.38655e-06	-1.81466	-0.0383629
103609161	rs1958411	1.52753e-11	-1.737	-0.137254	2.44125e-06	-1.792	-0.0383629
103609273	rs111809536	1.48393e-11	-1.90321	-2.7631e-10	2.3606e-06	-1.86396	-2.7631e-10
103609381	rs72706654	1.39456e-11	-1.96532	-2.7631e-10	3.06907e-06	-1.6015	-2.7631e-10
103609386	rs141124260	1.52186e-11	-1.87797	-2.7631e-10	2.15913e-06	-1.95317	-2.7631e-10
103609778	rs12435506	1.08141e-10	-1.02534	1.10829	5.76011e-05	0.0877138	1.24296
103609814	rs1958410	1.455e-11	-1.70249	-0.220407	2.35354e-06	-1.76121	-0.105737
103609857	rs1958409	1.42286e-11	-1.71695	-0.228276	2.30422e-06	-1.77415	-0.113984
103609925	rs1958408	1.43411e-11	-1.71695	-0.220407	2.3233e-06	-1.77415	-0.105737
103610539	rs11160714	1.38505e-11	-1.72372	-0.24845	2.24243e-06	-1.78018	-0.13513
103610816	rs8007179	1.39445e-11	-1.71695	-0.24845	2.256e-06	-1.77415	-0.13513
103610845	rs8005906	2.22323e-11	-1.49894	-2.7631e-10	3.58278e-06	-1.44673	-2.7631e-10
103610905	rs8006383	1.42135e-11	-1.70942	-0.236873	2.28114e-06	-1.76742	-0.13078
103610912	rs11844620	8.88534e-12	-1.998	-0.418086	1.51264e-06	-1.98852	-0.320493
103611100	rs8010538	1.39445e-11	-1.71695	-0.24845	2.256e-06	-1.77415	-0.13513
103611909	rs2403129	8.60594e-12	-1.99711	-0.450919	1.47792e-06	-1.98435	-0.347888
103611982	rs2403130	1.37824e-11	-1.72091	-0.256184	2.21177e-06	-1.78584	-0.14324
103612060	rs2403131	1.37052e-11	-1.73426	-0.24845	2.20392e-06	-1.79751	-0.13513
103612137	rs59138495	1.77286e-11	-1.72531	-2.7631e-10	2.85088e-06	-1.67524	-2.7631e-10
103612278	rs4435187	1.33384e-11	-1.72762	-0.282216	2.11302e-06	-1.79171	-0.183039
103612562	rs6575944	8.40058e-12	-1.99043	-0.481757	1.43607e-06	-1.96921	-0.391753
103612587	rs117124915	1.37712e-11	-1.97791	-2.7631e-10	2.09635e-06	-1.98268	-2.7631e-10
103612707	rs73358643	2.32177e-11	-1.45557	-2.7631e-10	3.74967e-06	-1.4012	-2.7631e-10
103612767	rs7155695	8.51387e-12	-1.99724	-0.461546	1.41513e-06	-1.99675	-0.378899
103612896	rs74083840	2.18637e-11	-1.51566	-2.7631e-10	3.59304e-06	-1.44387	-2.7631e-10
103613005	rs78952936	2.54638e-11	-2.08776e-10	-1.36323	3.86032e-06	-2.08776e-10	-1.37212
103613043	rs73358645	2.19889e-11	-1.50995	-2.7631e-10	3.48873e-06	-1.47333	-2.7631e-10
103613192	rs719252	4.41792e-12	-1.75739	-1.35742	6.50255e-07	-1.81719	-1.33607
103613632	rs79163688	3.15947e-11	-2.08776e-10	-1.1475	5.00443e-06	-2.08776e-10	-1.11255
103614655	rs11160715	5.67958e-12	-1.69646	-1.16715	8.41059e-07	-1.75079	-1.14518
103614968	rs7150854	1.35332e-11	-1.7542	-0.241138	2.17517e-06	-1.80279	-0.142974
103615319	rs12889548	5.99535e-12	-1.76608	-1.04342	8.80417e-07	-1.81341	-1.03683
103615399	rs8013574	1.40612e-11	-1.86955	-0.0875169	2.23696e-06	-1.90412	-0.0136362
103615840	rs8014278	1.45416e-11	-1.68596	-0.237514	2.25215e-06	-1.72765	-0.183336
103615997	rs4347562	3.53561e-12	-1.96943	-1.36817	5.18902e-07	-1.99255	-1.38637
103616388	rs117757183	2.11884e-11	-1.54703	-2.7631e-10	2.8492e-06	-1.67584	-2.7631e-10
103616483	rs7494282	3.40804e-12	-1.99064	-1.38371	5.14471e-07	-1.99856	-1.38892
103616746	rs10139416	4.6821e-12	-1.72131	-1.33543	9.34164e-07	-1.46026	-1.33072
103616903	rs8021282	2.49184e-11	-1.38488	-2.7631e-10	3.59894e-06	-1.44223	-2.7631e-10
103616955	rs138928483	1.83658e-11	-1.69	-2.7631e-10	2.72442e-06	-1.72062	-2.7631e-10
103616956	rs148989489	1.75361e-11	-1.73623	-2.7631e-10	2.70403e-06	-1.72813	-2.7631e-10
103617118	rs8004470	1.47782e-11	-1.90733	-2.7631e-10	3.12567e-06	-1.58322	-2.7631e-10
103617198	rs61427129	4.45504e-12	-1.8101	-1.29635	5.95153e-07	-1.95583	-1.28598
103617222	rs2403132	6.33067e-12	-1.43845	-1.31663	1.6599e-06	-0.889678	-1.32644
103617809	rs4906279	4.82859e-12	-1.63842	-1.38752	5.89408e-07	-1.87707	-1.37444
103617950	rs4906280	4.42258e-12	-1.72452	-1.38925	5.63994e-07	-1.91428	-1.38131
103618276	rs875799	4.44507e-12	-1.71924	-1.38945	5.66387e-07	-1.91134	-1.38001
103618754	rs8011165	7.01415e-12	-1.28119	-1.37137	1.94124e-06	-0.679531	-1.38002
103618925	rs117968184	2.63852e-11	-1.32768	-2.7631e-10	2.84214e-06	-1.67831	-2.7631e-10
103618929	rs8011815	1.0293e-11	-0.927317	-1.34171	2.51932e-06	-0.438099	-1.36079
103619047	rs1887943	8.49393e-12	-1.07139	-1.38975	2.08209e-06	-0.599515	-1.38999
103619315	rs35133163	7.41679e-11	1.0876	-1.38176	3.15339e-06	-0.198545	-1.37585
103619370	rs72706659	1.77465e-11	-1.7243	-2.7631e-10	2.37438e-06	-1.85814	-2.7631e-10
103619513	rs4906282	1.97835e-11	-0.234417	-1.38122	2.4851e-06	-0.440174	-1.37239
103619812	rs77922433	2.43961e-11	-1.40606	-2.7631e-10	4.50924e-06	-1.21674	-2.7631e-10
103619846	rs10137213	1.56909e-11	-0.462961	-1.38444	1.81187e-06	-0.740356	-1.38815
103620025	rs7401223	4.13708e-12	-1.79798	-1.38252	5.15489e-07	-1.99591	-1.3896
103620331	rs11160718	2.32455e-11	-0.0659174	-1.38846	1.58564e-06	-0.875158	-1.38672
103620599	rs34292801	9.44338e-12	-1.00836	-1.34682	1.40405e-06	-0.994633	-1.38888
103620614	rs8012262	5.25124e-12	-1.55334	-1.38868	5.33664e-07	-1.96169	-1.38917
103620625	rs8012429	2.60197e-11	0.0478413	-1.38947	1.73248e-06	-0.785062	-1.38826
103620650	rs11850037	1.37049e-11	-0.593787	-1.38895	1.5137e-06	-0.918327	-1.38999
103620771	rs2896475	4.19094e-12	-1.81859	-1.34897	5.36704e-07	-1.98948	-1.3557
103621106	rs147911308	1.89246e-11	-1.66002	-2.7631e-10	3.51074e-06	-1.46705	-2.7631e-10
103621415	rs11628280	1.02169e-11	-0.896815	-1.37963	1.13519e-06	-1.22843	-1.36765
103622072	rs35877049	1.06331e-11	-0.855452	-1.38106	1.17272e-06	-1.19378	-1.36976
103622187	rs17101284	4.58773e-12	-1.68709	-1.39001	5.20068e-07	-1.99348	-1.38319
103622488	rs113554414	1.9668e-11	-1.62149	-2.7631e-10	2.55365e-06	-1.78535	-2.7631e-10
103622525	rs17101285	1.01329e-11	-0.90661	-1.37809	1.12844e-06	-1.23661	-1.36542
103622566	rs148241862	1.53465e-11	-1.8696	-2.7631e-10	2.76169e-06	-1.70703	-2.7631e-10
103622608	rs8003645	4.61723e-12	-1.68077	-1.38992	5.20771e-07	-1.99264	-1.38267
103622665	rs8003400	2.13406e-11	-0.149841	-1.39003	1.48384e-06	-0.938922	-1.38932
103622931	rs79601602	1.94086e-11	-1.63477	-2.7631e-10	3.62317e-06	-1.43552	-2.7631e-10
103623021	rs8008039	2.32122e-11	-0.0659174	-1.38989	1.58203e-06	-0.875158	-1.38901
103623420	rs17669250	1.35275e-11	-1.99576	-2.7631e-10	2.27109e-06	-1.90261	-2.7631e-10
103623755	rs4900561	2.39718e-11	-0.0391013	-1.38451	1.35206e-06	-1.03964	-1.3816
103623898	rs4906283	2.54525e-11	0.0255015	-1.38918	1.70377e-06	-0.802251	-1.38778
103624409	rs4906284	4.51213e-12	-1.71439	-1.37933	5.2576e-07	-1.99642	-1.36936
103624476	rs4906285	4.51757e-12	-1.71585	-1.37667	5.27609e-07	-1.99655	-1.36573
103624829	rs1887942	4.55904e-12	-1.70342	-1.37995	5.25857e-07	-1.99537	-1.37023
103625015	rs150160584	1.93072e-11	-1.64001	-2.7631e-10	3.59962e-06	-1.44204	-2.7631e-10
103625228	rs56007379	4.78535e-12	-1.65379	-1.38114	5.28607e-07	-1.98849	-1.3719
103625563	rs142429778	1.85911e-11	-1.6778	-2.7631e-10	2.38272e-06	-1.85463	-2.7631e-10
103625679	rs4906286	4.4447e-12	-1.72652	-1.38225	5.23102e-07	-1.99735	-1.3735
103625718	rs113180664	1.34905e-11	-1.9985	-2.7631e-10	2.1722e-06	-1.94713	-2.7631e-10
103626006	rs10484072	1.09318e-11	-0.851166	-1.35764	1.14607e-06	-1.23689	-1.34964
103626203	rs12880163	1.07178e-11	-0.868383	-1.3602	1.1269e-06	-1.2509	-1.3525
103626288	rs1985629	4.83143e-12	-1.67888	-1.34647	5.46887e-07	-1.99332	-1.33307
103626339	rs2011776	2.35583e-11	-0.0549453	-1.38606	1.20762e-06	-1.14988	-1.38434
103626593	rs4457930	8.13346e-12	-1.16324	-1.34126	1.31074e-06	-1.06343	-1.38884
103626648	rs145265787	7.26994e-11	-0.314153	-2.7631e-10	7.40495e-06	-0.720724	-2.7631e-10
103626907	rs17101292	1.35165e-11	-1.99657	-2.7631e-10	2.17263e-06	-1.94693	-2.7631e-10
103627309	rs118037298	7.71195e-11	-0.25513	-2.7631e-10	7.79609e-06	-0.66925	-2.7631e-10
103627657	rs12887966	2.2e-11	-0.122948	-1.3865	1.15343e-06	-1.19604	-1.3841
103628081	rs9888614	1.57028e-11	-1.84665	-2.7631e-10	2.13459e-06	-1.9646	-2.7631e-10
103628434	rs4906287	2.36038e-11	-0.0549453	-1.38414	1.21148e-06	-1.14988	-1.38115
103628662	rs182203556	3.41223e-11	-2.08776e-10	-1.07053	5.54378e-06	-2.08776e-10	-1.0102
103628663	rs4906288	2.4743e-11	-0.0103781	-1.38157	1.32729e-06	-1.06168	-1.37805
103628738	rs9672002	1.59361e-11	-1.8319	-2.7631e-10	2.14992e-06	-1.95744	-2.7631e-10
103628918	rs10149137	2.39786e-11	-0.0335355	-1.38979	1.22732e-06	-1.13571	-1.38232
103629529	rs2403136	5.18455e-12	-1.61166	-1.34314	5.56724e-07	-1.98191	-1.32665
103629536	rs3949795	9.58534e-12	-0.964598	-1.37565	1.02657e-06	-1.32569	-1.37097
103629812	rs73360655	4.58859e-12	-1.68865	-1.38827	5.19713e-07	-1.99368	-1.38368
103629914	rs2403137	2.32221e-11	-0.0762357	-1.37915	1.20493e-06	-1.16393	-1.37252
103630316	rs11160719	2.15621e-11	-0.150403	-1.37915	1.14313e-06	-1.21658	-1.37252
103630593	rs944007	2.0507e-11	-0.198168	-1.38155	1.10334e-06	-1.24892	-1.37561
103630637	rs117760255	1.36146e-11	-1.98934	-2.7631e-10	2.12809e-06	-1.96765	-2.7631e-10
103630679	rs944006	2.34694e-11	-0.068341	-1.37645	1.21026e-06	-1.16289	-1.36915
103630851	rs2403138	2.30255e-11	-0.0874394	-1.37645	1.19517e-06	-1.17544	-1.36915
103630889	rs2403139	8.57776e-12	-1.07229	-1.37902	9.29032e-07	-1.41991	-1.37657
103631166	rs11625258	1.36423e-11	-1.98731	-2.7631e-10	2.0917e-06	-1.9849	-2.7631e-10
103631320	rs944005	2.0209e-11	-0.217845	-1.37651	1.09899e-06	-1.25631	-1.37217
103631367	rs137889943	7.12167e-11	-0.334759	-2.7631e-10	7.27329e-06	-0.738664	-2.7631e-10
103631444	rs11621123	1.36292e-11	-1.98827	-2.7631e-10	2.12411e-06	-1.96952	-2.7631e-10
103631596	rs2183198	1.75608e-11	-0.370516	-1.3643	1.10213e-06	-1.26719	-1.35843
103632050	rs2094660	7.90812e-12	-1.14682	-1.38577	8.6296e-07	-1.48722	-1.38304
103632101	rs10144373	4.45361e-12	-1.71678	-1.39	5.17349e-07	-1.99428	-1.38763
103632228	rs11160720	4.56128e-11	-0.780298	-2.7631e-10	7.83708e-06	-0.664006	-2.7631e-10
103632680	rs11160722	1.92166e-11	-1.64471	-2.7631e-10	2.64021e-06	-1.75201	-2.7631e-10
103633021	rs11627699	7.37162e-12	-1.21807	-1.38478	8.17924e-07	-1.54207	-1.38179
103633103	rs11623508	1.93503e-11	-1.63778	-2.7631e-10	2.43682e-06	-1.83218	-2.7631e-10
103633347	rs4536392	7.34663e-12	-1.22045	-1.38579	8.15397e-07	-1.54389	-1.38306
103633353	rs2183197	4.28646e-12	-1.75512	-1.38991	5.15428e-07	-1.9983	-1.38733
103633479	rs118085183	1.37143e-11	-1.98204	-2.7631e-10	2.10613e-06	-1.97802	-2.7631e-10
103634145	rs11628868	1.89998e-11	-1.65606	-2.7631e-10	2.40694e-06	-1.84452	-2.7631e-10
103634174	rs34798208	7.36077e-12	-1.21807	-1.38626	8.16401e-07	-1.54207	-1.38366
103634237	rs112721923	1.60124e-11	-1.82712	-2.7631e-10	2.27799e-06	-1.89958	-2.7631e-10
103634268	rs12896219	7.36077e-12	-1.21807	-1.38626	8.16401e-07	-1.54207	-1.38366
103634765	rs55865473	6.0196e-12	-1.66052	-1.14494	9.09288e-07	-1.68246	-1.13551
103634834	rs113946700	1.89958e-11	-1.65627	-2.7631e-10	2.45729e-06	-1.82381	-2.7631e-10
103635359	rs34475295	4.01385e-12	-1.89445	-1.31629	5.27393e-07	-1.9884	-1.37429
103635588	rs117323487	1.3724e-11	-1.98134	-2.7631e-10	2.10451e-06	-1.97879	-2.7631e-10
103636013	rs117754890	1.36866e-11	-1.98407	-2.7631e-10	2.11118e-06	-1.97562	-2.7631e-10
103636152	rs55665792	4.28579e-12	-1.75512	-1.39007	5.14318e-07	-1.9983	-1.38949
103636697	rs4906289	1.59397e-11	-1.83167	-2.7631e-10	2.29659e-06	-1.89145	-2.7631e-10
103636761	rs11622874	1.36692e-11	-1.98534	-2.7631e-10	2.11471e-06	-1.97395	-2.7631e-10
103636813	rs11622952	1.36871e-11	-1.98403	-2.7631e-10	2.11109e-06	-1.97567	-2.7631e-10
103636814	rs11622879	1.37143e-11	-1.98204	-2.7631e-10	2.10613e-06	-1.97802	-2.7631e-10
103637086	rs76747210	2.54889e-11	-2.08776e-10	-1.36224	3.81898e-06	-2.08776e-10	-1.38289
103637133	rs11531316	7.91317e-12	-1.14249	-1.38947	8.8374e-07	-1.45829	-1.38818
103637155	rs148389703	1.36644e-11	-1.98569	-2.7631e-10	2.2486e-06	-1.91256	-2.7631e-10
103637176	rs11160723	7.79824e-12	-1.15732	-1.38927	8.7369e-07	-1.47006	-1.38784
103637271	rs11160724	3.93635e-12	-1.84195	-1.38829	5.26679e-07	-1.98033	-1.38371
103637283	rs61358756	7.39424e-12	-1.211	-1.38878	8.2858e-07	-1.52381	-1.3871
103637463	rs115051200	1.77275e-11	-1.72537	-2.7631e-10	2.23057e-06	-1.92061	-2.7631e-10
103637533	rs2183195	7.39234e-12	-1.211	-1.38904	8.28258e-07	-1.52381	-1.38749
103638063	rs11160725	4.12175e-12	-1.82202	-1.36218	5.39339e-07	-1.9911	-1.34918
103638455	rs118072391	1.37143e-11	-1.98204	-2.7631e-10	2.10613e-06	-1.97802	-2.7631e-10
103638564	rs114596023	1.3733e-11	-1.98069	-2.7631e-10	2.09048e-06	-1.98548	-2.7631e-10
103638784	rs7141342	1.30975e-11	-0.676027	-1.35204	8.49317e-07	-1.54121	-1.34498
103639153	rs11626306	3.75831e-12	-1.92409	-1.35242	5.54634e-07	-1.97628	-1.33604
103639293	rs4906290	4.2776e-12	-1.75773	-1.38936	5.13991e-07	-1.99838	-1.39005
103639456	rs11622301	1.37049e-11	-1.98273	-2.7631e-10	2.10778e-06	-1.97724	-2.7631e-10
103640761	rs6575947	1.15582e-11	-0.794357	-1.35874	7.87347e-07	-1.60966	-1.3523
103640852	rs11160728	6.82578e-12	-1.28998	-1.3898	7.52165e-07	-1.61891	-1.38876
103640961	rs145051642	1.48589e-11	-1.90188	-2.7631e-10	2.40245e-06	-1.84638	-2.7631e-10
103641201	rs112200265	1.87041e-11	-1.67174	-2.7631e-10	3.22196e-06	-1.55288	-2.7631e-10
103642091	rs12587709	8.14977e-12	-1.11484	-1.38766	6.98661e-07	-1.69225	-1.38921
103643100	rs11624830	6.80946e-12	-1.40327	-1.2789	7.89171e-07	-1.69644	-1.26321
103643828	rs7161651	7.86578e-12	-1.14816	-1.3898	6.05544e-07	-1.83631	-1.38819
103643830	rs146149313	1.35992e-11	-1.99048	-2.7631e-10	2.63518e-06	-1.75392	-2.7631e-10
103644618	rs6575949	5.26833e-12	-1.59712	-1.34166	7.19373e-07	-1.71724	-1.33501
103644683	rs6575950	9.9194e-12	-0.952116	-1.35388	8.73055e-07	-1.51884	-1.33979
103644775	rs4900562	5.32182e-12	-1.58701	-1.34166	7.2549e-07	-1.70877	-1.33501
103644883	rs114983336	1.3549e-11	-1.99417	-2.7631e-10	2.15239e-06	-1.95629	-2.7631e-10
103645036	rs4906292	6.91716e-12	-1.27662	-1.38986	7.16883e-07	-1.6678	-1.38791
103645702	rs7493640	4.5274e-12	-1.78077	-1.30957	5.90384e-07	-1.97287	-1.27698
103646039	rs73362515	5.26894e-12	-1.7035	-1.23516	6.48495e-07	-1.96298	-1.193
103646081	rs35768462	1.64137e-11	-1.80237	-2.7631e-10	2.30946e-06	-1.88586	-2.7631e-10
103646227	rs72706665	1.38154e-11	-1.9747	-2.7631e-10	2.77991e-06	-1.70045	-2.7631e-10
103646804	rs71417843	1.83375e-11	-1.69154	-2.7631e-10	5.65685e-06	-0.990006	-2.7631e-10
103646936	rs116845295	1.41098e-11	-1.95362	-2.7631e-10	2.07071e-06	-1.99498	-2.7631e-10
103647256	rs11620901	1.37143e-11	-1.98204	-2.7631e-10	2.10613e-06	-1.97802	-2.7631e-10
103647456	rs191989191	1.07068e-10	-2.08776e-10	0.0729737	1.85637e-05	-2.08776e-10	0.198337
103648074	rs118100256	1.47489e-11	-1.90931	-2.7631e-10	2.06753e-06	-1.99652	-2.7631e-10
103648384	rs4906293	4.66071e-12	-1.81828	-1.24304	6.31779e-07	-1.99757	-1.18452
103648523	rs6575951	5.24968e-12	-1.76009	-1.18223	6.96049e-07	-1.96851	-1.1167
103648631	rs73362521	4.55702e-12	-1.83741	-1.24641	6.28639e-07	-1.99856	-1.18851
103648922	rs6575952	4.46717e-12	-1.74085	-1.36288	5.95645e-07	-1.9159	-1.32509
103649163	rs111772327	1.73562e-10	0.556051	-2.7631e-10	1.06335e-05	-0.35886	-2.7631e-10
103650509	rs150375031	1.42633e-11	-1.94279	-2.7631e-10	2.33378e-06	-1.87538	-2.7631e-10
103650510	rs1108390	2.13772e-11	-0.206703	-1.33146	4.06692e-06	0.0671322	-1.38712
103650648	rs878843	1.3715e-11	-1.982	-2.7631e-10	2.10602e-06	-1.97807	-2.7631e-10
103650919	rs118140944	1.41825e-11	-1.94848	-2.7631e-10	2.07131e-06	-1.99469	-2.7631e-10
103651147	rs138692869	1.56545e-11	-1.84973	-2.7631e-10	2.06331e-06	-1.99856	-2.7631e-10
103651263	rs12892483	3.19357e-11	-1.13676	-2.7631e-10	7.56251e-06	-0.699669	-2.7631e-10
103651381	rs878844	4.59389e-12	-1.74576	-1.33	5.65836e-07	-1.98823	-1.3041
103651585	rs4906294	4.40378e-12	-1.83485	-1.28317	6.04004e-07	-1.99809	-1.22896
103652478	rs117183736	5.35351e-11	-0.620148	-2.7631e-10	6.78503e-06	-0.808154	-2.7631e-10
103652827	rs144707592	1.35191e-11	-1.99639	-2.7631e-10	2.33615e-06	-1.87437	-2.7631e-10
103653034	rs11160729	4.26817e-12	-1.83202	-1.31728	5.73878e-07	-1.97599	-1.30222
103653189	rs8008371	4.39128e-12	-1.79777	-1.3231	5.82855e-07	-1.95407	-1.30862
103653247	rs11160730	4.63596e-12	-1.73706	-1.32958	5.67146e-07	-1.98641	-1.3036
103653306	rs10132234	4.7191e-12	-1.76308	-1.28579	6.01795e-07	-1.97675	-1.25396
103653579	rs3742451	2.5555e-11	-2.08776e-10	-1.35965	3.79147e-06	-2.08776e-10	-1.39012
103653674	rs3742452	4.28426e-12	-1.83603	-1.30951	5.77941e-07	-1.97745	-1.2937
103654422	rs11623209	1.46162e-11	-1.91835	-2.7631e-10	2.07094e-06	-1.99487	-2.7631e-10
103654939	rs2763529	4.62052e-12	-1.86658	-1.2034	6.69045e-07	-1.98817	-1.1366
103655260	rs116718759	2.62432e-11	-1.33308	-2.7631e-10	4.7554e-06	-1.16359	-2.7631e-10
103655323	rs114519180	2.64974e-11	-1.32344	-2.7631e-10	4.80701e-06	-1.1528	-2.7631e-10
103655590	rs184194161	4.43996e-11	-2.08776e-10	-0.807257	6.50052e-06	-2.08776e-10	-0.85099
103655965	rs10130844	4.90777e-12	-1.71783	-1.29183	6.08246e-07	-1.9616	-1.25844
103656062	rs2771399	7.4384e-12	-1.22481	-1.36902	7.43987e-07	-1.65698	-1.36163
103656114	rs10142007	4.16482e-12	-1.81225	-1.36156	5.41933e-07	-1.99465	-1.34084
103656311	rs10141963	4.12305e-12	-1.85964	-1.32425	5.71048e-07	-1.98797	-1.29518
103656352	rs11625622	4.09095e-12	-1.85766	-1.33405	5.60389e-07	-1.99193	-1.31006
103656451	rs10142306	4.34385e-12	-1.81645	-1.31528	5.72933e-07	-1.99539	-1.28447
103656546	rs10142243	4.77954e-12	-1.76892	-1.26722	6.5564e-07	-1.89843	-1.24658
103656826	rs60634188	3.96359e-12	-1.91976	-1.30358	5.7236e-07	-1.99597	-1.28489
103656890	rs117377354	1.50725e-11	-1.88761	-2.7631e-10	2.06627e-06	-1.99713	-2.7631e-10
103656932	rs111325443	5.03823e-12	-1.75725	-1.22618	7.09878e-07	-1.90859	-1.15694
103656937	rs62007551	1.3847e-11	-1.97242	-2.7631e-10	2.07013e-06	-1.99526	-2.7631e-10
103657274	rs117093798	1.50446e-11	-1.88947	-2.7631e-10	2.06672e-06	-1.99691	-2.7631e-10
103657362	rs56216055	1.34999e-11	-1.9978	-2.7631e-10	2.07411e-06	-1.99334	-2.7631e-10
103657430	rs57594879	4.80404e-12	-1.84882	-1.18221	7.42076e-07	-1.72597	-1.29521
103658126	rs182827564	1.41953e-11	-1.94758	-2.7631e-10	2.06443e-06	-1.99802	-2.7631e-10
103658287	rs74507430	1.62408e-11	-1.81296	-2.7631e-10	2.08567e-06	-1.98778	-2.7631e-10
103658406	rs138374750	1.8636e-11	-1.67539	-2.7631e-10	2.09956e-06	-1.98114	-2.7631e-10
103658864	rs4906296	4.31982e-12	-1.80448	-1.33279	5.59547e-07	-1.998	-1.3055
103658908	rs10149289	1.59969e-11	-1.82809	-2.7631e-10	2.07847e-06	-1.99124	-2.7631e-10
103658934	rs2771398	1.46599e-11	-1.91537	-2.7631e-10	2.06886e-06	-1.99587	-2.7631e-10
103659197	rs148144195	1.52149e-11	-1.87821	-2.7631e-10	2.12149e-06	-1.97075	-2.7631e-10
103659266	rs141884293	1.50979e-11	-1.88593	-2.7631e-10	2.06589e-06	-1.99731	-2.7631e-10
103659338	rs10140954	1.58982e-11	-1.83428	-2.7631e-10	2.06811e-06	-1.99624	-2.7631e-10
103659347	rs4906298	3.99262e-12	-1.91146	-1.30458	5.69593e-07	-1.99723	-1.28847
103659363	rs62007552	1.70274e-11	-0.519487	-1.24618	3.92258e-06	-0.0025683	-1.35355
103659938	rs73362545	4.00585e-12	-1.90975	-1.30298	5.71898e-07	-1.99744	-1.28423
103659975	rs137927775	1.72893e-11	-1.7504	-2.7631e-10	3.12068e-06	-1.58482	-2.7631e-10
103659986	rs2763561	5.28503e-12	-1.70592	-1.22969	6.53043e-07	-1.96128	-1.18771
103660151	rs117258444	2.16238e-11	-1.52669	-2.7631e-10	2.3579e-06	-1.8651	-2.7631e-10
103660158	rs2771396	4.4398e-12	-1.82045	-1.28943	5.91133e-07	-1.99678	-1.25181
103660183	rs56223657	1.36069e-11	-1.98991	-2.7631e-10	2.15869e-06	-1.95337	-2.7631e-10
103660508	rs2771394	4.4317e-12	-1.82045	-1.29126	5.88515e-07	-1.99678	-1.25625
103661052	rs112033867	1.53473e-11	-1.86955	-2.7631e-10	2.06536e-06	-1.99757	-2.7631e-10
103661156	rs12434590	3.97941e-12	-1.91315	-1.3062	5.70112e-07	-1.99701	-1.28778
103661227	rs2763562	1.45829e-11	-1.92064	-2.7631e-10	2.08078e-06	-1.99013	-2.7631e-10
103661357	rs139531965	1.45783e-11	-1.92095	-2.7631e-10	2.19869e-06	-1.93501	-2.7631e-10
103661410	rs12434657	3.98471e-12	-1.90089	-1.31713	5.62396e-07	-1.99853	-1.29989
103661450	rs80152554	2.50168e-11	-2.08776e-10	-1.38094	3.85716e-06	-2.08776e-10	-1.37294
103661622	rs2763563	1.45601e-11	-1.9222	-2.7631e-10	2.08188e-06	-1.9896	-2.7631e-10
103661712	rs117659931	1.47303e-11	-1.91058	-2.7631e-10	2.21949e-06	-1.92559	-2.7631e-10
103661753	rs11625413	1.49357e-11	-1.89673	-2.7631e-10	2.06887e-06	-1.99587	-2.7631e-10
103661774	rs57811904	3.93836e-12	-1.92036	-1.30936	5.67455e-07	-1.9982	-1.29127
103662106	rs145144312	1.52136e-11	-1.87829	-2.7631e-10	2.06451e-06	-1.99798	-2.7631e-10
103662160	rs8009682	4.3852e-12	-1.80644	-1.31581	6.17362e-07	-1.90263	-1.30254
103662212	rs143816384	1.50169e-11	-1.89131	-2.7631e-10	2.06721e-06	-1.99667	-2.7631e-10
103662325	rs117049119	1.41327e-10	-2.08776e-10	0.350591	2.37252e-05	-2.08776e-10	0.443665
103662345	rs2771392	1.46793e-11	-1.91405	-2.7631e-10	2.06425e-06	-1.99811	-2.7631e-10
103662354	rs148177608	2.66216e-11	-2.08776e-10	-1.31876	3.90593e-06	-2.08776e-10	-1.36038
103662378	rs11622353	1.37998e-11	-1.97584	-2.7631e-10	2.10863e-06	-1.97684	-2.7631e-10
103662685	rs35623899	3.99259e-12	-1.89354	-1.32251	5.5919e-07	-1.99826	-1.30588
103662713	rs35738756	3.96334e-12	-1.90089	-1.32251	5.59038e-07	-1.99853	-1.30588
103662800	rs2763564	4.2734e-12	-1.84204	-1.30603	5.80778e-07	-1.99272	-1.27354
103662814	rs2763565	1.29734e-11	-1.52149	-0.516102	1.50437e-06	-1.70661	-0.60789
103662978	rs12890784	3.93741e-12	-1.91483	-1.31513	5.64634e-07	-1.99678	-1.29767
103663499	rs2771389	5.93814e-12	-1.54874	-1.27035	6.63283e-07	-1.89955	-1.23388
103663627	rs2771388	7.93035e-12	-1.5427	-0.98709	8.46253e-07	-1.8967	-0.993105
103663784	rs4906299	3.8654e-12	-1.91315	-1.33527	5.51885e-07	-1.99701	-1.32027
103663841	rs2771387	4.15484e-12	-1.83969	-1.33652	5.57252e-07	-1.99747	-1.31014
103664535	rs113333270	1.53341e-11	-1.8704	-2.7631e-10	2.06365e-06	-1.9984	-2.7631e-10
103664677	rs2149670	3.83982e-12	-1.91597	-1.33909	5.51366e-07	-1.99364	-1.32459
103664959	rs1958407	5.88413e-12	-1.53698	-1.29125	6.44597e-07	-1.90411	-1.25789
103665025	rs1958405	4.24344e-12	-1.80843	-1.34668	5.50938e-07	-1.99634	-1.32266
103665118	rs1958404	4.2468e-12	-1.80529	-1.34903	5.49147e-07	-1.99667	-1.32559
103665620	rs2771386	4.44858e-12	-1.76749	-1.34041	5.71456e-07	-1.95453	-1.32791
103665988	rs146842874	2.21286e-11	-1.50361	-2.7631e-10	3.41376e-06	-1.49506	-2.7631e-10
103666706	rs2771385	5.58945e-12	-1.53189	-1.34771	5.84624e-07	-1.93592	-1.32374
103666727	rs2771384	3.7358e-12	-1.92563	-1.35689	5.41788e-07	-1.9909	-1.34485
103667317	rs76138669	5.09186e-11	-2.08776e-10	-0.670258	8.33705e-06	-2.08776e-10	-0.602163
103667533	rs2763530	4.79645e-12	-1.68913	-1.34348	5.99324e-07	-1.90543	-1.32939
103667887	rs2771383	3.722e-12	-1.9226	-1.36362	5.37009e-07	-1.99184	-1.35277
103667918	rs117845313	3.79024e-12	-1.87829	-1.38976	5.16075e-07	-1.99798	-1.3864
103667942	rs2771382	4.6945e-12	-1.70347	-1.35062	5.91846e-07	-1.91322	-1.33416
103668224	rs117123878	3.84311e-12	-1.86453	-1.38968	5.15911e-07	-1.99854	-1.38615
103668317	rs2763531	5.13714e-12	-1.61648	-1.34751	5.69523e-07	-1.95698	-1.32884
103668672	rs2771381	5.00705e-12	-1.67325	-1.31639	5.94396e-07	-1.94947	-1.29361
103669103	rs11626362	3.86363e-12	-1.86839	-1.38049	5.15574e-07	-1.99846	-1.38689
103669332	rs11626389	1.56489e-11	-1.85008	-2.7631e-10	2.06749e-06	-1.99654	-2.7631e-10
103669585	rs2763532	5.07823e-12	-1.61196	-1.36356	5.60815e-07	-1.95277	-1.34847
103669663	rs2763533	4.95731e-12	-1.66297	-1.33666	5.8299e-07	-1.94542	-1.31703
103669810	rs2987867	5.23169e-12	-1.6202	-1.32555	6.01155e-07	-1.92764	-1.30414
103670079	rs117610715	1.59262e-11	-1.83252	-2.7631e-10	2.07263e-06	-1.99405	-2.7631e-10
103670145	rs118036755	1.58233e-11	-1.839	-2.7631e-10	2.06497e-06	-1.99776	-2.7631e-10
103671060	rs8010202	1.58233e-11	-1.839	-2.7631e-10	2.06497e-06	-1.99776	-2.7631e-10
103671333	rs2771378	3.51523e-12	-1.95708	-1.38631	5.3103e-07	-1.97487	-1.38093
103671886	rs1951947	4.35831e-12	-1.76674	-1.36167	5.40647e-07	-1.99176	-1.3461
103672418	rs117212422	1.60745e-11	-1.82325	-2.7631e-10	2.07602e-06	-1.99242	-2.7631e-10
103672730	rs2763535	4.75606e-12	-1.66669	-1.37437	5.39963e-07	-1.97563	-1.3635
103672965	rs12434161	3.63778e-12	-1.9243	-1.38481	5.22767e-07	-1.99133	-1.38017
103673198	rs2763536	4.74376e-12	-1.66173	-1.38192	5.35215e-07	-1.97431	-1.37365
103673393	rs28751574	2.52319e-11	-2.08776e-10	-1.37238	3.86779e-06	-2.08776e-10	-1.37019
103673458	rs2763537	6.97419e-12	-1.28428	-1.37399	6.18895e-07	-1.83662	-1.36607
103673482	rs2763538	4.92447e-12	-1.65674	-1.34953	5.57339e-07	-1.97296	-1.3345
103673566	rs2771376	3.9159e-12	-1.86826	-1.36719	5.68814e-07	-1.92936	-1.35772
103673694	rs2210003	4.99815e-12	-1.60195	-1.38947	5.76891e-07	-1.88674	-1.38623
103673695	rs2210002	4.33182e-12	-1.74487	-1.38963	5.38526e-07	-1.95517	-1.38662
103673840	rs142237503	1.54884e-11	-1.86039	-2.7631e-10	2.0633e-06	-1.99856	-2.7631e-10
103674022	rs148241077	1.57531e-11	-1.84345	-2.7631e-10	2.06438e-06	-1.99804	-2.7631e-10
103674050	rs182916580	1.57531e-11	-1.84345	-2.7631e-10	2.06438e-06	-1.99804	-2.7631e-10
103674169	rs116747423	1.56842e-11	-1.84783	-2.7631e-10	2.06391e-06	-1.99827	-2.7631e-10
103674380	rs115791205	2.47896e-11	-2.08776e-10	-1.39006	3.79127e-06	-2.08776e-10	-1.39017
103674385	rs2763539	4.8994e-12	-1.62771	-1.38367	5.51569e-07	-1.94429	-1.37357
103674682	rs137963388	1.5788e-11	-1.84124	-2.7631e-10	2.06466e-06	-1.99791	-2.7631e-10
103674855	rs117624709	4.67925e-12	-1.8562	-1.20115	6.02077e-07	-1.99853	-1.23172
103674893	rs76355686	2.47888e-11	-2.08776e-10	-1.39009	3.79124e-06	-2.08776e-10	-1.39018
103675314	rs117865529	1.55866e-11	-1.85408	-2.7631e-10	2.06347e-06	-1.99848	-2.7631e-10
103675360	rs2763540	3.85044e-12	-1.87163	-1.38067	5.39856e-07	-1.96768	-1.37165
103675592	rs2771375	3.99254e-12	-1.83851	-1.37755	5.31253e-07	-1.99042	-1.36497
103675794	rs148767759	3.80457e-12	-1.93154	-1.33274	5.537e-07	-1.99841	-1.3156
103675903	rs113333101	3.78375e-12	-1.93472	-1.33506	5.52349e-07	-1.99821	-1.31824
103676169	rs2763541	3.68212e-12	-1.90929	-1.3877	5.30124e-07	-1.97677	-1.38074
103676181	rs2763542	3.68212e-12	-1.90929	-1.3877	5.30124e-07	-1.97677	-1.38074
103676290	rs2763544	3.67107e-12	-1.91176	-1.38825	5.30206e-07	-1.97553	-1.38183
103676593	rs2771374	3.93312e-12	-1.84739	-1.38366	5.25005e-07	-1.99321	-1.37401
103676738	rs62007554	1.54475e-11	-1.86304	-2.7631e-10	2.14905e-06	-1.95785	-2.7631e-10
103676879	rs11628775	1.57184e-11	-1.84565	-2.7631e-10	2.06413e-06	-1.99816	-2.7631e-10
103677019	rs7140744	2.49328e-11	-2.08776e-10	-1.3843	3.81849e-06	-2.08776e-10	-1.38302
103677158	rs7141403	2.47952e-11	-2.08776e-10	-1.38984	3.79166e-06	-2.08776e-10	-1.39007
103677216	rs2987866	3.68212e-12	-1.90929	-1.3877	5.30124e-07	-1.97677	-1.38074
103677240	rs71417845	2.08437e-11	-1.56344	-2.7631e-10	7.07094e-06	-0.766878	-2.7631e-10
103677353	rs144700493	2.50253e-11	-2.08776e-10	-1.3806	4.0644e-06	-2.08776e-10	-1.32061
103677370	rs2987864	3.92145e-12	-1.85088	-1.38314	5.25096e-07	-1.99385	-1.3732
103677422	rs141573041	2.48298e-11	-2.08776e-10	-1.38844	3.79554e-06	-2.08776e-10	-1.38904
103677463	rs7400815	3.7624e-12	-1.88866	-1.38677	5.289e-07	-1.98084	-1.37899
103677464	rs115603885	2.4869e-11	-2.08776e-10	-1.38686	3.80757e-06	-2.08776e-10	-1.38588
103677551	rs7400845	3.80868e-12	-1.89413	-1.36908	5.33254e-07	-1.99856	-1.35307
103677578	rs139938283	2.48552e-11	-2.08776e-10	-1.38742	3.80514e-06	-2.08776e-10	-1.38652
103677579	rs7400850	3.71892e-12	-1.90664	-1.38041	5.34706e-07	-1.98011	-1.3688
103677730	rs10130251	3.7075e-12	-1.90916	-1.38097	5.34875e-07	-1.97896	-1.36963
103677775	rs142252404	2.48718e-11	-2.08776e-10	-1.38675	3.80095e-06	-2.08776e-10	-1.38762
103677793	rs10130483	3.70958e-12	-1.90916	-1.38041	5.35322e-07	-1.97896	-1.3688
103677821	rs10130345	3.71892e-12	-1.90664	-1.38041	5.34706e-07	-1.98011	-1.3688
103678053	rs75939361	2.48081e-11	-2.08776e-10	-1.38932	3.80376e-06	-2.08776e-10	-1.38688
103678183	rs150384749	2.48007e-11	-2.08776e-10	-1.38961	3.79507e-06	-2.08776e-10	-1.38917
103678328	rs2403141	3.70755e-12	-1.91164	-1.37847	5.38342e-07	-1.97777	-1.36436
103678602	rs2763545	3.60261e-12	-1.93449	-1.38433	5.41617e-07	-1.96121	-1.37486
103678937	rs11622469	1.52136e-11	-1.87829	-2.7631e-10	2.06451e-06	-1.99798	-2.7631e-10
103679153	rs875014	3.41693e-12	-1.99812	-1.37362	6.91365e-07	-1.7346	-1.35735
103679426	rs912611	3.44854e-12	-1.98124	-1.3813	5.65832e-07	-1.92335	-1.36898
103679522	rs2763546	3.46863e-12	-1.97871	-1.37802	5.65788e-07	-1.92835	-1.36405
103679850	rs147543649	1.84162e-11	-1.68726	-2.7631e-10	3.45887e-06	-1.48193	-2.7631e-10
103679985	rs2763547	3.49311e-12	-1.97313	-1.37656	5.61627e-07	-1.93785	-1.36194
103680036	rs2771373	3.48802e-12	-1.97459	-1.37656	5.62926e-07	-1.93554	-1.36194
103680193	rs144037236	1.42989e-11	-1.9403	-2.7631e-10	2.27568e-06	-1.90059	-2.7631e-10
103680269	rs2763548	3.50064e-12	-1.97163	-1.37591	5.60879e-07	-1.94012	-1.36101
103680594	rs142273417	1.35097e-11	-1.99708	-2.7631e-10	2.27896e-06	-1.89915	-2.7631e-10
103680630	rs7140905	2.48171e-11	-2.08776e-10	-1.38895	3.8017e-06	-2.08776e-10	-1.38742
103680816	rs2771372	3.43769e-12	-1.9958	-1.36988	6.73531e-07	-1.76596	-1.35213
103680935	rs118112006	1.57373e-11	-1.84445	-2.7631e-10	2.06426e-06	-1.9981	-2.7631e-10
103681072	rs2763549	3.44896e-12	-1.976	-1.38641	5.56221e-07	-1.93319	-1.37627
103681129	rs2771371	3.54699e-12	-1.95022	-1.38417	5.41556e-07	-1.96397	-1.37222
103681174	rs72706669	2.91934e-11	-1.22654	-2.7631e-10	3.84187e-06	-1.37691	-2.7631e-10
103681642	rs60766757	3.72024e-12	-1.92215	-1.36455	5.36122e-07	-1.99793	-1.34834
103681789	rs11626850	1.58422e-11	-1.83781	-2.7631e-10	2.06515e-06	-1.99767	-2.7631e-10
103682141	rs2771370	3.57361e-12	-1.95171	-1.3752	5.49269e-07	-1.9596	-1.36243
103682172	rs140159905	1.6366e-11	-1.80528	-2.7631e-10	2.95905e-06	-1.63801	-2.7631e-10
103682234	rs2763550	3.59418e-12	-1.93926	-1.38192	5.48861e-07	-1.95085	-1.37194
103682473	rs77803232	2.5968e-11	-2.08776e-10	-1.34362	3.95784e-06	-2.08776e-10	-1.34717
103682578	rs2771369	2.20601e-11	-0.465482	-1.04123	1.87103e-06	-0.937966	-1.15842
103682629	rs78489116	3.06223e-11	-2.08776e-10	-1.17876	4.51409e-06	-2.08776e-10	-1.21567
103683051	rs4598840	1.00944e-11	-0.899908	-1.38859	7.23578e-07	-1.65768	-1.38874
103683156	rs117745896	1.3531e-11	-1.9955	-2.7631e-10	2.59413e-06	-1.76962	-2.7631e-10
103683407	rs1886459	2.08201e-11	-1.53206	-0.0325093	4.33686e-06	-1.13637	-0.119347
103684477	rs146060485	1.48901e-11	-1.89979	-2.7631e-10	2.37698e-06	-1.85704	-2.7631e-10
103684951	rs111650618	1.66181e-11	-1.79	-2.7631e-10	3.76548e-06	-1.397	-2.7631e-10
103684986	rs146721067	3.26378e-11	-2.08776e-10	-1.11501	5.2701e-06	-2.08776e-10	-1.06082
103685080	rs182435260	2.5061e-11	-2.08776e-10	-1.37917	3.88251e-06	-2.08776e-10	-1.36639
103685279	rs11160732	7.80509e-12	-1.9949	-0.550812	8.05259e-07	-1.9981	-0.941367
103685490	rs138681987	3.09535e-11	-2.08776e-10	-1.168	6.34625e-06	-2.08776e-10	-0.875009
103686039	rs2403142	9.86448e-12	-1.85221	-0.459335	1.78048e-06	-1.59292	-0.553069
103686136	rs2403143	8.31963e-11	-1.94548	1.7662	6.73569e-06	-1.90084	1.08539
103686757	rs2763555	5.24859e-11	-1.8503	1.21036	4.22918e-06	-1.97478	0.693913
103686781	rs117031843	3.67827e-12	-1.9985	-1.29955	7.43662e-07	-1.77543	-1.24361
103686930	rs113313613	1.43573e-11	-1.93622	-2.7631e-10	2.39132e-06	-1.85103	-2.7631e-10
103687072	rs78867824	9.75285e-12	-1.86016	-0.462772	1.29843e-06	-1.62925	-0.832462
103687232	rs2771365	1.35108e-11	-1.8169	-0.180094	2.31251e-06	-1.59088	-0.293661
103687519	rs12878075	7.96735e-11	-1.77317	1.55062	7.33884e-06	-1.59639	0.866695
103687580	rs12878371	7.24102e-11	-1.81111	1.49297	6.7747e-06	-1.63739	0.827709
103687636	rs2771364	9.74936e-12	-1.94186	-0.381425	1.01205e-06	-1.97656	-0.734326
103687897	rs72478874	9.21692e-12	-1.87207	-0.507376	1.20823e-06	-1.65349	-0.880225
103687926	rs10129836	1.5532e-11	-1.8437	-0.0138789	2.53686e-06	-1.6051	-0.186845
103688142	rs62007555	9.55617e-12	-1.90024	-0.443059	1.21001e-06	-1.70117	-0.831071
103688252	rs12432221	6.3178e-11	-1.88616	1.43163	6.47365e-06	-1.56026	0.705128
103688326	rs78389557	3.64163e-12	-1.99183	-1.31623	6.38838e-07	-1.90593	-1.26505
103688425	rs9324059	1.52298e-11	-1.89116	0.0139307	2.56697e-06	-1.66748	-0.112663
103688436	rs75340566	3.63129e-12	-1.99524	-1.31566	6.87455e-07	-1.83332	-1.26431
103688485	rs116907517	4.18491e-11	-0.866417	-2.7631e-10	4.91061e-06	-1.13147	-2.7631e-10
103688514	rs10132447	9.91283e-12	-1.90526	-0.401401	1.19407e-06	-1.74654	-0.79896
103688526	rs111767211	1.43888e-11	-1.93404	-2.7631e-10	2.07616e-06	-1.99235	-2.7631e-10
103688569	rs9630406	6.63877e-11	-1.86428	1.4593	5.72413e-06	-1.71394	0.735754
103688613	rs72706671	1.34919e-11	-1.9984	-2.7631e-10	2.78037e-06	-1.70029	-2.7631e-10
103688684	rs9630369	8.72159e-11	-1.88521	1.75311	8.59481e-06	-1.57578	1.00407
103688704	rs10132881	1.17852e-11	-1.90909	-0.224551	1.43001e-06	-1.71671	-0.648476
103688806	rs4900565	1.48568e-11	-1.90209	6.64186e-05	2.45102e-06	-1.70048	-0.125886
103688924	rs9630371	8.61462e-11	-1.87978	1.73534	8.45235e-06	-1.56536	0.976937
103689220	rs1033903	1.51066e-11	-1.9162	0.0308443	2.46118e-06	-1.7257	-0.0965277
103689314	rs8014786	6.25264e-11	-1.87423	1.40934	6.38514e-06	-1.55482	0.685925
103689332	rs1033904	1.08556e-11	-1.78901	-0.426796	1.46357e-06	-1.52309	-0.818904
103689453	rs74913686	3.89173e-12	-1.94773	-1.2939	6.42467e-07	-1.94349	-1.22182
103689472	rs1028754	9.58885e-12	-1.83965	-0.500237	1.2801e-06	-1.60114	-0.874796
103689559	rs1190190	1.36068e-11	-1.92499	-0.0649288	2.21902e-06	-1.7419	-0.183908
103690398	rs114432022	3.45899e-12	-1.9947	-1.36481	6.38027e-07	-1.84018	-1.33206
103690408	rs1190193	1.17511e-11	-1.83702	-0.299523	1.13886e-06	-1.92486	-0.667977
103690695	rs11849731	6.30541e-11	-1.91192	1.45542	6.96322e-06	-1.60027	0.818036
103690846	rs1190194	9.8503e-12	-1.91243	-0.400557	1.22373e-06	-1.72266	-0.798308
103690929	rs35741903	6.63931e-11	-1.90837	1.50348	7.28781e-06	-1.60269	0.866017
103690948	rs1190195	9.77912e-12	-1.83356	-0.486676	1.30586e-06	-1.59155	-0.864464
103691494	rs1190196	9.8629e-12	-1.83137	-0.480333	1.31671e-06	-1.58811	-0.859623
103691815	rs12891484	1.88491e-11	-1.66402	-2.7631e-10	2.80197e-06	-1.69255	-2.7631e-10
103692051	rs11629034	3.90933e-12	-1.96802	-1.2691	6.70497e-07	-1.91712	-1.20549
103692172	rs139565667	2.99486e-11	-2.08776e-10	-1.201	5.7985e-06	-2.08776e-10	-0.965273
103692596	rs12437242	6.23783e-11	-1.91769	1.45042	6.73615e-06	-1.62248	0.8071
103692927	rs10140934	4.60462e-12	-1.9043	-1.16913	7.13363e-07	-1.97512	-1.08552
103693202	rs9324060	4.10489e-12	-1.92358	-1.26473	6.43346e-07	-1.96385	-1.20009
103693403	rs4243737	6.66467e-11	-1.89101	1.48993	7.42449e-06	-1.55995	0.841864
103693435	rs1190198	1.16221e-11	-1.96142	-0.186154	2.13608e-06	-1.66765	-0.296252
103693735	rs117410677	1.10936e-10	0.108471	-2.7631e-10	5.27948e-06	-1.05904	-2.7631e-10
103693758	rs17101365	1.00009e-11	-1.86639	-0.431418	1.29824e-06	-1.64415	-0.817719
103693863	rs55736746	7.83829e-11	-1.87564	1.63676	8.61951e-06	-1.54019	0.971346
103693878	rs55953635	9.78693e-11	-1.94169	1.92484	9.77672e-06	-1.67941	1.23654
103694120	rs72706675	1.35717e-11	-1.9925	-2.7631e-10	2.56472e-06	-1.78102	-2.7631e-10
103694133	rs1190200	1.33582e-11	-1.96386	-0.0444956	2.44439e-06	-1.66804	-0.161041
103694331	rs10431644	1.00488e-11	-1.86814	-0.42489	1.30107e-06	-1.64701	-0.812673
103694387	rs10431748	9.97155e-12	-1.87007	-0.430683	1.29053e-06	-1.65018	-0.817639
103694512	rs1190202	1.43254e-11	-1.94823	0.00978459	2.46216e-06	-1.79269	-0.0291474
103694638	rs1190203	7.34802e-11	-1.91209	1.60862	7.52447e-06	-1.61199	0.907275
103694738	rs17101370	7.5912e-11	-1.92032	1.64941	7.8082e-06	-1.65021	0.982515
103694943	rs10431749	1.00276e-11	-1.84428	-0.450864	1.32588e-06	-1.60849	-0.832307
103695486	rs1190205	1.31981e-11	-1.96061	-0.0598078	2.48202e-06	-1.64142	-0.172384
103695580	rs17101376	1.12065e-11	-1.81714	-0.366852	1.46685e-06	-1.56598	-0.773772
103695678	rs74087628	1.02819e-11	-1.82822	-0.441885	1.35925e-06	-1.58318	-0.832753
103695727	rs76976517	1.12316e-11	-1.82822	-0.353534	1.45667e-06	-1.58318	-0.763537
103695868	rs1190206	6.37426e-11	-1.92446	1.47883	7.33294e-06	-1.48161	0.751112
103696091	rs17101380	1.16839e-11	-1.82397	-0.318309	1.50734e-06	-1.57656	-0.735972
103696121	rs62008714	1.14532e-11	-1.837	-0.325212	1.46895e-06	-1.59696	-0.741362
103696504	rs17101383	1.21078e-11	-1.81943	-0.287207	1.555e-06	-1.56952	-0.711875
103696618	rs17101385	1.15326e-11	-1.837	-0.318309	1.47689e-06	-1.59696	-0.735972
103696799	rs17101386	1.23712e-11	-1.81714	-0.26797	1.58466e-06	-1.56598	-0.696518
103696831	rs62008715	1.24591e-11	-1.81714	-0.26089	1.59351e-06	-1.56598	-0.690949
103696893	rs11160733	1.21187e-10	-1.85629	2.05314	1.22427e-05	-1.5459	1.32796
103697045	rs17101387	1.25569e-11	-1.81714	-0.253077	1.60334e-06	-1.56598	-0.684798
103697200	rs17101388	1.26467e-11	-1.81714	-0.245951	1.61237e-06	-1.56598	-0.679184
103697409	rs4628894	1.26153e-11	-1.81714	-0.248436	1.60922e-06	-1.56598	-0.681142
103697460	rs4628895	1.38744e-11	-1.81714	-0.153299	1.76441e-06	-1.56598	-0.589071
103697532	rs1475284	1.26761e-11	-1.81943	-0.241333	1.61253e-06	-1.56952	-0.675543
103697611	rs2147530	1.33436e-11	-1.81714	-0.192306	1.70939e-06	-1.56598	-0.620751
103697633	rs1475285	1.27468e-11	-1.82171	-0.233495	1.61683e-06	-1.57305	-0.669358
103697680	rs4383077	1.27759e-11	-1.81943	-0.233495	1.62254e-06	-1.56952	-0.669358
103697904	rs1475286	1.22989e-11	-1.79968	-0.291302	1.59808e-06	-1.53923	-0.714836
103698104	rs17101396	8.35114e-12	-1.64389	-0.834195	1.12725e-06	-1.48949	-1.11359
103698158	rs56014521	7.77569e-12	-1.82907	-0.720415	1.0757e-06	-1.58451	-1.06539
103698356	rs117622851	7.87664e-11	-0.234	-2.7631e-10	1.38605e-05	-0.0938271	-2.7631e-10
103698395	rs11627843	3.83936e-12	-1.92231	-1.33287	5.89281e-07	-1.96471	-1.28702
103698431	rs57255908	9.06458e-12	-1.7481	-0.648014	1.30977e-06	-1.46239	-0.990629
103698656	rs62008719	8.73558e-12	-1.833	-0.600086	1.28904e-06	-1.51341	-0.955562
103699161	rs72706683	2.18295e-10	-1.9671	2.75246	2.44232e-05	-1.7281	2.20076
103699167	rs1599972	9.22257e-12	-1.74297	-0.635862	1.33107e-06	-1.4549	-0.981989
103699244	rs111632947	1.35302e-11	-1.99556	-2.7631e-10	2.9598e-06	-1.63775	-2.7631e-10
103699583	rs146185427	2.18816e-11	-1.51484	-2.7631e-10	7.29401e-06	-0.735819	-2.7631e-10
103700140	rs1190208	1.26532e-10	-1.99025	2.23026	3.42791e-05	-1.71877	2.53043
103700321	rs190511212	1.39174e-11	-1.96734	-2.7631e-10	2.07821e-06	-1.99136	-2.7631e-10
103700384	rs11160734	2.08924e-10	-1.96189	2.70337	2.44481e-05	-1.70734	2.18102
103700621	rs62008720	9.24389e-12	-1.76655	-0.609976	1.27886e-06	-1.48955	-0.987353
103700894	rs11623948	3.95627e-12	-1.93816	-1.28703	6.32841e-07	-1.95261	-1.2278
103700999	rs116943345	4.83064e-12	-1.95852	-1.06698	8.47193e-07	-1.93094	-0.957759
103701335	rs56002716	1.60779e-11	-0.513935	-1.3091	2.06517e-06	-0.679197	-1.31846
103701567	rs62008721	9.56972e-12	-1.75995	-0.581929	1.35839e-06	-1.4798	-0.936772
103701671	rs12588571	3.02489e-11	-2.08776e-10	-1.19103	5.19971e-06	-2.08776e-10	-1.07427
103701770	rs146404551	3.94564e-11	-2.08776e-10	-0.925291	6.79246e-06	-2.08776e-10	-0.807059
103702243	rs10143544	4.09873e-12	-1.86026	-1.32955	5.76669e-07	-1.99078	-1.28258
103702589	rs1190209	2.37421e-10	-1.99096	2.8603	7.41009e-05	-1.76561	3.34816
103703096	rs149114163	7.78451e-11	-0.245766	-2.7631e-10	1.36921e-05	-0.106053	-2.7631e-10
103703542	rs62008722	5.88708e-12	-1.75375	-1.07398	1.0828e-06	-1.3362	-1.30712
103703559	rs12185041	3.99733e-10	-1.90498	3.29529	5.00947e-05	-1.57186	2.7629
103703664	rs141610253	7.1127e-12	-1.856	-0.782602	1.26418e-06	-1.61273	-0.875714
103703885	rs137877117	4.79192e-11	-2.08776e-10	-0.730971	8.53773e-06	-2.08776e-10	-0.578377
103704001	rs145943022	7.1268e-12	-1.84698	-0.789645	1.28292e-06	-1.59154	-0.882193
103704052	rs11624395	4.75937e-12	-1.94424	-1.09613	8.05965e-07	-1.947	-0.991584
103704084	rs11624427	4.85472e-12	-1.94185	-1.07869	8.20595e-07	-1.94928	-0.971315
103704134	rs11628542	4.77253e-12	-1.9511	-1.08651	8.20885e-07	-1.93986	-0.980387
103704177	rs11628543	7.22712e-12	-1.69717	-0.925479	9.36786e-07	-1.99208	-0.796088
103704305	rs34916080	1.39609e-11	-1.96422	-2.7631e-10	2.17374e-06	-1.94642	-2.7631e-10
103704732	rs1190212	9.15566e-11	-1.90058	1.81705	1.15876e-05	-1.45822	1.18529
103704822	rs1985161	4.55284e-12	-1.99386	-1.09088	8.74358e-07	-1.53358	-1.32355
103705247	rs11620984	3.8575e-12	-1.94507	-1.30539	6.33696e-07	-1.92799	-1.25107
103705377	rs11625809	4.82572e-12	-1.94507	-1.08145	8.35572e-07	-1.92799	-0.974523
103705392	rs11625812	4.70949e-12	-1.94972	-1.10119	8.21172e-07	-1.92242	-0.997471
103705410	rs12431691	1.73499e-10	-1.85217	2.40785	1.99561e-05	-1.54142	1.81208
103705597	rs143013391	4.73013e-12	-1.94739	-1.09914	8.20797e-07	-1.92527	-0.995085
103705675	rs142001922	5.87395e-11	-2.08776e-10	-0.527375	1.06859e-05	-2.08776e-10	-0.353943
103705842	rs1969852	4.5891e-12	-1.99751	-1.07929	8.17149e-07	-1.60678	-1.31803
103706121	rs139939634	4.22608e-11	-2.08776e-10	-0.856627	7.44975e-06	-2.08776e-10	-0.714692
103706378	rs117526066	1.48579e-11	-1.90195	-2.7631e-10	2.13603e-06	-1.96392	-2.7631e-10
103706450	rs142214403	4.27847e-11	-2.08776e-10	-0.844307	7.55367e-06	-2.08776e-10	-0.700839
103707417	rs7154496	4.39065e-10	-1.87158	3.35574	0.000141203	-1.73147	3.9588
103707780	rs17101400	4.53145e-12	-1.99856	-1.09088	8.47377e-07	-1.56493	-1.32355
103707822	rs11623748	4.22532e-12	-1.97852	-1.18087	8.23247e-07	-1.82595	-1.09142
103707881	rs17101404	4.62523e-12	-1.99646	-1.0725	8.57631e-07	-1.56409	-1.31236
103708279	rs62008724	4.47408e-12	-1.9919	-1.11029	8.822e-07	-1.51568	-1.33253
103708815	rs11625018	6.20481e-10	-1.80008	3.63009	0.000200824	-1.79646	4.37602
103709494	rs7145196	5.51291e-10	-1.85269	3.56446	0.000178445	-1.71884	4.18025
103709589	rs55856990	1.47115e-11	-1.83249	-0.0793698	2.02252e-06	-1.44443	-0.574096
103709974	rs12897609	1.23152e-10	-1.83779	2.05072	1.49795e-05	-1.53608	1.5199
103710221	rs76532987	4.77636e-12	-1.93528	-1.10153	8.07874e-07	-1.93835	-0.997868
103710474	rs62008725	4.71538e-12	-1.97417	-1.07549	1.00766e-06	-1.40649	-1.30875
103710615	rs8003932	1.99266e-10	-1.86902	2.56318	2.27742e-05	-1.59023	1.99299
103711337	rs17101405	4.47672e-12	-1.97009	-1.13151	9.36048e-07	-1.44952	-1.33944
103712310	rs1033905	1.45678e-09	-1.95967	4.64317	0.000515415	-1.80869	5.33079
103712798	rs1033907	1.42644e-09	-1.95967	4.62212	0.000504092	-1.80869	5.30857
103712970	rs11624396	1.39545e-09	-1.95967	4.60015	0.000492538	-1.80869	5.28538
103713130	rs12894997	1.38736e-09	-1.96548	4.60015	0.000491465	-1.81087	5.28538
103713190	rs80006180	1.27215e-09	-1.98474	4.53272	0.000434674	-1.86246	5.21419
103713191	rs77334143	1.25656e-09	-1.98659	4.52224	0.000427346	-1.8684	5.20312
103713210	rs139974492	3.63072e-11	-1.00847	-2.7631e-10	2.97966e-06	-1.63106	-2.7631e-10
103713216	rs2147531	1.60586e-10	-1.97934	2.45768	1.91429e-05	-1.60491	1.83396
103713235	rs12895168	1.38855e-09	-1.98659	4.62212	0.000474872	-1.8684	5.30857
103713308	rs34177372	1.40363e-11	-1.95884	-2.7631e-10	2.06483e-06	-1.99782	-2.7631e-10
103713725	rs17607710	1.3981e-09	-1.96583	4.60821	0.000489873	-1.82262	5.29389
103713792	rs71417849	1.50692e-09	-1.96583	4.68316	0.0005302	-1.82262	5.373
103713839	rs185717617	3.24565e-11	-1.12058	-2.7631e-10	3.21896e-06	-1.55381	-2.7631e-10
103714007	rs11160736	1.66635e-10	-1.94236	2.45768	2.15813e-05	-1.48501	1.83396
103714115	rs11160737	2.92828e-10	-1.90648	2.98558	3.37849e-05	-1.58936	2.3865
103714517	rs10142656	5.22253e-12	-1.90547	-1.04204	1.24733e-06	-1.20731	-1.29456
103714536	rs10131605	5.29867e-12	-1.90348	-1.02955	1.26285e-06	-1.20153	-1.28796
103714667	rs11625866	1.44347e-09	-1.99825	4.67257	0.000469765	-1.93246	5.36182
103714801	rs11625979	1.40347e-09	-1.99129	4.6375	0.000474221	-1.88601	5.32481
103714829	rs11621681	1.43357e-09	-1.99129	4.65872	0.000484961	-1.88601	5.3472
103715043	rs2403144	2.21847e-10	-1.89645	2.69795	2.48824e-05	-1.56849	2.05978
103715179	rs11626942	1.48142e-09	-1.99261	4.69288	0.000526765	-1.8914	5.43528
103715413	rs12587313	1.22385e-09	-1.98825	4.49752	0.000413667	-1.87482	5.17701
103715453	rs10145743	1.86391e-10	-1.97269	2.60005	2.1497e-05	-1.58573	1.93077
103715465	rs8012366	2.33416e-10	-1.97979	2.83212	2.56867e-05	-1.61967	2.14277
103715633	rs8012281	2.26378e-10	-1.97858	2.8003	2.47925e-05	-1.626	2.11367
103715673	rs8012280	2.33698e-10	-1.97858	2.83212	2.55246e-05	-1.626	2.14277
103715715	rs8012711	2.37815e-10	-1.97623	2.84724	2.61377e-05	-1.6161	2.1566
103715744	rs8013644	5.08804e-12	-1.97446	-0.999138	1.03513e-06	-1.41686	-1.27149
103715984	rs8017113	2.514e-10	-1.98483	2.91139	2.66622e-05	-1.65494	2.21531
103716196	rs6575958	5.54342e-12	-1.95348	-0.934394	1.139e-06	-1.36377	-1.22895
103716242	rs6575959	2.63483e-10	-1.96697	2.94047	3.06407e-05	-1.53274	2.2322
103716293	rs8017641	1.99781e-09	-1.98205	4.98137	0.000723098	-1.82681	5.68749
103716394	rs8017805	2.866e-09	-1.92448	5.28467	0.00110921	-1.71843	6.00696
103716708	rs10149355	5.35751e-12	-1.96065	-0.961336	1.07839e-06	-1.3926	-1.2548
103716728	rs10149186	2.64547e-10	-1.94482	2.92235	3.0029e-05	-1.53603	2.21532
103716775	rs10149188	5.23402e-12	-1.97086	-0.974444	1.04803e-06	-1.4348	-1.24117
103716885	rs10149294	5.16079e-12	-1.93316	-1.02624	1.17333e-06	-1.29271	-1.27032
103716970	rs11629342	4.3448e-12	-1.87398	-1.25752	6.79402e-07	-1.91972	-1.18969
103717024	rs12897635	1.74833e-09	-1.90645	4.77238	0.000555469	-1.7116	5.30855
103717242	rs11160738	6.2033e-12	-1.56453	-1.21087	1.48308e-06	-0.959712	-1.36904
103717925	rs149213250	2.77996e-11	-1.27547	-2.7631e-10	3.04136e-06	-1.61057	-2.7631e-10
103717951	rs12879051	6.28507e-11	-0.524562	0.0648385	0.000511944	3.85845	-0.343104
103718116	rs138278807	9.63623e-12	-0.954044	-1.38091	1.50965e-06	-0.941183	-1.36981
103718797	rs11622055	6.36108e-12	-1.74613	-1.00415	1.54801e-06	-1.02414	-1.26177
103718941	rs144646029	8.88103e-12	-1.02669	-1.38988	1.54854e-06	-0.899432	-1.38613
103719055	rs11160739	9.92418e-12	-1.04047	-1.26504	3.69512e-06	-0.298586	-1.11727
103719521	rs10135733	8.22356e-12	-1.31934	-1.17415	2.20483e-06	-1.00182	-0.930404
103719988	rs8009320	3.30123e-11	-2.08776e-10	-1.10361	6.80465e-06	-2.08776e-10	-0.805266
103720076	rs10133522	2.78638e-11	-1.02864	-0.244516	0.000115883	2.57302	-0.543313
103720467	rs11160740	2.91858e-11	0.0623396	-1.28914	0.000187769	3.75041	-1.23807
103720603	rs11160741	3.61004e-12	-1.99278	-1.32399	7.29375e-07	-1.74664	-1.2918
103720689	rs11626696	3.72278e-12	-1.99832	-1.28769	8.87826e-07	-1.62447	-1.21739
103720803	rs11626825	3.9085e-12	-1.87242	-1.36491	8.99546e-07	-1.50333	-1.32541
103720852	rs35255484	2.07389e-11	-1.56847	-2.7631e-10	2.55177e-06	-1.78609	-2.7631e-10
103721001	rs8015184	5.81077e-12	-1.47179	-1.36899	1.27934e-06	-1.24575	-1.23078
103721012	rs8016347	6.17283e-12	-1.41182	-1.3685	1.37579e-06	-1.17438	-1.22946
103721074	rs12891434	6.11694e-12	-1.42184	-1.36758	1.36294e-06	-1.18627	-1.22696
103721080	rs12890475	6.02202e-12	-1.43748	-1.36758	1.33785e-06	-1.20485	-1.22696
103721159	rs12890343	5.82062e-12	-1.4671	-1.37198	1.27915e-06	-1.24014	-1.23653
103721245	rs2896476	5.8111e-12	-1.4671	-1.37362	1.27298e-06	-1.24014	-1.24137
103721714	rs553474282	2.91424e-11	-2.08776e-10	-1.22829	5.25254e-06	-2.08776e-10	-1.06416
103721842	rs58447384	5.93476e-12	-1.44727	-1.37239	1.30822e-06	-1.2165	-1.23771
103722248	rs9743995	6.67368e-12	-1.33786	-1.36445	1.40565e-06	-1.16649	-1.21588
103722462	rs7161333	4.73229e-11	0.616016	-1.35951	0.00114302	5.67021	-1.35164
103722592	rs6575960	5.74979e-12	-1.48209	-1.36923	1.26627e-06	-1.25808	-1.22872
103722602	rs146252718	4.35007e-10	-2.08776e-10	1.47488	3.94631e-05	-2.08776e-10	0.952493
103722730	rs6575961	5.69329e-12	-1.49197	-1.36923	1.25137e-06	-1.26991	-1.22872
103722753	rs6575962	5.58627e-12	-1.51094	-1.36923	1.22317e-06	-1.29271	-1.22872
103722792	rs6575963	5.76046e-12	-1.48209	-1.36738	1.27271e-06	-1.25808	-1.22364
103722989	rs6575964	5.69329e-12	-1.49197	-1.36923	1.25137e-06	-1.26991	-1.22872
103723279	rs2403146	5.39727e-12	-1.52687	-1.38772	1.04455e-06	-1.38316	-1.29612
103723521	rs2403147	5.52922e-12	-1.52212	-1.36831	1.12631e-06	-1.37774	-1.22619
103723756	rs57746378	1.51377e-11	-0.69329	-1.19001	8.54881e-05	3.11274	-1.38723
103723841	rs10162320	5.63389e-12	-1.50337	-1.36831	1.15065e-06	-1.35636	-1.22619
103724078	rs10438241	5.55058e-12	-1.51735	-1.36923	1.1296e-06	-1.37229	-1.22872
103724412	rs11627436	5.44301e-12	-1.5344	-1.37176	1.09333e-06	-1.39176	-1.24188
103724536	rs12717689	6.81966e-12	-1.31862	-1.36206	1.32964e-06	-1.22172	-1.21625
103724561	rs12717690	5.37091e-12	-1.54773	-1.37176	1.07678e-06	-1.40702	-1.24188
103724572	rs12717691	5.62665e-12	-1.50037	-1.3726	1.21967e-06	-1.28	-1.24429
103724714	rs12888019	4.97221e-12	-1.62162	-1.37501	9.79565e-07	-1.49213	-1.25139
103724731	rs11622875	4.73094e-12	-1.67214	-1.37422	9.2575e-07	-1.55098	-1.24904
103724773	rs11622945	4.81913e-12	-1.65289	-1.37501	9.44593e-07	-1.52849	-1.25139
103724839	rs7152447	7.05488e-12	-1.27335	-1.37342	1.27987e-06	-1.22944	-1.24668
103725149	rs6575965	5.21341e-12	-1.58305	-1.3662	1.0497e-06	-1.44758	-1.22679
103725187	rs6575966	6.18215e-12	-1.42666	-1.35216	1.21241e-06	-1.33753	-1.19274
103725420	rs8018376	5.15987e-12	-1.58742	-1.37216	1.02761e-06	-1.45261	-1.24303
103725624	rs10162422	5.11958e-12	-1.58742	-1.38	1.00278e-06	-1.45261	-1.26749
103725970	rs6575967	5.29445e-12	-1.55681	-1.37702	1.04351e-06	-1.41743	-1.26285
103726048	rs6575968	4.99952e-12	-1.60847	-1.38267	9.69165e-07	-1.47691	-1.27728
103726134	rs6575969	5.45063e-12	-1.6127	-1.29206	1.23793e-06	-1.4818	-1.02763
103726207	rs8003787	4.90823e-12	-1.62482	-1.38475	9.42907e-07	-1.49585	-1.28581
103726302	rs147665623	1.57763e-11	-1.84198	-2.7631e-10	2.06674e-06	-1.9969	-2.7631e-10
103726353	rs8003553	4.95262e-12	-1.6169	-1.38367	9.53258e-07	-1.48667	-1.28407
103726357	rs8004929	4.83055e-12	-1.64527	-1.38025	9.34147e-07	-1.51961	-1.27138
103726502	rs12586395	1.84128e-11	-0.336013	-1.35143	0.000114897	3.41132	-1.39016
103726948	rs117049348	1.42585e-11	-1.94313	-2.7631e-10	2.58868e-06	-1.77172	-2.7631e-10
103726973	rs11626316	2.16435e-11	-0.154581	-1.3712	0.000173861	3.82149	-1.38611
103727176	rs12884360	3.43025e-12	-1.99165	-1.3762	5.68429e-07	-1.91021	-1.37754
103727776	rs191434813	1.67852e-11	-1.77999	-2.7631e-10	2.12185e-06	-1.97058	-2.7631e-10
103727864	rs10144808	2.28851e-11	-0.147171	-1.32283	0.000157794	3.7215	-1.38308
103728079	rs12890984	3.60361e-12	-1.948	-1.37055	5.38437e-07	-1.9647	-1.37726
103728260	rs12889953	3.56649e-12	-1.96213	-1.36678	5.36159e-07	-1.96699	-1.37921
103728703	rs10047932	1.56648e-11	-0.520478	-1.32859	0.00016172	3.72725	-1.36425
103729406	rs1957884	1.77227e-11	-0.358634	-1.36701	0.000156604	3.72013	-1.38928
103729793	rs144773974	1.35779e-11	-1.99204	-2.7631e-10	2.10885e-06	-1.97673	-2.7631e-10
103730519	rs12587827	2.04453e-11	-0.240571	-1.34216	0.0001696	3.79938	-1.38881
103730886	rs144587857	1.35641e-11	-1.99306	-2.7631e-10	2.78078e-06	-1.70014	-2.7631e-10
103731797	rs10129761	1.45564e-11	-0.576381	-1.34607	0.000147284	3.6167	-1.3472
103731822	rs114376984	3.65659e-12	-1.95578	-1.34818	5.26321e-07	-1.98841	-1.3763
103732298	rs117225774	3.70474e-11	-0.988288	-2.7631e-10	6.79605e-06	-0.806531	-2.7631e-10
103732751	rs1957885	3.43425e-12	-1.97919	-1.38749	5.59851e-07	-1.95439	-1.34857
103732823	rs10133012	1.65217e-11	-0.44992	-1.34589	0.000179173	3.82201	-1.35653
103732850	rs140295831	1.35592e-11	-1.99342	-2.7631e-10	2.7882e-06	-1.69747	-2.7631e-10
103733234	rs147988295	1.45889e-11	-1.92023	-2.7631e-10	4.67185e-06	-1.18132	-2.7631e-10
103733487	rs117249924	5.90339e-11	-0.522375	-2.7631e-10	7.80988e-06	-0.667483	-2.7631e-10
103733653	rs117650138	4.04578e-11	-0.900226	-2.7631e-10	2.93075e-06	-1.64761	-2.7631e-10
103734346	rs11624470	1.35546e-11	-1.99376	-2.7631e-10	2.79568e-06	-1.6948	-2.7631e-10
103734368	rs140887600	4.63418e-11	-2.08776e-10	-0.764442	1.24539e-05	-2.08776e-10	-0.200837
103734681	rs66826300	3.48145e-12	-1.96708	-1.38595	5.54973e-07	-1.95792	-1.35378
103734756	rs71417850	3.47705e-12	-1.96708	-1.38722	5.57282e-07	-1.95792	-1.34963
103734997	rs34731746	3.4769e-12	-1.96533	-1.38902	5.62001e-07	-1.95987	-1.33926
103735296	rs74555963	3.48738e-12	-1.96533	-1.38601	5.54619e-07	-1.95987	-1.35248
103735714	rs55723265	1.40771e-11	-0.633563	-1.32238	0.000144743	3.62031	-1.36822
103735900	rs117847091	3.66901e-11	-0.997979	-2.7631e-10	2.28104e-06	-1.89824	-2.7631e-10
103736069	rs118190383	3.09321e-11	-2.08776e-10	-1.16869	5.80091e-06	-2.08776e-10	-0.964858
103736192	rs62009207	1.54432e-11	-1.86332	-2.7631e-10	5.51872e-06	-1.01473	-2.7631e-10
103736621	rs11622360	3.50636e-12	-1.95904	-1.38687	5.53378e-07	-1.96608	-1.3485
103736732	rs11622484	3.53824e-12	-1.95085	-1.38601	5.47506e-07	-1.97278	-1.35248
103737257	rs11623471	3.52632e-12	-1.95297	-1.38726	5.50704e-07	-1.97118	-1.34825
103738006	rs112256421	1.37578e-11	-0.673024	-1.30586	0.000250118	4.17412	-1.37506
103738330	rs67361906	3.47208e-12	-1.96973	-1.38601	5.57439e-07	-1.9548	-1.35248
103738545	rs62009208	1.38833e-11	-1.9698	-2.7631e-10	3.87417e-06	-1.36854	-2.7631e-10
103738550	rs141903327	1.36512e-11	-1.98666	-2.7631e-10	2.11298e-06	-1.97477	-2.7631e-10
103738571	rs183553217	1.40178e-11	-1.96016	-2.7631e-10	3.58551e-06	-1.44597	-2.7631e-10
103738677	rs7161297	1.36743e-11	-0.690403	-1.29456	0.000239866	4.13655	-1.37934
103738744	rs117966364	1.35229e-11	-1.99611	-2.7631e-10	2.85821e-06	-1.67268	-2.7631e-10
103739289	rs191274948	1.41255e-10	-2.08776e-10	0.350078	2.64087e-05	-2.08776e-10	0.550821
103739487	rs117622709	1.58272e-11	-1.83876	-2.7631e-10	6.58941e-06	-0.837409	-2.7631e-10
103739573	rs145014299	6.57383e-11	-2.08776e-10	-0.414804	1.98745e-05	-2.08776e-10	0.266563
103740417	rs35928813	1.44744e-11	-1.9281	-2.7631e-10	2.18914e-06	-1.93936	-2.7631e-10
103740438	rs10129265	1.33005e-11	-0.687268	-1.32542	0.000130187	3.5108	-1.36469
103740942	rs4906306	3.51438e-12	-1.95707	-1.38656	5.51172e-07	-1.96783	-1.35075
103741043	rs4900567	3.4758e-12	-1.97049	-1.38417	5.62852e-07	-1.93811	-1.3595
103742165	rs11623096	3.51316e-12	-1.95904	-1.38493	5.49498e-07	-1.96608	-1.35554
103742549	rs67550214	3.52881e-12	-1.95297	-1.38656	5.49331e-07	-1.97118	-1.35075
103742835	rs150448320	1.35108e-11	-1.99699	-2.7631e-10	2.89123e-06	-1.66119	-2.7631e-10
103743234	rs4900568	2.06275e-11	-0.244651	-1.32921	0.000171015	3.80374	-1.38486
103743236	rs117991436	1.34979e-11	-1.99795	-2.7631e-10	2.94211e-06	-1.64374	-2.7631e-10
103743263	rs138287918	1.72252e-10	0.548472	-2.7631e-10	1.19669e-05	-0.24073	-2.7631e-10
103744865	rs8007066	3.72732e-12	-1.89783	-1.38697	5.35924e-07	-1.99731	-1.34933
103745705	rs3742453	3.76049e-12	-1.88821	-1.38772	5.37044e-07	-1.99814	-1.34641
103745783	rs3742454	3.79961e-12	-1.87817	-1.38742	5.34083e-07	-1.99853	-1.35155
103745785	rs3742455	3.79846e-12	-1.87817	-1.38772	5.36833e-07	-1.99853	-1.34641
103745853	rs3742456	3.79846e-12	-1.87817	-1.38772	5.36833e-07	-1.99853	-1.34641
103745973	rs3742457	1.27633e-11	-0.76119	-1.29272	0.000104131	3.303	-1.38023
103746114	rs34706850	3.7743e-12	-1.88491	-1.38736	5.36158e-07	-1.99832	-1.34788
103746193	rs7156255	2.48026e-11	-0.0819138	-1.30762	0.000222007	4.05978	-1.37995
103746696	rs6575970	1.23581e-11	-0.779514	-1.30666	0.000205827	3.97848	-1.37432
103747172	rs11629325	3.68808e-12	-1.907	-1.38838	5.39802e-07	-1.99604	-1.34339
103747467	rs11625352	3.77636e-12	-1.88156	-1.39016	5.51848e-07	-1.99845	-1.31891
103747663	rs11620745	3.73505e-12	-1.89429	-1.38843	5.61383e-07	-1.9961	-1.30412
103747674	rs11620689	3.78169e-12	-1.88134	-1.38897	5.58228e-07	-1.99765	-1.30821
103747675	rs11620647	3.79538e-12	-1.87799	-1.38872	5.5921e-07	-1.99792	-1.30618
103748278	rs2403148	3.75515e-12	-1.88821	-1.38915	5.4113e-07	-1.99814	-1.33883
103748322	rs2403149	3.75515e-12	-1.88821	-1.38915	5.4113e-07	-1.99814	-1.33883
103748357	rs145628453	6.48677e-11	-2.08776e-10	-0.428136	1.95318e-05	-2.08776e-10	0.249173
103748422	rs2403150	3.75605e-12	-1.88821	-1.3889	5.40267e-07	-1.99814	-1.34043
103748578	rs2147532	3.75434e-12	-1.88821	-1.38936	5.42009e-07	-1.99814	-1.33721
103748754	rs2181983	3.77804e-12	-1.88156	-1.38972	5.43642e-07	-1.99845	-1.33389
103748802	rs11622013	3.77708e-12	-1.88156	-1.38997	5.45505e-07	-1.99845	-1.33047
103748844	rs117872821	1.4846e-10	0.399832	-2.7631e-10	7.81534e-06	-0.666784	-2.7631e-10
103748951	rs66792477	3.75204e-12	-1.88821	-1.38997	5.45674e-07	-1.99814	-1.33047
103748983	rs61697413	3.73986e-12	-1.89147	-1.38997	5.45799e-07	-1.99791	-1.33047
103749040	rs145160429	1.35048e-11	-1.99744	-2.7631e-10	2.91208e-06	-1.65401	-2.7631e-10
103749216	rs35433187	3.75171e-12	-1.88821	-1.39006	5.4663e-07	-1.99814	-1.32872
103749368	rs11160742	2.20076e-11	-0.202678	-1.30642	0.000203948	3.97125	-1.37625
103749895	rs11623296	3.79398e-12	-1.87817	-1.3889	5.65687e-07	-1.99853	-1.29406
103750281	rs11626610	3.65773e-12	-1.91378	-1.38986	5.6063e-07	-1.9968	-1.30477
103750625	rs72706701	5.17619e-12	-1.80298	-1.15344	8.84164e-07	-1.95214	-0.893841
103750916	rs1951949	2.14336e-11	-0.264536	-1.27099	0.000225742	4.06582	-1.3693
103751025	rs35300155	5.04073e-12	-1.82803	-1.1549	8.5143e-07	-1.99855	-0.885156
103751539	rs75271069	4.31182e-12	-1.99803	-1.1411	8.37151e-07	-1.7266	-1.17402
103751591	rs10148164	4.38923e-12	-1.99745	-1.12389	8.59993e-07	-1.71574	-1.15797
103751712	rs11627972	5.07441e-12	-1.83208	-1.1442	8.64892e-07	-1.9985	-0.869525
103751760	rs11627920	5.07441e-12	-1.83208	-1.1442	8.64892e-07	-1.9985	-0.869525
103751782	rs78771863	2.58391e-11	-2.08776e-10	-1.3486	3.83826e-06	-2.08776e-10	-1.37785
103752577	rs8021920	6.22642e-12	-1.83002	-0.941661	1.19647e-06	-1.90975	-0.633741
103752836	rs8021875	5.55524e-12	-1.86137	-1.02437	9.97575e-07	-1.99829	-0.727009
103752866	rs34535421	5.54518e-12	-1.87212	-1.01544	1.01034e-06	-1.99758	-0.715004
103752959	rs11621255	3.86526e-12	-1.99826	-1.2502	8.66493e-07	-1.59159	-1.27459
103753262	rs10131171	1.24449e-11	-0.760601	-1.31857	0.000228462	3.68768	-0.979187
103753338	rs79326872	4.19243e-12	-1.98884	-1.17837	8.79913e-07	-1.64216	-1.20864
103754526	rs145226506	3.7638e-12	-1.99772	-1.27733	8.58155e-07	-1.57673	-1.29911
103755226	rs11623891	1.25761e-11	-0.680566	-1.38813	0.000182714	3.86775	-1.3827
103755299	rs193178723	1.49181e-11	-1.89791	-2.7631e-10	2.53872e-06	-1.79121	-2.7631e-10
103755948	rs11847321	3.98875e-12	-1.93297	-1.28404	7.429e-07	-1.96892	-1.05114
103755958	rs8019163	3.80577e-12	-1.88821	-1.37575	5.95336e-07	-1.99814	-1.24337
103756012	rs145972820	1.46348e-11	-1.91709	-2.7631e-10	2.0862e-06	-1.98753	-2.7631e-10
103756016	rs184905990	7.01225e-11	-2.08776e-10	-0.350243	8.25514e-06	-2.08776e-10	-0.612037
103756033	rs112886056	1.63004e-11	-1.80929	-2.7631e-10	2.08186e-06	-1.98961	-2.7631e-10
103756206	rs17101433	4.06787e-12	-1.89147	-1.3059	6.98128e-07	-1.99791	-1.08432
103756256	rs78853041	3.58724e-12	-1.98665	-1.33645	8.11394e-07	-1.58794	-1.34393
103756530	rs17101439	4.37708e-12	-1.84373	-1.28038	7.30102e-07	-1.99852	-1.03892
103756721	rs11625351	1.96792e-11	-0.258877	-1.36205	0.000199614	3.96346	-1.38995
103756910	rs11625458	4.3159e-12	-1.98626	-1.15192	7.11317e-07	-1.89553	-1.16798
103757094	rs11626322	3.81348e-12	-1.99795	-1.26399	7.40627e-07	-1.74036	-1.28277
103757202	rs17609105	1.34913e-11	-1.99844	-2.7631e-10	3.07477e-06	-1.59964	-2.7631e-10
103757419	rs113528457	3.87752e-12	-1.97791	-1.26738	7.1618e-07	-1.77787	-1.27883
103757485	rs57504148	3.80862e-12	-1.99525	-1.26797	7.19519e-07	-1.77265	-1.27939
103757742	rs7147508	3.96083e-12	-1.90299	-1.32104	6.77783e-07	-1.988	-1.1238
103758367	rs117562388	6.49876e-11	-0.42629	-2.7631e-10	5.86797e-06	-0.953363	-2.7631e-10
103758437	rs11627723	3.88026e-12	-1.97791	-1.26667	7.16662e-07	-1.77787	-1.27815
103758476	rs4906307	4.06654e-12	-1.88424	-1.31346	6.81386e-07	-1.99739	-1.10911
103758644	rs4906308	4.0695e-12	-1.88755	-1.30941	6.86894e-07	-1.99703	-1.10142
103759466	rs35258122	3.79766e-12	-1.996	-1.2701	6.62517e-07	-1.85316	-1.28142
103760178	rs11623516	3.47661e-12	-1.99724	-1.35719	8.12826e-07	-1.56713	-1.36299
103761302	rs112398673	1.72096e-11	-1.75502	-2.7631e-10	8.90476e-06	-0.536286	-2.7631e-10
103761797	rs11620828	3.66247e-12	-1.98627	-1.31608	7.06086e-07	-1.74598	-1.32491
103762696	rs11626218	4.38105e-12	-1.88958	-1.23362	8.11658e-07	-1.95393	-0.977618
103762836	rs75629925	4.11643e-12	-1.90164	-1.28386	7.25985e-07	-1.98844	-1.05465
103763371	rs12888433	4.14054e-12	-1.90472	-1.27494	7.35704e-07	-1.98742	-1.04238
103763451	rs75704852	3.60719e-12	-1.97143	-1.34613	7.07635e-07	-1.71583	-1.35287
103763634	rs67287744	4.2994e-12	-1.87005	-1.27196	7.39569e-07	-1.9908	-1.03376
103763718	rs116023545	3.42772e-12	-1.98394	-1.38465	6.57097e-07	-1.75594	-1.38686
103763897	rs75110442	3.51132e-12	-1.99389	-1.3506	7.20483e-07	-1.69373	-1.35698
103764302	rs80296816	1.5126e-11	-1.88407	-2.7631e-10	2.58681e-06	-1.77245	-2.7631e-10
103764418	rs11628577	3.42386e-12	-1.98333	-1.38639	6.54624e-07	-1.7584	-1.38817
103764420	rs11628579	3.42324e-12	-1.98333	-1.38657	6.54539e-07	-1.7584	-1.3883
103764473	rs11628613	3.41703e-12	-1.98454	-1.38717	6.57494e-07	-1.75347	-1.38873
103764503	rs11628688	3.41567e-12	-1.98454	-1.38757	6.57314e-07	-1.75347	-1.389
103764517	rs11628586	3.40481e-12	-1.98627	-1.38903	6.61669e-07	-1.74598	-1.38989
103764818	rs4906310	4.01422e-12	-1.89213	-1.31851	6.6831e-07	-1.99122	-1.13465
103764922	rs80005076	3.41016e-12	-1.98454	-1.38919	6.56682e-07	-1.75347	-1.38996
103765183	rs111616951	3.40205e-12	-1.98593	-1.39018	6.60635e-07	-1.74748	-1.38994
103765234	rs113679919	3.41172e-12	-1.98388	-1.38939	6.60603e-07	-1.7493	-1.38817
103766334	rs6575971	3.66622e-12	-1.99743	-1.3039	8.01314e-07	-1.83672	-1.10765
103767181	rs11623396	1.34931e-11	-1.99831	-2.7631e-10	3.09382e-06	-1.59347	-2.7631e-10
103767787	rs117250098	2.96804e-10	1.09259	-2.7631e-10	9.41576e-06	-0.480488	-2.7631e-10
103768035	rs149342022	9.15098e-11	-2.08776e-10	-0.0840407	3.26148e-05	-2.08776e-10	0.761894
103768475	rs34265081	1.50911e-11	-0.569223	-1.31716	8.11216e-05	3.05084	-1.37776
103768762	rs7161299	1.56687e-11	-0.553544	-1.29528	0.00017788	3.82754	-1.3693
103768930	rs7161227	1.36398e-11	-0.732442	-1.25506	0.000218553	4.05432	-1.39016
103768954	rs139942315	4.44498e-11	-2.08776e-10	-0.806126	5.2687e-06	-2.08776e-10	-1.06109
103769002	rs7145223	1.646e-11	-0.553544	-1.24601	0.000180773	3.82754	-1.35317
103769488	rs8007609	1.36448e-11	-0.723608	-1.26352	0.000250906	4.19213	-1.38992
103769595	rs8009019	1.40202e-11	-0.696468	-1.26352	0.000236424	4.13267	-1.38992
103769709	rs79436368	3.40985e-12	-1.98732	-1.3865	6.73504e-07	-1.73394	-1.38419
103769962	rs28782224	1.41733e-11	-0.677426	-1.2717	0.000246504	4.17391	-1.38941
103770060	rs58026845	1.30958e-11	-0.731936	-1.29626	0.000192043	3.92073	-1.38588
103770063	rs28817053	1.30315e-11	-0.731936	-1.30118	0.000192261	3.92073	-1.38475
103770561	rs8004499	1.32247e-11	-0.749398	-1.269	0.000210701	4.01718	-1.38961
103770636	rs8004545	1.40594e-11	-0.696468	-1.26073	0.000236398	4.13267	-1.39003
103770641	rs143950748	2.78503e-11	-2.08776e-10	-1.27364	4.26403e-06	-2.08776e-10	-1.27266
103770804	rs8004891	1.36915e-11	-0.696468	-1.28725	0.000236982	4.13267	-1.38756
103770869	rs8004099	1.39932e-11	-0.659998	-1.30192	0.000257193	4.21152	-1.38456
103770889	rs8005065	1.39611e-11	-0.659998	-1.30422	0.000257347	4.21152	-1.38397
103771222	rs8008503	1.56639e-11	-0.572387	-1.27674	0.000171517	3.78964	-1.36783
103771310	rs8008665	1.39201e-11	-0.677426	-1.28973	0.000247062	4.17391	-1.38715
103771464	rs8009300	1.38336e-11	-0.688651	-1.28473	0.000227629	4.09279	-1.38794
103771483	rs8010293	1.35062e-11	-0.707611	-1.28973	0.000218666	4.05182	-1.38715
103771696	rs12586876	1.36033e-11	-0.696468	-1.2937	0.000237082	4.13267	-1.38714
103771945	rs56196563	1.38193e-11	-0.677426	-1.297	0.000247414	4.17391	-1.38572
103772153	rs117101526	2.5181e-11	-2.08776e-10	-1.3744	3.79287e-06	-2.08776e-10	-1.38975
103772364	rs8015714	1.57473e-11	-0.572387	-1.27143	0.000171928	3.78964	-1.36544
103772786	rs28890538	1.26521e-11	-0.780474	-1.28219	0.00024078	4.14931	-1.3883
103772942	rs12101148	1.23384e-11	-0.798764	-1.28901	0.000231304	4.10813	-1.38727
103773160	rs12100803	1.37786e-11	-0.685909	-1.29146	0.000294332	4.34867	-1.38684
103773191	rs79165758	8.06906e-12	-1.22099	-1.29146	0.000102751	3.29627	-1.38684
103773210	rs148423014	8.47554e-11	-2.08776e-10	-0.160717	3.07477e-05	-2.08776e-10	0.702943
103773243	rs10150926	1.29184e-11	-0.752509	-1.28933	0.000483306	4.84475	-1.38697
103773496	rs142581281	9.37658e-11	-0.0596861	-2.7631e-10	2.01201e-05	0.278845	-2.7631e-10
103774127	rs6575972	1.36018e-11	-0.718168	-1.27212	0.000172313	3.79388	-1.36743
103774159	rs7142856	1.05272e-11	-0.927155	-1.31937	0.000399326	4.64706	-1.38015
103774183	rs147737099	2.97649e-11	-1.20716	-2.7631e-10	3.08065e-06	-1.59773	-2.7631e-10
103774514	rs142656889	3.36354e-12	-1.99819	-1.38931	7.37512e-07	-1.63733	-1.39001
103774743	rs118174770	3.44177e-11	-1.06192	-2.7631e-10	2.82394e-06	-1.68474	-2.7631e-10
103775372	rs139172237	2.54633e-11	-2.08776e-10	-1.36325	3.908e-06	-2.08776e-10	-1.35985
103775492	rs17609382	3.76626e-11	-0.971817	-2.7631e-10	1.29333e-05	-0.163067	-2.7631e-10
103775515	rs17101455	9.64054e-12	-1.00705	-1.32746	0.00032763	4.44578	-1.37677
103775948	rs17609426	1.21147e-11	-0.826226	-1.27984	0.000136112	3.56136	-1.37075
103776771	rs12892765	3.96178e-12	-1.98514	-1.23865	9.42077e-07	-1.43056	-1.35198
103776818	rs8017887	1.9528e-11	-0.719471	-0.909167	0.0019627	6.14346	-1.28426
103776944	rs151298931	3.11176e-11	-2.08776e-10	-1.16271	5.98931e-06	-2.08776e-10	-0.932896
103776972	rs8003063	1.18728e-11	-0.84879	-1.27744	0.000116196	3.40295	-1.37054
103777204	rs12897204	4.10589e-12	-1.98248	-1.20559	9.97338e-07	-1.39097	-1.33457
103777343	rs150457764	3.64901e-11	-1.00345	-2.7631e-10	2.24879e-06	-1.91248	-2.7631e-10
103777606	rs8023039	1.53043e-11	-0.602926	-1.26942	0.000197147	3.92732	-1.36624
103777973	rs11621616	3.68034e-12	-1.99819	-1.29929	8.92311e-07	-1.63733	-1.19948
103778302	rs7145527	2.89503e-11	-0.71257	-0.522337	0.00149796	5.63796	-1.04898
103778366	rs7145682	2.71995e-11	-0.780557	-0.516732	0.00111855	5.33871	-1.0418
103778499	rs116981041	2.82642e-11	-1.25889	-2.7631e-10	2.10202e-06	-1.97998	-2.7631e-10
103778595	rs117934741	4.58876e-11	-2.08776e-10	-0.77429	6.62248e-06	-2.08776e-10	-0.832403
103778643	rs11621828	3.23951e-11	-0.462471	-0.660008	0.000187418	3.54708	-1.03661
103779090	rs9630407	1.79477e-11	-0.500556	-1.21247	0.00579637	7.32657	-1.38446
103779365	rs9630408	1.96943e-11	-0.424314	-1.19584	0.00926464	7.79226	-1.38117
103779648	rs145843200	1.37067e-11	-1.9826	-2.7631e-10	6.52609e-06	-0.847064	-2.7631e-10
103779687	rs35344015	3.51678e-12	-1.95593	-1.38701	1.13491e-06	-1.26045	-1.33586
103780907	rs140469149	3.74818e-12	-1.99456	-1.28466	7.70157e-07	-1.68816	-1.29588
103781369	rs117406095	2.21415e-11	-1.50303	-2.7631e-10	2.17135e-06	-1.94752	-2.7631e-10
103781709	rs4297624	4.06245e-12	-1.81578	-1.38292	1.87833e-06	-0.787191	-1.3053
103781710	rs4274362	3.57989e-12	-1.94604	-1.37911	1.22706e-06	-1.21873	-1.29952
103781816	rs10144261	4.83746e-12	-1.82763	-1.19647	5.66688e-05	2.61827	-1.30392
103781944	rs4906314	4.00977e-11	-2.08776e-10	-0.909168	9.84185e-06	-2.08776e-10	-0.436228
103782099	rs7150297	4.96521e-12	-1.67467	-1.32336	0.00109652	5.65882	-1.3818
103782176	rs72708820	5.27953e-12	-1.63104	-1.30561	0.0013412	5.86564	-1.38719
103782590	rs11623027	5.35778e-12	-1.78578	-1.13616	2.80997e-06	-0.826941	-0.862759
103782762	rs11623086	2.45442e-11	-1.40001	-2.7631e-10	7.95522e-06	-0.649044	-2.7631e-10
103782841	rs10135205	6.34444e-12	-1.91379	-0.839116	3.72411e-05	1.92049	-1.02595
103782962	rs7156555	5.42972e-12	-1.60317	-1.30543	0.00147566	5.95989	-1.3859
103783597	rs2281823	1.42895e-11	-1.0558	-0.885157	0.00152161	5.84388	-1.23923
103783788	rs114060297	9.85831e-11	-0.00958667	-2.7631e-10	1.99968e-05	0.2727	-2.7631e-10
103783847	rs1570712	1.48166e-11	-1.31459	-0.590147	0.0022959	6.02679	-1.01079
103784198	rs142782466	1.00338e-10	0.00806254	-2.7631e-10	2.03775e-05	0.291557	-2.7631e-10
103784614	rs7143221	5.07867e-12	-1.59674	-1.3787	0.0043707	7.00446	-1.34466
103784632	rs11625537	3.58693e-12	-1.98965	-1.33354	8.18482e-07	-1.67754	-1.24564
103784918	rs1570713	1.34201e-11	-1.44401	-0.559722	0.00184755	5.81128	-1.01253
103784972	rs114715507	8.74666e-11	-0.129229	-2.7631e-10	1.75946e-05	0.144722	-2.7631e-10
103785414	rs28479012	1.52157e-11	-1.40717	-0.470993	0.0022503	5.94792	-0.951967
103785600	rs7147939	4.99943e-12	-1.61508	-1.37608	0.00398474	6.91683	-1.34947
103786194	rs7154672	8.59802e-11	-0.146369	-2.7631e-10	1.72746e-05	0.126366	-2.7631e-10
103786210	rs7154682	8.83506e-12	-1.74906	-0.672698	1.99176e-06	-1.49256	-0.541297
103786219	rs7153676	1.1799e-11	-1.75477	-0.377697	2.99773e-06	-1.5007	-0.124311
103786403	rs7155041	1.467e-11	-1.44401	-0.470668	0.00194971	5.81128	-0.958714
103786556	rs11850831	5.06226e-12	-1.60553	-1.37315	0.00416246	6.96268	-1.35169
103786783	rs36058916	1.16198e-11	-1.67601	-0.471764	5.39752e-06	-0.817894	-0.219039
103786984	rs12896025	1.112e-11	-1.71998	-0.471764	4.95475e-06	-0.903487	-0.219039
103786987	rs141460130	2.83253e-10	-2.08776e-10	1.04585	2.46465e-05	-2.08776e-10	0.481762
103787131	rs117196222	3.57121e-12	-1.98819	-1.33939	7.96297e-07	-1.68587	-1.26479
103787133	rs138143512	3.54759e-12	-1.97923	-1.35498	7.45785e-07	-1.72608	-1.29011
103787178	rs12897221	1.17768e-11	-1.6699	-0.464461	5.50609e-06	-0.806224	-0.210794
103787204	rs34058349	3.46932e-11	-1.05394	-2.7631e-10	4.74853e-06	-1.16504	-2.7631e-10
103787864	rs8022345	9.03573e-11	-0.0967149	-2.7631e-10	1.82178e-05	0.179527	-2.7631e-10
103788386	rs142283868	1.56745e-11	-1.84845	-2.7631e-10	4.42744e-06	-1.23505	-2.7631e-10
103788495	rs148572954	9.03573e-11	-0.0967149	-2.7631e-10	1.82178e-05	0.179527	-2.7631e-10
103789568	rs116641528	9.03573e-11	-0.0967149	-2.7631e-10	1.82178e-05	0.179527	-2.7631e-10
103789800	rs7401414	1.29153e-11	-1.66372	-0.378348	6.13822e-06	-0.794494	-0.113843
103789948	rs12587407	1.27576e-11	-1.67601	-0.378348	5.99626e-06	-0.817894	-0.113843
103790015	rs114026414	8.78601e-11	-0.12474	-2.7631e-10	1.76794e-05	0.149528	-2.7631e-10
103790054	rs114776992	9.03573e-11	-0.0967149	-2.7631e-10	1.82178e-05	0.179527	-2.7631e-10
103790282	rs141421891	8.86486e-11	-0.115806	-2.7631e-10	1.78493e-05	0.159093	-2.7631e-10
103790593	rs2403167	5.61754e-12	-1.49864	-1.37595	0.00679896	7.44881	-1.34716
103791045	rs1079298	5.70328e-12	-1.4844	-1.37504	0.00627321	7.36987	-1.3487
103791314	rs1079297	1.77508e-11	-1.40717	-0.316889	0.00248812	5.94792	-0.851503
103791344	rs117812025	3.98301e-11	-0.915864	-2.7631e-10	4.5605e-06	-1.20544	-2.7631e-10
103791710	rs140224884	1.96095e-11	-1.62447	-2.7631e-10	2.73495e-06	-1.71676	-2.7631e-10
103791917	rs4900569	1.91952e-11	-1.44973	-0.196097	0.00100979	4.86131	-0.666688
103792004	rs137906559	2.57214e-11	-1.35316	-2.7631e-10	6.85046e-06	-0.798556	-2.7631e-10
103792152	rs11160745	7.52995e-12	-1.84613	-0.73547	3.61494e-06	-0.438638	-0.999158
103792190	rs8019336	8.86486e-11	-0.115806	-2.7631e-10	1.78493e-05	0.159093	-2.7631e-10
103792232	rs66862369	1.53791e-11	-1.5872	-0.280278	7.89315e-06	-0.6529	-0.00397723
103792255	rs8019504	1.85742e-11	-1.40812	-0.270593	0.00256875	5.94687	-0.818563
103792698	rs17677788	1.88419e-11	-1.39381	-0.270593	0.00269994	5.99667	-0.818563
103792842	rs73354327	1.8495e-11	-1.44806	-0.234929	8.87908e-06	-0.555351	0.0161776
103793098	rs72478876	3.59636e-12	-1.98638	-1.33419	8.03174e-07	-1.69538	-1.24668
103793281	rs74195033	3.58275e-12	-1.99123	-1.33312	8.815e-07	-1.60403	-1.24497
103793360	rs117267705	8.93732e-11	-0.107666	-2.7631e-10	1.80055e-05	0.167806	-2.7631e-10
103793660	rs10130866	1.6633e-11	-1.56331	-0.225791	9.45701e-06	-0.532955	0.0568389
103793912	rs10143153	1.87458e-11	-1.40607	-0.263442	0.00250002	5.91463	-0.81345
103794418	rs10145854	5.89321e-12	-1.4451	-1.38158	0.00864232	7.67699	-1.33544
103794626	rs11622482	3.64329e-12	-1.99038	-1.31722	8.6401e-07	-1.67305	-1.19599
103794755	rs12886411	1.89981e-11	-1.3927	-0.263442	0.00262467	5.96329	-0.81345
103794912	rs112487321	5.61704e-11	-0.572097	-2.7631e-10	7.40938e-06	-0.720126	-2.7631e-10
103794920	rs17677896	1.87458e-11	-1.40607	-0.263442	0.00250002	5.91463	-0.81345
103794936	rs34143771	1.68904e-11	-1.58029	-0.193456	8.8049e-06	-0.640425	0.0928605
103795351	rs17101502	1.78644e-11	-1.53175	-0.185929	9.68016e-06	-0.554032	0.101238
103795850	rs11623807	3.69078e-12	-1.99128	-1.30336	8.88674e-07	-1.66714	-1.17376
103795930	rs8017990	5.87455e-12	-1.4451	-1.38475	0.00872293	7.67699	-1.32616
103796807	rs8023030	1.83204e-11	-1.40607	-0.286399	0.00245938	5.91463	-0.829841
103797042	rs34730207	2.06693e-11	-1.45284	-0.118997	1.31804e-05	-0.32974	0.185597
103797095	rs8007383	5.75431e-12	-1.4646	-1.38594	0.00780658	7.56161	-1.32176
103797113	rs72708829	6.4794e-12	-1.35688	-1.37498	0.00768668	7.57504	-1.35066
103797272	rs117732243	5.34417e-11	-2.08776e-10	-0.621894	6.48845e-06	-2.08776e-10	-0.852848
103797289	rs59539074	5.68794e-12	-1.47573	-1.38641	0.0074606	7.51432	-1.3198
103799039	rs11628472	1.43358e-11	-1.93772	-2.7631e-10	3.26751e-06	-1.53884	-2.7631e-10
103799378	rs146444521	3.67025e-12	-1.98781	-1.31242	8.57868e-07	-1.68797	-1.1882
103799443	rs149660124	1.01732e-10	0.0218544	-2.7631e-10	1.92674e-05	0.23554	-2.7631e-10
103799601	rs77360671	1.07305e-10	0.0751906	-2.7631e-10	2.03785e-05	0.291608	-2.7631e-10
103799695	rs8020199	1.46005e-11	-1.74389	-0.175545	0.000610376	4.29838	-0.607172
103800071	rs2281824	5.80718e-12	-1.56394	-1.27745	0.00792319	7.1149	-0.860219
103800099	rs17609936	1.91131e-11	-1.65011	-2.7631e-10	7.03008e-06	-0.772674	-2.7631e-10
103800272	rs117491894	6.63044e-11	-0.40623	-2.7631e-10	3.01379e-06	-1.61967	-2.7631e-10
103800314	rs2281825	3.02675e-11	-1.35031	0.159896	1.99085e-05	-0.313342	0.581619
103800685	rs370321864	3.72667e-12	-1.98506	-1.29991	8.63115e-07	-1.70175	-1.16833
103800804	rs111449916	3.10978e-11	-1.38754	0.224192	2.1881e-05	-0.291308	0.654053
103801574	rs8021359	8.09674e-12	-1.72527	-0.783754	0.000479276	4.61809	-1.16869
103801833	rs138373367	2.51678e-11	-2.08776e-10	-1.37492	3.79761e-06	-2.08776e-10	-1.3885
103802695	rs142133866	3.03098e-11	-1.18901	-2.7631e-10	3.80232e-06	-1.38726	-2.7631e-10
103803575	rs77923596	3.62367e-12	-1.99328	-1.31972	8.57647e-07	-1.65243	-1.22401
103803645	rs117392997	1.87928e-11	-1.66701	-2.7631e-10	2.12552e-06	-1.96886	-2.7631e-10
103803770	rs148327975	7.09703e-11	-2.08776e-10	-0.338225	1.03147e-05	-2.08776e-10	-0.389306
103803955	rs12887822	3.69816e-11	-1.1712	0.18113	2.57731e-05	-0.105956	0.632413
103804417	rs2274191	4.19905e-11	-1.1187	0.255654	3.32728e-05	0.065019	0.716848
103806219	rs3783393	4.20373e-11	-1.03446	0.172536	3.13025e-05	0.0981638	0.622661
103806850	rs1804617	2.48866e-11	-1.38616	-2.7631e-10	3.22198e-06	-1.55288	-2.7631e-10
103807442	rs1137372	5.34483e-11	-0.621772	-2.7631e-10	8.40216e-06	-0.594384	-2.7631e-10
103807973	rs45517433	3.692e-12	-1.99537	-1.29894	9.25857e-07	-1.6331	-1.16681
103808014	rs79002480	2.54317e-11	-2.08776e-10	-1.36449	4.09696e-06	-2.08776e-10	-1.31263
103808153	rs1883	2.01679e-11	-1.2507	-0.345694	1.21131e-05	-0.206231	-0.022358
103808472	rs8020483	8.68769e-12	-1.95037	-0.488206	1.58442e-06	-1.85184	-0.410811
103809114	rs4906315	2.66784e-11	-2.08776e-10	-1.31663	3.80304e-06	-2.08776e-10	-1.38707
103809312	rs11303	3.68987e-12	-1.99662	-1.29827	9.40948e-07	-1.61797	-1.16576
103809458	rs10178	3.6951e-12	-1.99662	-1.29686	9.43027e-07	-1.61797	-1.16356
103809747	rs117407368	2.17068e-11	-1.52286	-2.7631e-10	2.98952e-06	-1.62776	-2.7631e-10
103809841	rs7143775	3.53203e-11	-1.29981	0.263784	2.44908e-05	-0.208771	0.684197
103810177	rs12588499	4.16939e-11	-1.07908	0.208948	3.24607e-05	0.125459	0.631697
103810913	rs10289	6.90567e-12	-1.8082	-0.859947	0.000335982	4.31207	-1.21789
103810966	rs9718	5.86983e-11	-0.528076	-2.7631e-10	9.23588e-06	-0.499776	-2.7631e-10
103811018	rs11621392	3.73017e-12	-1.9948	-1.28923	9.34426e-07	-1.63894	-1.15175
103811030	rs138628927	5.94847e-11	-0.514767	-2.7631e-10	9.36082e-06	-0.486339	-2.7631e-10
103811181	rs3548	7.88293e-12	-1.38154	-1.15424	0.0258547	8.07087	-0.633492
103811249	rs4246	4.88941e-11	-1.10963	0.398804	3.96537e-05	0.0788871	0.878425
103811331	rs11621476	3.73475e-12	-1.99525	-1.28756	9.41082e-07	-1.63441	-1.14918
103812183	rs118066294	6.37169e-11	-0.446037	-2.7631e-10	1.00333e-05	-0.416962	-2.7631e-10
103812281	rs79902445	3.71184e-12	-1.99603	-1.29293	9.41596e-07	-1.6256	-1.15745
103812320	rs12432904	1.4982e-11	-0.603641	-1.29	0.765808	11.4644	-0.638597
103812425	rs34399477	6.75928e-11	-1.21893	0.831946	6.34849e-05	-0.139376	1.56731
103812439	rs138711694	3.89529e-11	-0.938132	-2.7631e-10	3.8953e-06	-1.3631	-2.7631e-10
103812482	rs34768897	2.49404e-11	-1.98717	0.603176	1.1341e-05	-1.51889	1.22444
103812575	rs11160746	2.83074e-11	-1.99012	0.732755	5.98846e-06	-1.92739	0.994357
103812714	rs368960563	2.69995e-11	-2.08776e-10	-1.30467	4.25448e-06	-2.08776e-10	-1.2749
103812784	rs11622979	3.7945e-12	-1.99844	-1.26849	1.02678e-06	-1.57605	-1.1204
103813057	rs11847162	1.0063e-11	-1.36083	-0.930795	0.0229533	7.65348	-0.335139
103813073	rs12588006	8.14023e-11	-1.30864	1.10755	6.23884e-05	-0.317027	1.72753
103813086	rs144371092	3.78064e-12	-1.99851	-1.27208	1.04626e-06	-1.55189	-1.12576
103813239	rs67353711	8.92466e-11	-1.25565	1.14657	7.2539e-05	-0.234853	1.79611
103813650	rs57416691	5.06625e-11	-1.33395	0.658653	3.77417e-05	-0.356681	1.26457
103813707	rs76989938	3.94539e-12	-1.99764	-1.2303	1.14754e-06	-1.52045	-1.06481
103813887	rs12588112	9.61205e-12	-1.94174	-0.395731	7.25452e-05	2.25486	-0.693526
103814575	rs138871903	3.76152e-11	-2.08776e-10	-0.973078	7.65253e-06	-2.08776e-10	-0.687835
103815090	rs8009817	3.91724e-12	-1.86991	-1.36518	3.10279e-06	-0.201457	-1.38911
103815641	rs34027567	4.88496e-11	0.612776	-1.32452	6.11239e-06	0.429988	-1.34254
103815828	rs1963171	1.10812e-11	-0.931245	-1.26399	0.000131007	3.51207	-1.3597
103816225	rs1125790	9.94087e-12	-1.02796	-1.27587	0.000108707	3.32485	-1.35906
103817139	rs116849961	1.70624e-10	0.538973	-2.7631e-10	0.000649114	3.75274	-2.7631e-10
103817316	rs34329910	3.96139e-11	0.417758	-1.33907	5.42666e-06	0.308224	-1.33977
103817631	rs2403168	1.04684e-11	-0.94544	-1.30668	3.04553e-05	2.06899	-1.3756
103817659	rs147675732	1.3712e-11	-1.98221	-2.7631e-10	2.79817e-06	-1.69391	-2.7631e-10
103817767	rs149422107	1.62295e-10	0.48893	-2.7631e-10	0.000601931	3.67727	-2.7631e-10
103817904	rs8003159	4.7372e-12	-1.76469	-1.28035	7.31184e-07	-1.67384	-1.36212
103819081	rs112013625	1.36677e-11	-1.98545	-2.7631e-10	9.37297e-06	-0.485042	-2.7631e-10
103819257	rs116967952	8.12003e-11	-2.08776e-10	-0.203568	2.06776e-05	-2.08776e-10	0.306177
103819327	rs139023902	1.81352e-10	0.599954	-2.7631e-10	2.98011e-05	0.671672	-2.7631e-10
103821398	rs77249927	1.34379e-11	-0.707802	-1.2946	4.63009e-06	0.0895496	-1.27985
103821828	rs74087720	1.17226e-11	-1.13504	-1.00393	8.88755e-07	-1.77264	-1.06817
103822687	rs959083	4.61802e-12	-1.70278	-1.36774	5.254e-07	-1.97914	-1.38732
103822762	rs17616316	3.59461e-11	0.232971	-1.25144	2.1868e-05	1.67932	-1.31717
103823149	rs12879589	1.24148e-11	-0.695003	-1.38659	8.98181e-07	-1.54669	-1.28356
103823150	rs12879590	1.26407e-11	-0.676967	-1.38659	9.07793e-07	-1.53605	-1.28356
103823243	rs6575976	5.11933e-12	-1.64104	-1.32642	7.17586e-07	-1.99657	-1.05816
103823348	rs6575977	4.74355e-12	-1.70278	-1.34092	5.23906e-07	-1.97914	-1.39017
103823943	rs144100326	2.58469e-11	-0.0896298	-1.25867	1.4326e-05	1.2616	-1.32239
103824592	rs113098833	3.07816e-11	0.0807457	-1.25432	1.44656e-05	1.26816	-1.31926
103824600	rs117303087	1.67003e-11	-1.78506	-2.7631e-10	2.12039e-06	-1.97127	-2.7631e-10
103824926	rs113922190	5.43173e-11	-0.208158	-0.397486	1.40965e-06	-1.99846	-0.381064
103824978	rs111497170	3.66679e-11	0.276154	-1.27474	2.27324e-05	1.7347	-1.33378
103825114	rs117050625	9.20457e-10	-2.08776e-10	2.22438	0.000254074	-2.08776e-10	2.81475
103825318	rs7155749	1.0727e-10	-0.657803	0.732662	8.62638e-05	0.403536	1.331
103825350	rs116852955	1.36248e-11	-1.98859	-2.7631e-10	2.07609e-06	-1.99239	-2.7631e-10
103825976	rs8021877	1.76661e-11	-0.348864	-1.37997	1.40358e-06	-1.22725	-1.15659
103826101	rs146168015	3.51022e-11	0.251388	-1.29361	2.16123e-05	1.70296	-1.35257
103826233	rs60788988	3.57345e-11	0.262766	-1.28714	2.20195e-05	1.71755	-1.34849
103828257	rs12589781	1.22277e-10	-2.08776e-10	0.205804	5.49512e-05	-2.08776e-10	1.28357
103828302	rs117681988	1.4295e-11	-1.94058	-2.7631e-10	7.11374e-06	-0.760844	-2.7631e-10
103828394	rs12589817	4.48211e-12	-1.81675	-1.28364	5.49929e-07	-1.94234	-1.3785
103828399	rs72708839	3.45038e-11	-0.131389	-0.928027	7.53139e-07	-1.98388	-1.02249
103829126	rs62006960	3.45341e-11	-0.104845	-0.953695	7.71055e-07	-1.98488	-0.997992
103831458	rs139252949	1.48036e-09	-2.08776e-10	2.69955	0.000405238	-2.08776e-10	3.2816
103831832	rs12897412	7.79109e-12	-1.91418	-0.633326	2.27986e-06	-1.86988	-0.028872
103832383	rs117507531	1.38796e-10	-2.08776e-10	0.332522	2.37457e-05	-2.08776e-10	0.44453
103832412	rs180715832	2.47916e-11	-2.08776e-10	-1.38998	3.90161e-06	-2.08776e-10	-1.36148
103832503	rs141714401	1.45069e-10	-2.08776e-10	0.376726	2.48538e-05	-2.08776e-10	0.490139
103832749	rs7144001	3.51732e-11	-1.17156	0.131362	8.97577e-06	-0.765077	0.236733
103833043	rs111908767	8.51609e-11	-2.08776e-10	-0.155944	1.4325e-05	-2.08776e-10	-0.0608652
103833065	rs7149169	3.58299e-12	-1.99848	-1.32581	8.51208e-07	-1.49429	-1.38968
103833385	rs11627050	3.92659e-12	-1.95728	-1.27544	9.11498e-07	-1.83597	-0.979572
103833669	rs7149827	4.27184e-12	-1.98708	-1.16136	1.3733e-06	-1.6245	-0.781158
103833704	rs186792801	1.41225e-11	-1.95272	-2.7631e-10	2.08206e-06	-1.98951	-2.7631e-10
103833882	rs62006961	4.72648e-11	0.283601	-1.02832	7.06477e-07	-1.95905	-1.11129
103833948	rs117344403	1.41795e-09	-2.08776e-10	2.65648	0.000387003	-2.08776e-10	3.23556
103834091	rs72708844	5.64629e-11	0.469753	-1.03666	7.08473e-07	-1.94891	-1.1186
103834133	rs62006962	7.46104e-11	-0.0770195	-0.211186	2.43901e-06	-1.98379	0.15251
103834151	rs56982532	6.59111e-12	-1.43106	-1.2837	5.52591e-07	-1.93228	-1.38372
103834316	rs2403171	5.65902e-12	-1.60743	-1.2598	5.32994e-07	-1.98026	-1.37186
103834420	rs2403172	3.51792e-12	-1.99848	-1.34414	9.01337e-07	-1.43685	-1.3899
103835128	rs12898000	4.4991e-12	-1.94865	-1.14796	1.22615e-06	-1.75958	-0.759407
103835159	rs144405020	3.37081e-11	-0.329451	-0.753298	2.64929e-05	1.28285	-0.728847
103835290	rs12898055	4.46807e-12	-1.95161	-1.15192	1.2264e-06	-1.75297	-0.765815
103835489	rs181807421	1.31604e-09	-2.08776e-10	2.58189	0.000357331	-2.08776e-10	3.15579
103835575	rs12878590	4.04065e-12	-1.93221	-1.27187	8.77149e-07	-1.88111	-0.972838
103836937	rs12050137	1.5462e-09	-2.08776e-10	2.74307	0.000424527	-2.08776e-10	3.3281
103837816	rs8016463	1.28683e-11	-1.33571	-0.71001	1.96743e-06	-1.90635	-0.139797
103838909	rs62006258	6.12616e-12	-1.60146	-1.18646	5.51285e-07	-1.98222	-1.33616
103839375	rs59764626	8.04222e-11	-2.08776e-10	-0.213196	8.91528e-06	-2.08776e-10	-0.535106
103839998	rs17616464	3.5775e-11	-0.331571	-0.691665	3.43655e-05	1.48025	-0.666069
103840494	rs10873537	1.52414e-09	-2.08776e-10	2.7287	0.000437296	-2.08776e-10	3.35774
103841018	rs6575979	6.05802e-12	-1.52173	-1.27737	5.34792e-07	-1.97095	-1.3778
103841296	rs8006994	4.1889e-12	-1.98147	-1.18658	1.41661e-06	-1.56109	-0.813522
103841673	rs117344379	1.39588e-11	-1.96438	-2.7631e-10	8.29017e-06	-0.607801	-2.7631e-10
103842154	rs115678340	1.35317e-11	-1.99545	-2.7631e-10	2.06577e-06	-1.99737	-2.7631e-10
103842650	rs8013228	6.0123e-12	-1.5428	-1.26388	5.36042e-07	-1.97334	-1.37308
103842702	rs76097782	3.77666e-11	-0.331571	-0.637491	3.63136e-05	1.48025	-0.61093
103843133	rs62006259	7.07769e-11	-0.340954	-2.7631e-10	2.37023e-06	-1.85989	-2.7631e-10
103843344	rs62007660	5.46194e-12	-1.95462	-0.948062	2.06719e-06	-1.65923	-0.337453
103844630	rs58153827	6.46605e-12	-1.50358	-1.23034	5.43379e-07	-1.97333	-1.35949
103844854	rs78284524	2.06707e-11	-0.378007	-1.19376	1.73264e-05	1.41302	-1.28366
103844898	rs11621300	5.48928e-12	-1.95462	-0.943068	2.08317e-06	-1.65923	-0.329755
103845362	rs11626562	5.47898e-12	-1.95151	-0.948062	2.04979e-06	-1.66768	-0.337453
103846081	rs1967447	1.54114e-09	-2.08776e-10	2.73979	0.000442534	-2.08776e-10	3.36965
103846716	rs8016326	5.10917e-12	-1.98673	-0.982723	2.22544e-06	-1.53159	-0.391322
103846799	rs77697190	6.3513e-11	-1.05837	0.609123	7.29854e-05	0.347102	1.22029
103847055	rs59669989	6.40219e-11	-1.05039	0.609123	7.39106e-05	0.359698	1.22029
103847274	rs8020912	5.2013e-12	-1.98333	-0.968247	2.23174e-06	-1.55136	-0.368728
103847287	rs8022179	5.09131e-12	-1.98826	-0.984686	2.23363e-06	-1.52155	-0.397695
103847760	rs74392582	2.24015e-11	-0.293604	-1.19775	1.95168e-05	1.535	-1.2866
103848430	rs182160187	1.35047e-11	-1.99745	-2.7631e-10	3.10169e-06	-1.59092	-2.7631e-10
103848782	rs117998971	1.83746e-11	-1.68952	-2.7631e-10	2.36442e-06	-1.86234	-2.7631e-10
103849295	rs142358025	9.91064e-11	-2.08776e-10	-0.00429187	4.40268e-05	-2.08776e-10	1.06193
103849369	rs138488376	8.02543e-11	-2.08776e-10	-0.215286	1.31988e-05	-2.08776e-10	-0.142744
103849715	rs35443927	2.26802e-09	1.70626	1.41991	1.27274e-05	-0.52792	0.348805
103849884	rs35265415	1.96804e-11	-1.62086	-2.7631e-10	2.06865e-06	-1.99598	-2.7631e-10
103850424	rs3759575	1.61489e-11	-1.48541	-0.333219	9.98877e-07	-1.81476	-0.909237
103850906	rs12147655	4.17425e-09	2.13032	1.60589	1.76874e-05	-0.336773	0.486755
103850963	rs3759577	1.73474e-11	-1.44614	-0.300898	1.04556e-06	-1.79096	-0.887356
103851272	rs3759579	5.48839e-09	4.73714	-0.72724	1.37326e-05	0.644674	-0.747776
103851775	rs11627567	2.77174e-11	0.110637	-1.38906	5.17861e-07	-1.9973	-1.38362
103852164	rs11541718	5.37043e-09	2.24765	1.74052	2.1545e-05	-0.236853	0.584126
103852607	rs12436956	1.5945e-11	-1.99083	0.159485	1.61767e-06	-1.65659	-0.58529
103852645	rs117408342	6.81428e-11	-2.08776e-10	-0.378882	1.09849e-05	-2.08776e-10	-0.326353
103852725	rs3825566	6.67123e-10	2.30075	-0.398261	3.21804e-06	-1.16815	-0.385948
103852776	rs117480377	1.85132e-11	-1.682	-2.7631e-10	2.35282e-06	-1.86726	-2.7631e-10
103853274	rs117200555	7.97111e-11	-2.08776e-10	-0.222077	1.28996e-05	-2.08776e-10	-0.165672
103853360	rs8004780	1.78697e-08	2.37723	2.81315	5.41287e-05	-0.170571	1.43906
103853367	rs1951392	2.81638e-10	1.41636	-0.376227	2.24467e-06	-1.55053	-0.363779
103855070	rs75825466	8.62285e-11	-2.08776e-10	-0.143486	1.44856e-05	-2.08776e-10	-0.049718
103855153	rs138408354	8.70509e-11	-2.08776e-10	-0.133993	1.41165e-05	-2.08776e-10	-0.0755248
103855438	rs143810022	7.99056e-11	-2.08776e-10	-0.21964	1.29319e-05	-2.08776e-10	-0.163177
103856275	rs577873037	7.15263e-11	-2.08776e-10	-0.330421	1.15445e-05	-2.08776e-10	-0.276664
103856382	rs7160888	2.0316e-11	-1.23233	-0.356753	9.19167e-07	-1.82379	-0.983372
103856507	rs192510121	7.13614e-11	-2.08776e-10	-0.33273	1.15172e-05	-2.08776e-10	-0.27903
103857229	rs35862113	4.93568e-09	2.09752	1.80624	1.92198e-05	-0.357557	0.590626
103857325	rs34161327	5.21062e-09	2.09752	1.86045	2.00587e-05	-0.357557	0.633349
103857950	rs12883668	5.17986e-09	2.06811	1.88393	1.99736e-05	-0.37615	0.647689
103858029	rs113135977	2.4158e-10	1.35184	-0.46513	2.02232e-06	-1.56539	-0.453238
103858282	rs143372836	1.14025e-10	-2.08776e-10	0.135928	1.86003e-05	-2.08776e-10	0.200305
103858673	rs3783394	2.24394e-10	1.29364	-0.480724	1.94991e-06	-1.58616	-0.468932
103859156	rs11624343	1.28436e-10	0.742133	-0.48719	1.65679e-06	-1.7571	-0.460891
103859232	rs12436759	2.20084e-11	-1.974	0.464939	2.11003e-06	-1.58014	-0.396034
103859962	rs8014182	1.58089e-11	-1.43785	-0.402062	2.20585e-06	-1.29524	-0.636519
103860063	rs34251103	2.219e-11	-1.9762	0.475358	2.10662e-06	-1.58938	-0.388402
103860089	rs74550150	9.88757e-10	-2.08776e-10	2.29596	0.000272846	-2.08776e-10	2.88604
103860206	rs12889639	2.20848e-10	1.33083	-0.533846	1.83138e-06	-1.5954	-0.522403
103860309	rs12890750	2.1981e-10	1.33083	-0.538555	1.82271e-06	-1.5954	-0.527144
103862144	rs1961600	2.10018e-10	1.23867	-0.491964	1.86021e-06	-1.60546	-0.496723
103862193	rs1989565	2.58674e-10	1.49885	-0.543772	1.92434e-06	-1.53589	-0.532396
103862322	rs2010281	2.00229e-10	1.20863	-0.509652	1.83848e-06	-1.61588	-0.498049
103862681	rs6575982	2.42207e-11	-1.9762	0.562925	2.24683e-06	-1.58938	-0.323965
103863476	rs11627052	2.59937e-11	-0.087223	-1.25541	6.2693e-07	-1.99855	-1.19124
103863545	rs7149767	2.54859e-11	-1.9717	0.609336	2.36904e-06	-1.57078	-0.289603
103863970	rs7155014	2.54088e-10	1.46908	-0.531881	1.92662e-06	-1.54668	-0.520425
103864885	rs72708854	2.01611e-10	1.20863	-0.502776	1.85125e-06	-1.61588	-0.491128
103865361	rs78938152	4.53123e-11	-2.08776e-10	-0.786908	1.639e-05	-2.08776e-10	0.0737988
103865477	rs12588705	4.70036e-09	1.81664	2.03827	1.93169e-05	-0.53604	0.774147
103865785	rs7140564	1.89099e-10	1.18416	-0.542381	1.72676e-06	-1.64563	-0.530995
103866079	rs116916233	7.51828e-11	-2.08776e-10	-0.280564	1.21496e-05	-2.08776e-10	-0.225572
103866100	rs7145753	1.24759e-11	-1.9762	-0.100485	1.38633e-06	-1.58938	-0.806827
103866653	rs117284372	8.24691e-11	-2.08776e-10	-0.188063	1.33567e-05	-2.08776e-10	-0.130852
103867102	rs59858038	4.97147e-09	1.84828	2.06271	2.00859e-05	-0.516424	0.79357
103867320	rs4906319	6.1518e-12	-1.825	-0.95874	5.59596e-07	-1.99848	-1.30494
103867596	rs77685823	6.31663e-11	-2.08776e-10	-0.454715	1.30682e-05	-2.08776e-10	-0.152694
103868814	rs142772055	2.24485e-11	-1.48926	-2.7631e-10	6.14949e-06	-0.906503	-2.7631e-10
103868851	rs4900572	1.99277e-10	1.24129	-0.547084	1.75191e-06	-1.62644	-0.53573
103869620	rs11621510	2.26785e-10	1.32129	-0.497778	1.93565e-06	-1.57633	-0.486097
103869849	rs6575983	2.05092e-10	1.27005	-0.547084	1.76914e-06	-1.61665	-0.53573
103869869	rs7144010	2.48011e-11	-1.9762	0.586607	2.28654e-06	-1.58938	-0.306449
103870716	rs62007678	2.36875e-11	-1.43554	-2.7631e-10	2.29738e-06	-1.8911	-2.7631e-10
103871105	rs75575156	3.72733e-11	-2.08776e-10	-0.982209	5.76034e-06	-2.08776e-10	-0.971876
103871719	rs4243738	1.26225e-11	-1.98049	-0.084514	1.37483e-06	-1.60847	-0.79607
103871813	rs185909771	7.67562e-11	-2.08776e-10	-0.259852	1.24102e-05	-2.08776e-10	-0.204356
103871837	rs4243739	1.26502e-11	-1.9783	-0.084514	1.38857e-06	-1.59853	-0.79607
103872133	rs140497174	2.19178e-11	-1.51319	-2.7631e-10	5.93697e-06	-0.941673	-2.7631e-10
103872272	rs149998597	8.41564e-11	-2.08776e-10	-0.167809	1.36365e-05	-2.08776e-10	-0.110124
103872951	rs12889703	4.82338e-09	1.90268	1.97806	1.99148e-05	-0.457772	0.726365
103873397	rs7156471	2.53181e-11	-1.9783	0.609336	2.30421e-06	-1.59853	-0.289603
103874068	rs12431617	2.53181e-11	-1.9783	0.609336	2.30421e-06	-1.59853	-0.289603
103874215	rs12879663	4.88924e-09	1.81664	2.07767	1.99316e-05	-0.53604	0.805473
103874420	rs12879085	2.25325e-10	1.3542	-0.537139	1.83973e-06	-1.58753	-0.525718
103874754	rs147361522	8.55674e-11	-2.08776e-10	-0.151182	1.38705e-05	-2.08776e-10	-0.09311
103874806	rs141012326	1.90073e-10	-2.08776e-10	0.646924	3.11579e-05	-2.08776e-10	0.716196
103875813	rs543357732	8.54817e-11	-2.08776e-10	-0.152184	1.38563e-05	-2.08776e-10	-0.0941355
103875833	rs143574666	8.6245e-11	-2.08776e-10	-0.143294	1.39829e-05	-2.08776e-10	-0.0850399
103875923	rs140512744	8.0659e-11	-2.08776e-10	-0.210256	1.30567e-05	-2.08776e-10	-0.153569
103876454	rs6575984	2.31119e-10	1.3542	-0.511747	1.88736e-06	-1.58753	-0.500158
103876794	rs7154246	2.28798e-10	1.3542	-0.521844	1.86828e-06	-1.58753	-0.510322
103876822	rs142773646	7.00117e-11	-2.08776e-10	-0.351824	1.08586e-05	-2.08776e-10	-0.337918
103876925	rs4906320	2.6369e-11	-1.98237	0.654074	2.33759e-06	-1.6174	-0.256348
103877394	rs7159668	1.24765e-11	-1.98237	-0.0942664	1.35368e-06	-1.6174	-0.802643
103877536	rs35056010	5.09935e-09	1.81664	2.11975	2.06107e-05	-0.53604	0.83898
103877793	rs117998936	8.73503e-11	-2.08776e-10	-0.13056	1.41662e-05	-2.08776e-10	-0.0720124
103877868	rs12896612	5.0307e-09	1.81664	2.10619	2.03894e-05	-0.53604	0.828181
103877884	rs12898029	2.40542e-10	1.38346	-0.501054	1.92752e-06	-1.57725	-0.489395
103878148	rs7143609	3.6771e-09	1.51382	2.09557	1.94638e-05	-0.592399	0.838083
103878366	rs117304053	4.38341e-09	3.7851	-2.7631e-10	1.29673e-05	-0.160441	-2.7631e-10
103878481	rs55731474	1.35502e-08	2.09627	2.8174	5.00728e-05	-0.253373	1.44398
103878522	rs61750904	9.15068e-11	-0.084073	-2.7631e-10	5.29298e-06	-1.05649	-2.7631e-10
103878774	rs12882130	1.60903e-09	-0.682417	3.46532	6.48581e-05	-1.40657	2.8559
103878814	rs56043987	3.15274e-11	-1.11792	-0.0317124	1.13063e-06	-1.74705	-0.853049
103878882	rs4906321	5.26073e-11	0.666719	-1.30435	6.96841e-07	-1.70802	-1.37605
103878949	rs4900573	3.09184e-11	-1.45996	0.290823	1.35673e-06	-1.90225	-0.515547
103879024	rs4900574	4.64408e-09	1.71083	2.13204	2.10126e-05	-0.545871	0.86812
103879032	rs4906322	1.19587e-11	-1.95048	-0.168552	1.36646e-06	-1.58367	-0.826978
103879187	rs2065018	5.71843e-09	1.92485	2.12611	2.08127e-05	-0.537044	0.849738
103879242	rs141338222	1.21282e-10	-2.08776e-10	0.197629	1.98093e-05	-2.08776e-10	0.263281
103879273	rs146947849	7.2003e-11	-2.08776e-10	-0.323778	1.16234e-05	-2.08776e-10	-0.269855
103879579	rs2065017	5.1318e-09	1.88005	2.06267	2.06906e-05	-0.496676	0.803481
103879656	rs2065016	5.3609e-09	1.90877	2.07763	2.13168e-05	-0.478789	0.815411
103879979	rs148163602	1.00725e-10	-2.08776e-10	0.0119058	1.63874e-05	-2.08776e-10	0.0736388
103880750	rs28626081	1.84987e-10	1.01968	-0.399878	1.99242e-06	-1.64595	-0.387576
103881306	rs12881583	5.11414e-09	1.90877	2.03051	2.01741e-05	-0.478789	0.760317
103881753	rs77743349	2.67194e-10	-0.0254477	1.01294	0.000159599	1.57064	0.779149
103881823	rs34479426	5.11414e-09	1.90877	2.03051	2.01741e-05	-0.478789	0.760317
103882200	rs12885762	5.13379e-09	1.9408	2.00232	2.01269e-05	-0.458788	0.737974
103882234	rs7148567	1.20113e-11	-1.91099	-0.203649	1.50003e-06	-1.43827	-0.879118
103882846	rs140798104	9.17523e-11	-2.08776e-10	-0.0813933	1.48968e-05	-2.08776e-10	-0.0217271
103883063	rs6575985	2.52728e-11	-1.96548	0.594721	2.37032e-06	-1.55414	-0.30571
103883349	rs975892	2.53403e-11	-1.96281	0.594721	2.39327e-06	-1.5445	-0.30571
103883512	rs12892062	5.11414e-09	1.90877	2.03051	2.01741e-05	-0.478789	0.760317
103883633	rs11623869	2.20882e-10	1.18589	-0.38875	2.06598e-06	-1.62089	-0.376379
103883882	rs139028894	1.08178e-10	-2.08776e-10	0.0832937	1.7627e-05	-2.08776e-10	0.146562
103884194	rs146375459	2.28393e-11	-1.472	-2.7631e-10	2.12849e-06	-1.96746	-2.7631e-10
103884240	rs35512556	1.2256e-11	-1.95269	-0.141778	1.3919e-06	-1.55396	-0.838242
103884651	rs62007681	2.12174e-10	1.18589	-0.428976	1.98403e-06	-1.62089	-0.416855
103885291	rs35233301	2.60033e-11	-1.95976	0.617497	2.46016e-06	-1.53379	-0.288858
103885931	rs10144051	1.21763e-11	-1.91538	-0.185619	1.50105e-06	-1.44945	-0.867262
103886671	rs6575986	1.22237e-11	-1.91965	-0.17746	1.49255e-06	-1.46051	-0.861881
103886757	rs7152202	1.85042e-10	1.07933	-0.459239	1.81877e-06	-1.6774	-0.44731
103887202	rs139008205	5.36022e-11	-2.08776e-10	-0.618897	6.68813e-06	-2.08776e-10	-0.822538
103887615	rs7158144	2.16786e-10	1.2131	-0.434674	1.99133e-06	-1.61148	-0.422589
103887868	rs7158822	1.78227e-10	1.004	-0.421431	1.87199e-06	-1.68661	-0.409263
103888324	rs1028613	2.21642e-10	1.24042	-0.43984	1.99996e-06	-1.60196	-0.427788
103888821	rs61086017	6.03437e-11	-2.08776e-10	-0.500429	2.46837e-05	-2.08776e-10	0.483271
103889018	rs116842886	1.47469e-11	-1.90946	-2.7631e-10	2.14241e-06	-1.96094	-2.7631e-10
103889104	rs118036312	1.11221e-10	-2.08776e-10	0.111031	1.81335e-05	-2.08776e-10	0.174886
103889181	rs12885234	5.63779e-09	2.03444	2.00232	2.13449e-05	-0.400034	0.737974
103889760	rs76782361	2.69561e-11	-2.08776e-10	-1.30628	3.79231e-06	-2.08776e-10	-1.3899
103890086	rs117163127	1.17036e-10	-2.08776e-10	0.161998	1.91019e-05	-2.08776e-10	0.226917
103890091	rs17679127	1.62001e-11	-1.43805	-0.37742	2.25338e-06	-1.29546	-0.614979
103890399	rs35410438	2.52035e-11	-1.991	0.617497	2.14324e-06	-1.6717	-0.288858
103890674	rs7144271	1.18105e-11	-1.92785	-0.203649	1.43543e-06	-1.48229	-0.879118
103891346	rs10145793	2.30709e-10	1.26785	-0.427175	2.04522e-06	-1.59232	-0.415042
103891559	rs189190763	1.84121e-11	-1.68748	-2.7631e-10	3.83854e-06	-1.37778	-2.7631e-10
103891709	rs12888042	5.28455e-09	1.96974	2.00232	2.04948e-05	-0.440673	0.737974
103891819	rs141031153	1.45984e-11	-1.91958	-2.7631e-10	5.98676e-06	-0.933322	-2.7631e-10
103892000	rs10148970	1.2173e-11	-1.92381	-0.17746	1.47629e-06	-1.47146	-0.861881
103892493	rs118093708	8.76641e-11	-2.08776e-10	-0.126974	1.42183e-05	-2.08776e-10	-0.0683443
103892818	rs11624367	2.13351e-10	1.2131	-0.450645	1.95958e-06	-1.61148	-0.438661
103893010	rs12897976	2.07119e-11	-1.56978	-2.7631e-10	2.11805e-06	-1.97238	-2.7631e-10
103893428	rs17617094	5.21466e-09	1.96974	1.989	2.02799e-05	-0.440673	0.727432
103893465	rs7140647	2.62595e-11	-1.97286	0.640399	2.3835e-06	-1.58242	-0.271879
103893475	rs35799018	5.53946e-09	2.00202	2.01714	2.11612e-05	-0.42042	0.749719
103894071	rs62007683	2.1926e-10	1.24042	-0.450645	1.97833e-06	-1.60196	-0.438661
103894223	rs62007684	2.11526e-10	1.20451	-0.450645	1.96182e-06	-1.61034	-0.438661
103894485	rs144018528	2.82821e-11	-2.08776e-10	-1.25826	4.13692e-06	-2.08776e-10	-1.30292
103894544	rs117444405	2.19291e-11	-1.51267	-2.7631e-10	4.55893e-06	-1.20579	-2.7631e-10
103895020	rs3783395	1.82941e-10	1.04625	-0.437575	1.87651e-06	-1.66795	-0.425508
103895302	rs17679259	1.49223e-11	-1.48708	-0.410554	2.07182e-06	-1.35051	-0.643933
103895793	rs34956416	7.43587e-12	-1.50903	-1.08514	5.48419e-07	-1.95408	-1.36951
103895840	rs8015712	1.58874e-11	-1.95967	0.124712	2.00365e-06	-1.35703	-0.670872
103895909	rs8015723	2.34547e-11	-1.89942	0.454001	5.84834e-06	-0.873483	-0.083232
103896746	rs117678524	5.2711e-11	-0.635661	-2.7631e-10	6.33426e-06	-0.876899	-2.7631e-10
103897335	rs117784672	4.38441e-11	-2.08776e-10	-0.819847	5.50037e-06	-2.08776e-10	-1.01806
103897455	rs147053167	9.3292e-11	-2.08776e-10	-0.0647522	1.51524e-05	-2.08776e-10	-0.00471213
103897565	rs138410398	4.05867e-11	-2.08776e-10	-0.897047	5.17064e-06	-2.08776e-10	-1.07988
103897899	rs28496120	1.84252e-10	1.0157	-0.399878	1.88859e-06	-1.69947	-0.387576
103898289	rs117703180	1.39812e-11	-1.96277	-2.7631e-10	3.53259e-06	-1.46084	-2.7631e-10
103898525	rs1951389	5.10563e-09	1.86383	2.07378	1.92686e-05	-0.559051	0.794654
103899169	rs4900575	5.02098e-09	1.83213	2.08877	1.9126e-05	-0.578382	0.80656
103899251	rs72708874	2.30487e-10	1.23626	-0.396553	2.03668e-06	-1.62732	-0.38423
103899344	rs62007686	2.31707e-10	1.23626	-0.391275	2.04753e-06	-1.62732	-0.378919
103899397	rs117606625	1.38917e-10	-2.08776e-10	0.333387	2.27515e-05	-2.08776e-10	0.40176
103899958	rs142579852	1.32942e-10	-2.08776e-10	0.289424	2.17541e-05	-2.08776e-10	0.356928
103900481	rs35224956	5.82268e-09	1.91079	2.15824	2.20804e-05	-0.464007	0.835826
103900609	rs17841064	3.25e-11	-1.97886	0.859613	2.66124e-06	-1.61956	-0.124523
103900639	rs34411783	3.10971e-11	-1.98636	0.82299	2.52438e-06	-1.64492	-0.151954
103900827	rs6575988	1.26064e-11	-1.93183	-0.134445	1.46397e-06	-1.49747	-0.844251
103901085	rs8018400	2.99353e-11	-1.98924	0.787788	2.42184e-06	-1.6601	-0.178249
103901424	rs12894275	5.7031e-09	2.03066	2.01762	1.90694e-05	-0.474157	0.69937
103901968	rs4906323	6.40239e-09	2.03444	2.1295	2.30096e-05	-0.400034	0.813075
103902040	rs8003740	3.10526e-11	-1.97641	0.811605	2.59148e-06	-1.61018	-0.160466
103902427	rs7141674	6.87824e-09	2.06374	2.1719	2.42386e-05	-0.381572	0.846646
103902775	rs148286916	1.12481e-10	-2.08776e-10	0.1223	1.88715e-05	-2.08776e-10	0.214781
103903054	rs35366629	7.24411e-09	2.12922	2.15824	2.49915e-05	-0.340162	0.835826
103903240	rs78131666	6.49005e-09	2.03444	2.1431	2.32586e-05	-0.400034	0.823837
103903725	rs146011447	9.46463e-11	-2.08776e-10	-0.0503397	1.53773e-05	-2.08776e-10	0.0100223
103903763	rs62007687	2.41086e-10	1.25363	-0.36896	2.08374e-06	-1.63224	-0.356468
103903885	rs138586555	2.44018e-11	-1.40583	-2.7631e-10	6.28499e-06	-0.884708	-2.7631e-10
103904061	rs2065015	5.98107e-09	1.90877	2.1871	2.22598e-05	-0.478789	0.8587
103904350	rs60235428	2.93909e-11	-1.96886	0.749062	2.62367e-06	-1.5708	-0.187501
103904842	rs8016676	2.97283e-11	-1.97361	0.765222	2.55591e-06	-1.58939	-0.195068
103904965	rs17617307	7.09357e-09	2.05037	2.21609	2.35766e-05	-0.444314	0.881694
103905712	rs145544907	8.32829e-11	-2.08776e-10	-0.178243	1.34916e-05	-2.08776e-10	-0.120802
103906126	rs28711288	1.81856e-08	1.95654	3.25136	5.52545e-05	-0.502241	1.79132
103907284	rs527418891	8.47331e-11	-2.08776e-10	-0.160981	1.2413e-05	-2.08776e-10	-0.204131
103907827	rs190567421	8.32829e-11	-2.08776e-10	-0.178243	1.34916e-05	-2.08776e-10	-0.120802
103907841	rs3783396	5.45794e-09	2.00202	2.00232	2.09142e-05	-0.42042	0.737974
103908142	rs7156036	2.70959e-11	-1.96343	0.662326	2.5004e-06	-1.55083	-0.255591
103908433	rs6575991	2.70959e-11	-1.96343	0.662326	2.5004e-06	-1.55083	-0.255591
103909203	rs1013650	1.8357e-10	0.950862	-0.338751	1.95005e-06	-1.72894	-0.326076
103910983	rs35339837	7.45532e-09	2.21391	2.10229	2.40295e-05	-0.360894	0.817304
103911376	rs117409869	1.18068e-10	-2.08776e-10	0.170775	1.92738e-05	-2.08776e-10	0.235875
103912194	rs11622320	2.47787e-10	1.25363	-0.341545	2.14201e-06	-1.63224	-0.328887
103912195	rs11622356	2.5332e-10	1.28112	-0.346948	2.15023e-06	-1.62298	-0.334322
103913510	rs144845132	2.10576e-11	-1.55322	-2.7631e-10	5.03371e-06	-1.10671	-2.7631e-10
103913608	rs145646557	2.48039e-11	-2.08776e-10	-1.38948	3.85836e-06	-2.08776e-10	-1.37263
103913782	rs17095251	1.43382e-09	-2.08776e-10	2.66761	0.000406877	-2.08776e-10	3.28564
103914841	rs117618513	2.98347e-11	-1.20481	-2.7631e-10	2.06419e-06	-1.99813	-2.7631e-10
103914842	rs117910094	3.3657e-11	-1.08426	-2.7631e-10	2.06739e-06	-1.99658	-2.7631e-10
103915636	rs34606394	5.97449e-09	2.03444	2.06032	2.23496e-05	-0.400034	0.783968
103915908	rs7146215	2.5908e-11	-1.96343	0.617497	2.41859e-06	-1.55083	-0.288858
103916728	rs117548218	1.53024e-11	-1.87248	-2.7631e-10	2.19294e-06	-1.93763	-2.7631e-10
103916916	rs17101620	2.32239e-11	-1.40228	-0.053021	1.02153e-06	-1.90047	-0.801103
103916958	rs17679475	2.24397e-10	1.18514	-0.372214	2.08777e-06	-1.62704	-0.359742
103917119	rs146581164	9.46463e-11	-2.08776e-10	-0.0503397	1.53773e-05	-2.08776e-10	0.0100223
103917392	rs62007715	3.95682e-11	0.219837	-1.1423	6.23238e-07	-1.98894	-1.20676
103918029	rs2273703	1.74001e-10	0.914125	-0.355548	1.94303e-06	-1.71565	-0.342974
103918182	rs2273702	1.01833e-11	-1.90728	-0.372462	1.35708e-06	-1.43352	-0.984015
103918190	rs116964053	1.00914e-10	-2.08776e-10	0.0137812	1.64188e-05	-2.08776e-10	0.075555
103918628	rs150906782	1.21211e-10	-2.08776e-10	0.197043	1.97975e-05	-2.08776e-10	0.262683
103919097	rs112484789	4.23871e-09	3.75153	-2.7631e-10	1.59508e-05	0.0466365	-2.7631e-10
103920842	rs74659727	5.00274e-09	2.06374	1.85352	1.93321e-05	-0.381572	0.620468
103920927	rs10143247	1.74611e-10	0.940174	-0.378097	1.91501e-06	-1.70749	-0.36566
103921384	rs147794232	5.14042e-11	-0.660766	-2.7631e-10	2.41473e-06	-1.84128	-2.7631e-10
103921487	rs117724464	1.67689e-11	-1.78096	-2.7631e-10	2.59944e-06	-1.76758	-2.7631e-10
103921691	rs7150317	1.78755e-10	0.968959	-0.38343	1.92218e-06	-1.69838	-0.371027
103921916	rs11160750	5.00274e-09	2.06374	1.85352	1.93321e-05	-0.381572	0.620468
103921977	rs2403174	2.43678e-11	-1.95784	0.550615	2.34722e-06	-1.53139	-0.338247
103922390	rs7155822	5.51311e-09	2.06374	1.95066	2.08719e-05	-0.381572	0.697103
103922419	rs7155980	4.79588e-09	2.03444	1.84058	1.87862e-05	-0.400034	0.610287
103923008	rs10141120	1.72761e-10	0.940174	-0.38875	1.89459e-06	-1.70749	-0.376379
103923099	rs4906324	2.43678e-11	-1.95784	0.550615	2.34722e-06	-1.53139	-0.338247
103923192	rs75416227	2.93585e-11	-2.08776e-10	-1.2209	4.10589e-06	-2.08776e-10	-1.31045
103923225	rs2273701	2.43678e-11	-1.95784	0.550615	2.34722e-06	-1.53139	-0.338247
103923414	rs2273700	2.15465e-10	1.18514	-0.412829	2.00417e-06	-1.62704	-0.400607
103923421	rs74866951	1.36635e-11	-1.98576	-2.7631e-10	2.19898e-06	-1.93488	-2.7631e-10
103923475	rs2273699	1.71756e-10	0.940174	-0.394587	1.8835e-06	-1.70749	-0.382252
103923579	rs45577638	3.20373e-11	-1.13359	-2.7631e-10	6.9932e-06	-0.777934	-2.7631e-10
103923906	rs17679717	1.52351e-11	-1.87689	-2.7631e-10	5.32382e-06	-1.05068	-2.7631e-10
103924312	rs17679729	5.84074e-09	2.09641	1.97572	2.11936e-05	-0.360934	0.691763
103924477	rs7146506	1.71756e-10	0.940174	-0.394587	1.8835e-06	-1.70749	-0.382252
103924481	rs35999760	5.00274e-09	2.06374	1.85352	1.93321e-05	-0.381572	0.620468
103925268	rs116879768	8.52241e-11	-2.08776e-10	-0.155203	1.38135e-05	-2.08776e-10	-0.0972242
103925457	rs10459573	4.79588e-09	2.03444	1.84058	1.87862e-05	-0.400034	0.610287
103925740	rs11160751	1.08443e-11	-1.89808	-0.31877	1.43082e-06	-1.41096	-0.953662
103925791	rs67918072	1.35107e-11	-1.99701	-2.7631e-10	2.32529e-06	-1.87903	-2.7631e-10
103926024	rs12894652	2.44929e-11	-1.96343	0.561328	2.32028e-06	-1.55083	-0.330356
103926244	rs74831855	1.36372e-11	-1.98769	-2.7631e-10	2.22251e-06	-1.92423	-2.7631e-10
103926261	rs117105921	1.4974e-11	-1.89417	-2.7631e-10	5.15137e-06	-1.08361	-2.7631e-10
103926454	rs10139279	1.70849e-10	0.940174	-0.399878	1.87349e-06	-1.70749	-0.387576
103926631	rs10151483	1.07939e-11	-1.90274	-0.31877	1.41469e-06	-1.4223	-0.953662
103926655	rs12588272	2.41543e-11	-1.95489	0.538863	2.3501e-06	-1.52152	-0.346895
103927805	rs12185021	4.93844e-09	2.06374	1.84058	1.91363e-05	-0.381572	0.610287
103928112	rs7148614	1.0703e-11	-1.90274	-0.327226	1.40709e-06	-1.4223	-0.959053
103928251	rs10134580	1.70849e-10	0.940174	-0.399878	1.87349e-06	-1.70749	-0.387576
103929039	rs4906327	5.13108e-09	2.12922	1.81337	1.9523e-05	-0.340162	0.588881
103929057	rs2403175	1.31662e-10	-2.08776e-10	0.27975	2.15405e-05	-2.08776e-10	0.347061
103929535	rs72708893	2.33168e-10	1.26985	-0.418574	2.05187e-06	-1.59773	-0.406387
103929889	rs12436729	2.41617e-11	-1.96633	0.550615	2.27796e-06	-1.56134	-0.338247
103930032	rs12432803	2.42319e-11	-1.96343	0.550615	2.30204e-06	-1.55083	-0.338247
103930564	rs28444993	1.8933e-10	1.04816	-0.405156	1.92928e-06	-1.67284	-0.392886
103931079	rs148529916	1.43001e-10	-0.102911	0.465277	8.55956e-05	1.46619	0.260574
103931312	rs149018042	1.08258e-10	-2.08776e-10	0.0840322	1.76403e-05	-2.08776e-10	0.147316
103931621	rs10162425	1.05737e-11	-1.89808	-0.344035	1.40801e-06	-1.41096	-0.969734
103931879	rs1116095	2.38279e-11	-1.95784	0.528209	2.30886e-06	-1.53139	-0.354726
103932820	rs144152306	8.6097e-11	-2.08776e-10	-0.145012	1.39583e-05	-2.08776e-10	-0.0867979
103933158	rs11626483	2.18456e-10	1.21507	-0.428976	1.99223e-06	-1.61676	-0.416855
103933556	rs8010247	2.38983e-11	-1.95489	0.528209	2.33177e-06	-1.52152	-0.354726
103933999	rs8015429	2.37601e-11	-1.96069	0.528209	2.28642e-06	-1.54116	-0.354726
103934261	rs185457688	1.29564e-10	0.26369	-2.7631e-10	8.18669e-06	-0.620363	-2.7631e-10
103934289	rs74521165	7.647e-11	-2.08776e-10	-0.263588	1.03183e-05	-2.08776e-10	-0.38895
103935675	rs35466180	5.47832e-09	2.2218	1.78627	2.02707e-05	-0.281292	0.567595
103935865	rs71417863	5.17556e-09	2.19193	1.75929	1.94719e-05	-0.300328	0.546429
103935966	rs12882393	2.37142e-11	-1.38775	-0.0466581	1.02941e-06	-1.90248	-0.791408
103937086	rs8012623	4.55287e-09	2.06374	1.75929	1.79525e-05	-0.381572	0.546429
103937372	rs8014013	2.42319e-11	-1.96343	0.550615	2.30204e-06	-1.55083	-0.338247
103937849	rs190286270	9.8209e-11	-2.08776e-10	-0.0133889	1.59692e-05	-2.08776e-10	0.0477907
103937989	rs149132626	1.34992e-11	-1.99786	-2.7631e-10	2.58126e-06	-1.7746	-2.7631e-10
103938664	rs28583452	2.2212e-10	1.24601	-0.443272	1.94227e-06	-1.62777	-0.431242
103939275	rs34216351	2.83606e-10	1.50287	-0.455769	2.09878e-06	-1.5377	-0.443818
103939679	rs10141388	2.28304e-10	1.27346	-0.443272	1.96046e-06	-1.61845	-0.431242
103940436	rs62007718	2.8216e-10	1.50287	-0.46088	2.08801e-06	-1.5377	-0.448961
103940911	rs11628969	2.23539e-10	1.27346	-0.464362	1.91929e-06	-1.61845	-0.452465
103941454	rs56126530	2.22688e-11	-1.4973	-2.7631e-10	4.95902e-06	-1.12166	-2.7631e-10
103942669	rs4906329	2.41132e-11	-1.96633	0.548606	2.27459e-06	-1.56134	-0.339726
103942762	rs8012127	5.51318e-09	2.25512	1.75929	2.02729e-05	-0.260014	0.546429
103942965	rs55742283	2.40621e-11	-1.95784	0.53799	2.32552e-06	-1.53139	-0.347536
103942991	rs8015918	2.24319e-10	1.27346	-0.46088	1.92603e-06	-1.61845	-0.448961
103943130	rs62007719	2.82764e-10	1.53136	-0.487237	2.05456e-06	-1.52732	-0.475488
103943140	rs17617832	5.3325e-09	2.2218	1.75929	1.98461e-05	-0.281292	0.546429
103943692	rs117868815	1.20222e-10	-2.08776e-10	0.188858	1.96328e-05	-2.08776e-10	0.25433
103943805	rs146959409	1.11589e-10	-2.08776e-10	0.11434	1.81948e-05	-2.08776e-10	0.178265
103944137	rs7160366	2.91804e-10	1.53136	-0.455769	2.12066e-06	-1.52732	-0.443818
103944861	rs11620897	1.01172e-11	-1.9347	-0.351554	1.33531e-06	-1.45921	-0.974496
103944912	rs11625172	5.32801e-09	2.28857	1.69167	1.96437e-05	-0.238603	0.493486
103944984	rs185942592	2.11673e-11	-1.54803	-2.7631e-10	3.89841e-06	-1.3623	-2.7631e-10
103945002	rs190353680	1.57339e-11	-1.84467	-2.7631e-10	2.07952e-06	-1.99074	-2.7631e-10
103945031	rs57344120	2.43972e-11	-1.96633	0.560316	2.2943e-06	-1.56134	-0.331102
103945357	rs117078316	1.09402e-10	-2.08776e-10	0.0945468	1.78308e-05	-2.08776e-10	0.158054
103945414	rs7145113	2.73781e-10	1.5201	-0.508258	2.05211e-06	-1.50736	-0.496647
103946237	rs142305616	5.63515e-11	-0.568878	-2.7631e-10	2.95878e-06	-1.6381	-2.7631e-10
103946302	rs8014800	2.43189e-11	-1.95784	0.548606	2.34376e-06	-1.53139	-0.339726
103946450	rs11627446	1.04058e-11	-1.93089	-0.327226	1.37104e-06	-1.44825	-0.959053
103947289	rs3783397	4.80636e-09	2.15886	1.71835	1.84649e-05	-0.321353	0.514352
103948399	rs55658071	1.04158e-11	-1.9384	-0.31877	1.34872e-06	-1.47006	-0.953662
103948626	rs2403180	2.75509e-10	1.53136	-0.513228	2.0015e-06	-1.52732	-0.501649
103949378	rs3783398	5.32801e-09	2.28857	1.69167	1.96437e-05	-0.238603	0.493486
103950020	rs12431953	2.50343e-11	-2.08776e-10	-1.38024	4.06473e-06	-2.08776e-10	-1.32052
103950099	rs146327357	1.06058e-10	-2.08776e-10	0.0635028	1.72743e-05	-2.08776e-10	0.126349
103950142	rs12880652	1.35024e-11	-1.99762	-2.7631e-10	2.62982e-06	-1.75596	-2.7631e-10
103950368	rs3742458	2.25596e-10	1.33149	-0.513228	1.86399e-06	-1.59851	-0.501649
103950520	rs144200083	1.01941e-10	-2.08776e-10	0.0239034	1.65895e-05	-2.08776e-10	0.0858972
103951130	rs141286758	1.27125e-10	-0.0684955	0.313177	9.44156e-05	1.70754	0.117294
103951772	rs8013101	2.52632e-10	1.38722	-0.455769	2.01378e-06	-1.57904	-0.443818
103951973	rs117567740	1.24495e-10	-2.08776e-10	0.223777	2.0345e-05	-2.08776e-10	0.289962
103952453	rs11628213	3.0442e-10	1.59157	-0.473647	2.12952e-06	-1.50517	-0.46181
103952621	rs7156150	2.51344e-10	1.38722	-0.46088	2.00345e-06	-1.57904	-0.448961
103952656	rs34831235	2.47702e-11	-1.97361	0.582766	2.26808e-06	-1.58939	-0.314542
103952886	rs17617935	5.58399e-09	2.25512	1.77205	2.04769e-05	-0.260014	0.55644
103953032	rs17617941	3.02889e-10	1.59157	-0.478689	2.11874e-06	-1.50517	-0.466885
103953154	rs17680085	5.58399e-09	2.25512	1.77205	2.04769e-05	-0.260014	0.55644
103953480	rs188704078	9.86413e-11	-2.08776e-10	-0.00899666	1.60411e-05	-2.08776e-10	0.0522794
103953666	rs55859054	1.90611e-10	1.14752	-0.497768	1.88651e-06	-1.60259	-0.485556
103954317	rs3783399	1.03902e-11	-1.94849	-0.31113	1.31417e-06	-1.50088	-0.94878
103954404	rs12435516	2.47702e-11	-1.97361	0.582766	2.26808e-06	-1.58939	-0.314542
103954727	rs7146717	1.19479e-10	-2.08776e-10	0.182654	1.85093e-05	-2.08776e-10	0.1954
103955069	rs34347076	5.3325e-09	2.2218	1.75929	1.98461e-05	-0.281292	0.546429
103955247	rs4143998	1.03111e-11	-1.94849	-0.31877	1.30777e-06	-1.50088	-0.953662
103955792	rs35344594	5.30374e-09	2.2218	1.75388	1.99478e-05	-0.281292	0.551538
103956713	rs12896919	5.51318e-09	2.25512	1.75929	2.02729e-05	-0.260014	0.546429
103956833	rs1138400	1.08368e-11	-1.94849	-0.269045	1.35022e-06	-1.50088	-0.921719
103956894	rs188427860	8.98574e-11	-2.08776e-10	-0.102262	1.45822e-05	-2.08776e-10	-0.0430683
103956944	rs140478077	9.78471e-11	-2.08776e-10	-0.0170803	1.59091e-05	-2.08776e-10	0.0440181
103958459	rs117771822	1.424e-11	-1.94443	-2.7631e-10	2.62406e-06	-1.75815	-2.7631e-10
103959289	rs17617994	1.33404e-11	-1.56285	-0.446843	1.82504e-06	-1.44571	-0.675563
103959299	rs142563462	1.13762e-10	-2.08776e-10	0.133621	1.76201e-05	-2.08776e-10	0.146168
103959432	rs35126287	5.51318e-09	2.25512	1.75929	2.02729e-05	-0.260014	0.546429
103960026	rs56365443	2.91621e-10	1.62041	-0.545446	2.00242e-06	-1.49444	-0.53408
103960101	rs150255718	3.39318e-10	-1.68953	2.91598	6.16973e-05	-1.37152	2.77089
103960298	rs55930273	5.51318e-09	2.25512	1.75929	2.02729e-05	-0.260014	0.546429
103960626	rs4900580	2.43758e-11	-1.97795	0.571051	2.18336e-06	-1.60758	-0.334424
103961012	rs141255364	2.48723e-11	-2.08776e-10	-1.38673	3.79476e-06	-2.08776e-10	-1.38925
103961425	rs77240147	3.08125e-11	-2.08776e-10	-1.17257	4.03746e-06	-2.08776e-10	-1.32726
103961545	rs116843196	4.06694e-11	-2.08776e-10	-0.895011	6.60643e-06	-2.08776e-10	-0.834828
103961556	rs62006268	2.892e-10	1.59157	-0.52494	2.02237e-06	-1.50517	-0.513438
103962559	rs10141433	2.47938e-10	1.42778	-0.515091	1.9253e-06	-1.56427	-0.503525
103962579	rs2756135	2.35352e-11	-1.95784	0.515848	2.26293e-06	-1.53139	-0.374822
103963420	rs7147664	1.02328e-11	-1.9347	-0.340192	1.34496e-06	-1.45921	-0.967296
103964357	rs2756133	1.77365e-10	-2.08776e-10	0.577723	2.75182e-05	-2.08776e-10	0.591977
103964425	rs7401563	5.34329e-09	2.35251	1.6306	1.95139e-05	-0.197554	0.445808
103965528	rs7160208	2.31526e-10	1.3593	-0.515091	1.87858e-06	-1.58883	-0.503525
103966969	rs145853553	2.87135e-11	-2.08776e-10	-1.24312	5.88844e-06	-2.08776e-10	-0.949882
103967045	rs3783400	5.55432e-09	2.35251	1.66934	2.01127e-05	-0.197554	0.476033
103967299	rs9671414	1.01078e-11	-1.94512	-0.342067	1.30221e-06	-1.49036	-0.968452
103967343	rs9671911	2.43099e-10	1.38722	-0.494235	1.93731e-06	-1.57904	-0.482532
103967504	rs11622835	5.54828e-11	0.706771	-1.29118	6.23398e-07	-1.96015	-1.2353
103967820	rs2756132	2.37815e-11	-1.96343	0.531853	2.26616e-06	-1.55083	-0.353957
103967929	rs3783402	2.51308e-10	1.44622	-0.520022	1.92761e-06	-1.55811	-0.508488
103967967	rs79282068	1.3819e-11	-1.97444	-2.7631e-10	2.0795e-06	-1.99074	-2.7631e-10
103969909	rs13987	5.44536e-09	2.3188	1.68324	1.98965e-05	-0.219219	0.48689
103970347	rs116889637	8.96717e-11	-2.08776e-10	-0.104331	1.45376e-05	-2.08776e-10	-0.046132
103970508	rs1107070	2.44018e-11	-1.97043	0.564604	2.26183e-06	-1.57683	-0.329872
103970992	rs182572897	1.49086e-11	-1.89855	-2.7631e-10	2.17782e-06	-1.94455	-2.7631e-10
103971202	rs4906330	6.25136e-09	2.36288	1.77719	2.07741e-05	-0.249639	0.560473
103971374	rs4906331	7.11533e-09	2.49233	1.77719	2.25566e-05	-0.167317	0.560473
103971591	rs139387858	1.0352e-10	-2.08776e-10	0.039282	1.72846e-05	-2.08776e-10	0.126941
103971701	rs188714726	3.16606e-11	-2.08776e-10	-1.14541	5.3294e-06	-2.08776e-10	-1.04963
103972222	rs62006271	1.94551e-11	-1.63238	-2.7631e-10	2.08974e-06	-1.98583	-2.7631e-10
103972275	rs12885714	6.74486e-09	2.49233	1.72372	2.16307e-05	-0.167317	0.518559
103972379	rs2765051	2.50201e-11	-1.96775	0.586942	2.32301e-06	-1.5666	-0.313403
103972503	rs12885786	7.29258e-09	2.55778	1.73634	2.278e-05	-0.125434	0.528443
103972552	rs117077285	1.17664e-10	-2.08776e-10	0.167344	1.91864e-05	-2.08776e-10	0.231332
103974235	rs2403192	1.10169e-11	-1.9347	-0.266356	1.41013e-06	-1.45921	-0.91998
103974964	rs2756128	2.50604e-11	-1.97714	0.597939	2.24251e-06	-1.60409	-0.311189
103975039	rs2765049	2.51139e-11	-1.975	0.597939	2.26275e-06	-1.5951	-0.311189
103975376	rs35374941	3.24406e-11	-1.2688	0.147726	1.32504e-06	-1.84233	-0.599101
103975937	rs117793003	1.08208e-10	-2.08776e-10	0.0835661	1.80692e-05	-2.08776e-10	0.171336
103977515	rs34372508	6.26715e-09	2.42736	1.71523	2.04216e-05	-0.208719	0.502441
103977605	rs10150072	2.3587e-10	1.47809	-0.615295	1.72865e-06	-1.57112	-0.604408
103977724	rs8019578	2.43357e-10	1.50934	-0.615295	1.74777e-06	-1.56012	-0.604408
103978217	rs77184783	6.86799e-09	2.49241	1.74173	2.09969e-05	-0.201639	0.52314
103978686	rs11848796	1.13464e-11	-1.95067	-0.220917	1.3779e-06	-1.50781	-0.894501
103978769	rs191226529	8.77872e-11	-2.08776e-10	-0.125571	1.42253e-05	-2.08776e-10	-0.067849
103979127	rs10133035	2.34781e-10	1.47809	-0.619925	1.72061e-06	-1.57112	-0.60907
103979220	rs186865217	8.75635e-11	-2.08776e-10	-0.128122	1.41882e-05	-2.08776e-10	-0.0704581
103979762	rs11622473	7.89183e-11	1.08692	-1.31899	6.21301e-07	-1.92816	-1.27065
103979900	rs62006275	3.20761e-11	-1.13238	-2.7631e-10	2.07384e-06	-1.99347	-2.7631e-10
103979953	rs2765048	1.10547e-10	-2.08776e-10	0.104955	1.80029e-05	-2.08776e-10	0.167662
103980134	rs4906332	5.75248e-09	2.32913	1.72777	1.93776e-05	-0.270983	0.512231
103980671	rs140035001	2.9883e-10	1.09939	-2.7631e-10	1.02105e-05	-0.399458	-2.7631e-10
103980672	rs117504731	3.63539e-11	-2.08776e-10	-1.00719	4.76075e-06	-2.08776e-10	-1.16247
103980968	rs2765046	2.57164e-11	-1.98311	0.629752	2.23411e-06	-1.63131	-0.28772
103981601	rs2023397	1.04797e-10	-2.08776e-10	0.0515381	1.70474e-05	-2.08776e-10	0.113126
103981662	rs8004501	5.92719e-09	2.49233	1.59449	2.10763e-05	-0.167317	0.492594
103981683	rs117191267	1.34901e-11	-1.99853	-2.7631e-10	3.26593e-06	-1.53933	-2.7631e-10
103981849	rs72710714	2.58835e-10	1.62965	-0.673944	1.77403e-06	-1.49247	-0.657154
103981857	rs138705318	6.50152e-11	-2.08776e-10	-0.425865	1.01736e-05	-2.08776e-10	-0.403075
103981942	rs35771849	5.19335e-09	2.52672	1.42793	1.88844e-05	-0.145333	0.360798
103981971	rs2023395	2.24855e-11	-1.975	0.487387	2.21533e-06	-1.5951	-0.33237
103982255	rs150900444	1.54712e-11	-1.86151	-2.7631e-10	3.07671e-06	-1.59901	-2.7631e-10
103983033	rs2756122	2.53107e-11	-1.97657	0.607314	2.27083e-06	-1.59845	-0.30428
103983456	rs116970444	7.78504e-11	-2.08776e-10	-0.245697	1.25801e-05	-2.08776e-10	-0.190754
103984081	rs185694440	1.51316e-11	-1.8837	-2.7631e-10	6.98541e-06	-0.779048	-2.7631e-10
103984294	rs2246490	1.99609e-08	2.03083	3.27021	6.521e-05	-0.35215	1.80689
103984537	rs911549	1.60789e-08	2.17334	2.91144	5.56415e-05	-0.203877	1.49993
103984616	rs7159665	9.62223e-09	2.49104	2.08031	2.55713e-05	-0.147414	0.66601
103986255	rs1803283	2.31136e-10	2.04689	-1.20436	1.17031e-06	-1.36379	-1.20181
103987078	rs2071408	2.88296e-11	-1.85766	0.618578	1.52358e-06	-1.99003	-0.311784
103987140	rs2071407	2.66519e-11	-1.78374	0.466118	1.40353e-06	-1.9557	-0.42818
103987305	rs8017780	5.21019e-11	0.713389	-1.36067	5.58433e-07	-1.92783	-1.37767
103987554	rs199890528	9.36289e-11	-2.08776e-10	-0.0611475	1.52959e-05	-2.08776e-10	0.00471086
103987822	rs369278146	2.48686e-11	-2.08776e-10	-1.38688	3.98802e-06	-2.08776e-10	-1.33958
103987881	rs34995931	3.56751e-11	-2.08776e-10	-1.02603	5.96306e-06	-2.08776e-10	-0.937288
103988180	rs1136165	4.19858e-10	2.59947	-1.16004	1.10337e-06	-1.45998	-1.16453
103989031	rs552707789	4.46795e-11	-2.08776e-10	-0.800972	7.14217e-06	-2.08776e-10	-0.756855
103989581	rs2756121	4.40574e-11	-1.85741	1.04242	1.95744e-06	-1.99178	-0.0594518
103989892	rs3759582	1.22427e-11	-1.67111	-0.424444	1.8305e-06	-1.46223	-0.65605
103990483	rs142078606	9.2125e-11	-2.08776e-10	-0.0773402	1.50442e-05	-2.08776e-10	-0.0118794
103990745	rs2765042	7.11871e-11	-1.84564	1.51047	3.02043e-06	-1.98902	0.371544
103990799	rs3759584	9.49804e-11	0.521115	-0.56793	1.63821e-06	-1.67255	-0.556717
103990877	rs35919700	1.50454e-11	-1.88941	-2.7631e-10	6.85543e-06	-0.797831	-2.7631e-10
103991375	rs183621284	1.35621e-11	-1.9932	-2.7631e-10	2.33973e-06	-1.87284	-2.7631e-10
103991401	rs55723020	3.1795e-10	1.75997	-0.598561	1.98152e-06	-1.45145	-0.587558
103991478	rs2765041	1.47513e-07	4.26303	3.03816	2.36537e-05	-1.11138	1.55203
103991748	rs117323028	3.30805e-11	-2.08776e-10	-1.10154	4.77464e-06	-2.08776e-10	-1.15955
103991749	rs11626787	3.04958e-10	1.73091	-0.611222	1.93587e-06	-1.4625	-0.59981
103992096	rs11160752	1.53284e-07	4.33343	3.00613	2.36662e-05	-1.08476	1.52594
103992473	rs2756118	7.21813e-11	-1.87815	1.55685	3.11925e-06	-1.99301	0.407729
103992592	rs75482283	1.20512e-11	-1.67731	-0.434016	1.80094e-06	-1.47017	-0.664393
103992617	rs150076900	8.3764e-11	-2.08776e-10	-0.172483	1.36462e-05	-2.08776e-10	-0.10941
103993118	rs35063593	1.4626e-11	-1.91768	-2.7631e-10	2.54178e-06	-1.79001	-2.7631e-10
103993864	rs142117778	8.93332e-11	-2.08776e-10	-0.108113	1.45772e-05	-2.08776e-10	-0.0434147
103994074	rs148103305	8.50071e-11	-2.08776e-10	-0.157751	1.38539e-05	-2.08776e-10	-0.0943022
103994358	rs141842684	9.20735e-11	-2.08776e-10	-0.0778993	1.50356e-05	-2.08776e-10	-0.0124523
103994527	rs117912553	9.23041e-11	-2.08776e-10	-0.0753976	1.50742e-05	-2.08776e-10	-0.00988906
103994581	rs139688434	2.39453e-11	-1.42472	-2.7631e-10	5.45437e-06	-1.02646	-2.7631e-10
103994685	rs117501102	8.52131e-11	-2.08776e-10	-0.155331	1.38884e-05	-2.08776e-10	-0.0918207
103994763	rs118161504	8.54198e-11	-2.08776e-10	-0.152909	1.39229e-05	-2.08776e-10	-0.0893366
103994961	rs1467561	3.7515e-10	1.72854	-0.401699	2.24078e-06	-1.51898	-0.397064
103995675	rs530110551	9.00011e-11	-2.08776e-10	-0.100664	1.46889e-05	-2.08776e-10	-0.0357804
103995844	rs78724062	4.60208e-11	-0.771393	-2.7631e-10	2.08699e-06	-1.98715	-2.7631e-10
103996205	rs2296487	1.94921e-07	4.93392	2.64594	1.62535e-05	-1.0353	1.10073
103996733	rs2756138	1.62666e-07	4.93471	2.46426	1.40646e-05	-1.035	0.955792
103996804	rs118069398	8.62776e-11	-2.08776e-10	-0.142916	1.40663e-05	-2.08776e-10	-0.0790913
103996872	rs76297837	3.49425e-11	-2.08776e-10	-1.04678	4.25334e-06	-2.08776e-10	-1.27517
103997213	rs145176274	2.24079e-10	-2.08776e-10	0.811514	3.72974e-05	-2.08776e-10	0.896051
103997248	rs2021965	1.70017e-07	4.93471	2.50846	1.45585e-05	-1.035	0.990303
103997525	rs754287	2.08488e-11	-1.7709	0.207715	1.07736e-06	-1.97683	-0.671521
103997647	rs149176024	7.19637e-11	-2.08776e-10	-0.324324	1.16769e-05	-2.08776e-10	-0.265263
103997767	rs117400660	2.72105e-11	-1.29688	-2.7631e-10	3.09801e-06	-1.59211	-2.7631e-10
103997925	rs58171376	1.5907e-11	-1.83373	-2.7631e-10	2.06787e-06	-1.99635	-2.7631e-10
103998423	rs1022736	4.79712e-10	2.1843	-0.611605	2.18216e-06	-1.34845	-0.594105
103998493	rs142969105	1.35022e-11	-1.99763	-2.7631e-10	2.53622e-06	-1.7922	-2.7631e-10
103999347	rs911555	4.57453e-11	-1.75971	0.982311	1.87753e-06	-1.97447	-0.118446
103999371	rs911554	4.84399e-11	-1.75113	1.03096	1.97068e-06	-1.96755	-0.076937
103999508	rs911552	4.5016e-11	-1.76582	0.972351	1.87286e-06	-1.97671	-0.118699
103999750	rs12891288	2.41339e-07	5.24051	2.55297	1.69293e-05	-0.918934	1.02511
104000052	rs185403458	6.84651e-11	-2.08776e-10	-0.374162	1.10939e-05	-2.08776e-10	-0.316479
104000183	rs2756127	4.39837e-11	-1.76467	0.948002	1.84004e-06	-1.97654	-0.136545
104000380	rs76445448	1.60646e-11	-1.82387	-2.7631e-10	2.64613e-06	-1.74977	-2.7631e-10
104000518	rs2236281	1.67006e-07	4.85834	2.56695	1.48142e-05	-1.06334	1.03605
104001359	rs183831390	6.80825e-11	-2.08776e-10	-0.379766	1.10301e-05	-2.08776e-10	-0.32224
104001517	rs2756119	4.56683e-11	-1.84387	1.06479	1.79715e-06	-1.99852	-0.138152
104001526	rs117169120	6.80825e-11	-2.08776e-10	-0.379766	1.10301e-05	-2.08776e-10	-0.32224
104001534	rs117504514	6.80825e-11	-2.08776e-10	-0.379766	1.10301e-05	-2.08776e-10	-0.32224
104001544	rs118162929	6.80825e-11	-2.08776e-10	-0.379766	1.10301e-05	-2.08776e-10	-0.32224
104001847	rs79958358	3.48552e-11	-2.08776e-10	-1.04928	4.47009e-06	-2.08776e-10	-1.22546
104001899	rs79854316	4.79434e-10	-2.08776e-10	1.57212	6.09477e-05	-2.08776e-10	1.38714
104002234	rs7161305	1.499e-07	4.71955	2.59769	1.99402e-05	-1.09912	1.36899
104002611	rs45441198	2.35749e-10	2.08092	-1.21864	1.1306e-06	-1.38054	-1.21958
104003070	rs2296486	4.09153e-10	2.05806	-0.644455	2.00955e-06	-1.39764	-0.627326
104003091	rs2296485	4.66628e-11	-2.08776e-10	-0.757539	1.58523e-05	-2.08776e-10	0.040445
104003094	rs2296484	3.79938e-10	1.99716	-0.657637	1.9496e-06	-1.42093	-0.634315
104003140	rs73359283	5.14119e-11	-2.08776e-10	-0.660617	8.25861e-06	-2.08776e-10	-0.611616
104003873	rs141241299	1.52929e-11	-1.8731	-2.7631e-10	2.98491e-06	-1.6293	-2.7631e-10
104004147	rs10135868	3.04129e-10	2.28101	-1.16404	1.28115e-06	-1.30999	-1.16512
104004223	rs8013911	5.7458e-11	-0.0875406	-0.461891	3.21078e-05	1.43471	-0.688489
104004311	rs8014069	3.37121e-11	-1.66997	0.587344	3.63953e-06	-1.09441	-0.336605
104004557	rs11627529	4.59327e-10	2.1843	-0.655027	2.08841e-06	-1.34845	-0.638019
104004563	rs144041662	2.67389e-11	-2.08776e-10	-1.31437	3.88911e-06	-2.08776e-10	-1.36469
104004810	rs11623470	5.69783e-10	2.34713	-0.602358	2.3509e-06	-1.28332	-0.584755
104004968	rs34235720	2.15988e-07	5.1105	2.57199	1.61546e-05	-0.989887	1.04922
104005730	rs117082826	7.12456e-11	-2.08776e-10	-0.334354	1.15572e-05	-2.08776e-10	-0.275567
104006160	rs11621037	5.08286e-10	2.21012	-0.579558	2.36989e-06	-1.29832	-0.561703
104006342	rs12880077	1.48997e-07	4.85265	2.45855	1.44435e-05	-1.01849	0.965865
104006374	rs142330073	2.75554e-11	-1.28429	-2.7631e-10	2.54108e-06	-1.79028	-2.7631e-10
104006376	rs150172226	9.12057e-11	-2.08776e-10	-0.0873693	1.4284e-05	-2.08776e-10	-0.06373
104006414	rs12880224	1.62687e-07	4.85265	2.54644	1.54734e-05	-1.01849	1.03474
104006693	rs9324063	8.83028e-07	4.69883	4.3918	6.64159e-05	-1.07613	2.54919
104006716	rs12147596	1.50024e-07	4.55069	2.76738	1.59622e-05	-1.13058	1.17794
104007242	rs78456219	1.40387e-09	-2.08776e-10	2.6465	0.000384295	-2.08776e-10	3.22854
104007555	rs12885878	9.41721e-11	0.148382	-0.203745	6.0134e-05	1.94431	-0.570606
104007596	rs78997778	5.32782e-12	-1.53809	-1.38945	9.19822e-07	-1.47296	-1.33349
104007751	rs113044050	3.51302e-11	-1.34318	0.301752	5.02432e-06	-1.03018	-0.0784005
104007840	rs11622552	1.20195e-10	1.38232	-1.19369	7.49911e-07	-1.85386	-1.15682
104007860	rs74088014	4.13001e-12	-1.84782	-1.33438	5.722e-07	-1.91852	-1.36262
104008159	rs12891360	2.11408e-06	8.21074	1.75291	1.83102e-05	0.0238062	0.160779
104008168	rs76646286	7.61001e-11	-2.08776e-10	-0.268436	1.09318e-05	-2.08776e-10	-0.3312
104008359	rs76584693	2.59393e-11	-2.08776e-10	-1.34473	4.03587e-06	-2.08776e-10	-1.32765
104008420	rs58101275	3.84992e-11	0.212732	-1.16258	6.83135e-07	-1.96244	-1.1415
104009401	rs139936458	7.52571e-11	-2.08776e-10	-0.279576	1.08141e-05	-2.08776e-10	-0.342023
104009630	rs34633710	2.24409e-06	8.37472	1.64861	1.604e-05	0.0117328	0.0404804
104009760	rs11625044	1.25606e-10	1.31291	-1.08024	8.38014e-07	-1.87716	-1.02244
104009890	rs117246208	6.13201e-11	-2.08776e-10	-0.484378	8.86566e-06	-2.08776e-10	-0.540686
104009939	rs2403193	1.64948e-11	-1.59299	-0.204457	7.27249e-07	-1.96573	-1.07562
104009985	rs147940793	1.64457e-11	-1.80042	-2.7631e-10	2.07967e-06	-1.99066	-2.7631e-10
104010188	rs577471738	1.64157e-11	-1.80225	-2.7631e-10	2.06334e-06	-1.99855	-2.7631e-10
104010198	rs879552	1.70049e-09	3.66232	-0.824131	3.34658e-06	-0.656383	-0.85855
104010865	rs115988988	2.48324e-11	-2.08776e-10	-1.38834	3.86656e-06	-2.08776e-10	-1.37051
104011289	rs151247738	1.36493e-11	-1.9868	-2.7631e-10	6.69066e-06	-0.82216	-2.7631e-10
104011429	rs2403194	2.61897e-06	8.77969	1.39811	1.65804e-05	0.220942	-0.13559
104011494	rs752268	1.21859e-10	1.31348	-1.1111	7.99307e-07	-1.88624	-1.06064
104011994	rs61996704	8.36375e-12	-1.97089	-0.50569	1.35065e-06	-1.2615	-1.16079
104012011	rs138561662	5.33037e-11	-2.08776e-10	-0.624481	7.88756e-06	-2.08776e-10	-0.657585
104012189	rs10132514	2.29203e-10	1.91813	-1.08401	9.0758e-07	-1.79993	-1.01992
104012194	rs10132436	3.22952e-10	2.25635	-1.07934	9.6074e-07	-1.74815	-1.01478
104012345	rs550441719	6.62673e-11	-2.08776e-10	-0.406789	9.55797e-06	-2.08776e-10	-0.465497
104012473	rs12884303	4.04422e-11	-0.900614	-2.7631e-10	2.52806e-06	-1.79542	-2.7631e-10
104012887	rs116958337	1.45718e-11	-1.9214	-2.7631e-10	2.78173e-06	-1.6998	-2.7631e-10
104013572	rs117524621	7.61794e-11	-2.08776e-10	-0.267396	1.09428e-05	-2.08776e-10	-0.330189
104013773	rs76947896	7.74341e-11	-2.08776e-10	-0.25106	1.11179e-05	-2.08776e-10	-0.314314
104014188	rs149796860	7.33223e-11	-2.08776e-10	-0.305621	1.05439e-05	-2.08776e-10	-0.367321
104014205	rs148923470	7.82252e-11	-2.08776e-10	-0.240895	1.12283e-05	-2.08776e-10	-0.304435
104014521	rs144161795	3.77417e-11	-2.08776e-10	-0.969719	1.12706e-05	-2.08776e-10	-0.300671
104014690	rs75076724	3.15489e-11	-0.803873	-0.345074	4.82137e-06	-0.537755	-0.61206
104014935	rs942866	1.3441e-11	-1.63073	-0.371448	6.62656e-07	-1.98018	-1.15419
104015250	rs942865	1.35747e-10	1.45958	-1.14928	8.13133e-07	-1.82749	-1.10224
104015843	rs553541370	5.7031e-11	-2.08776e-10	-0.556892	8.67926e-06	-2.08776e-10	-0.561936
104015872	rs149449423	1.90652e-11	-1.65262	-2.7631e-10	4.13917e-06	-1.30238	-2.7631e-10
104016066	rs11626905	1.52231e-10	1.64618	-1.22127	8.02371e-07	-1.76108	-1.18197
104016132	rs147310431	3.21499e-11	-1.13008	-2.7631e-10	2.15327e-06	-1.95588	-2.7631e-10
104016449	rs142366947	5.80012e-11	-2.08776e-10	-0.540022	8.25102e-06	-2.08776e-10	-0.612536
104017793	rs12893668	2.6249e-05	10.496	1.98665	4.32223e-05	0.855347	0.188137
104017953	rs10149470	7.98719e-10	0.229059	1.85346	7.71875e-06	-0.762374	0.083154
104018105	rs10141157	8.4495e-10	0.375399	1.76339	7.95546e-06	-0.652766	0.00375271
104018455	rs10129426	4.27603e-10	0.00362496	1.45408	4.20362e-06	-1.0935	-0.193422
104018651	rs7140558	5.60489e-05	11.5327	1.70856	7.43322e-05	1.57906	0.0066171
104019168	rs117307176	2.47963e-11	-2.08776e-10	-1.38979	3.7913e-06	-2.08776e-10	-1.39016
104020454	rs752624	2.58227e-10	0.435414	0.51794	2.12958e-06	-1.07982	-0.887127
104021141	rs4906335	2.66001e-05	12.7693	-0.273321	6.53518e-06	0.420735	-1.26641
104021268	rs942863	1.62156e-10	1.87376	-1.38568	6.42441e-07	-1.79866	-1.36669
104021623	rs188473191	1.37358e-11	-1.98048	-2.7631e-10	2.28124e-06	-1.89815	-2.7631e-10
104022124	rs942862	7.36132e-11	0.0529013	-0.354563	1.16699e-06	-1.32074	-1.24771
104022750	rs7154587	1.51947e-10	1.81145	-1.3884	6.29106e-07	-1.81262	-1.3737
104022944	rs7154948	1.51947e-10	1.81145	-1.3884	6.29106e-07	-1.81262	-1.3737
104023141	rs142684401	1.91727e-10	-2.08776e-10	0.655586	2.67397e-05	-2.08776e-10	0.563276
104023704	rs7693	1.72412e-10	1.93356	-1.38416	6.53527e-07	-1.7849	-1.36334
104025456	rs141415304	1.48054e-10	-2.08776e-10	0.397089	2.0775e-05	-2.08776e-10	0.310877
104025686	rs76189229	3.47988e-11	-2.08776e-10	-1.0509	4.55112e-06	-2.08776e-10	-1.2075
104025893	rs35498576	3.29438e-05	13.166	-0.456151	7.24963e-06	0.582872	-1.32479
104026104	rs75414319	2.01797e-10	-2.08776e-10	0.706778	2.81115e-05	-2.08776e-10	0.613307
104027557	rs11625397	2.70292e-10	0.70942	0.289598	2.24601e-06	-0.908658	-1.00506
104027595	rs34186780	3.58794e-05	13.2211	-0.425888	7.34523e-06	0.587788	-1.31661
104027995	rs34896432	3.59639e-05	13.2006	-0.403064	7.23202e-06	0.565854	-1.31021
104028069	rs28513222	7.10588e-11	1.04192	-1.3789	5.45983e-07	-1.97225	-1.35579
104028270	rs7148456	2.63064e-05	12.8879	-0.403064	6.83e-06	0.50866	-1.31021
104028806	rs55751606	5.10745e-05	13.5386	-0.39033	7.96467e-06	0.659041	-1.3069
104029246	rs2274269	8.86208e-11	1.26046	-1.37658	5.6134e-07	-1.94848	-1.35182
104029449	rs2274267	3.48196e-05	13.246	-0.480806	7.38519e-06	0.604955	-1.32835
104029792	rs2296483	5.34186e-10	1.19781	0.48245	4.05649e-06	-0.416573	-0.90598
104029819	rs2296482	3.24521e-05	13.168	-0.473197	7.13333e-06	0.56826	-1.32635
104031351	rs35496194	3.15581e-05	13.1401	-0.473197	6.81383e-06	0.522436	-1.32635
104033265	rs4906336	4.0404e-05	13.377	-0.463044	7.66022e-06	0.636823	-1.32365
104034569	rs57447494	7.68741e-11	1.11081	-1.36912	5.60482e-07	-1.96198	-1.33985
104034746	rs12889403	2.80645e-05	13.0303	-0.480806	6.50327e-06	0.477782	-1.32835
104034849	rs12890820	1.4698e-05	12.381	-0.478233	5.02107e-06	0.218449	-1.32768
104034863	rs12889721	2.55384e-05	12.0533	0.40186	6.15462e-06	0.0909535	-0.996623
104035292	rs12894729	2.97219e-05	13.0851	-0.478233	6.65423e-06	0.500058	-1.32768
104035519	rs35772097	6.26762e-11	-0.462505	-2.7631e-10	2.33762e-06	-1.87374	-2.7631e-10
104035861	rs78755177	1.38677e-11	-1.97092	-2.7631e-10	2.1329e-06	-1.96539	-2.7631e-10
104036024	rs9652403	1.1507e-10	0.689962	-0.544908	1.81649e-06	-0.811301	-1.31467
104036339	rs59281218	8.10447e-11	1.16667	-1.37215	5.61343e-07	-1.9557	-1.3446
104037606	rs141630389	3.24428e-11	-1.12101	-2.7631e-10	6.03889e-06	-0.924653	-2.7631e-10
104038418	rs28744517	7.51277e-11	1.08438	-1.36567	5.59023e-07	-1.96479	-1.33964
104038450	rs3742460	1.97509e-10	-2.08776e-10	0.685298	2.75275e-05	-2.08776e-10	0.592312
104038859	rs77382813	1.68074e-11	-1.77866	-2.7631e-10	2.87972e-06	-1.66518	-2.7631e-10
104039245	rs147014034	2.04104e-11	-1.58444	-2.7631e-10	5.75304e-06	-0.973144	-2.7631e-10
104039655	rs148243537	1.34907e-11	-1.99848	-2.7631e-10	2.61649e-06	-1.76104	-2.7631e-10
104040065	rs10431750	7.86929e-05	14.0492	-0.468629	9.51034e-06	0.851192	-1.32169
104040414	rs4906337	8.14769e-05	14.1059	-0.490544	9.68343e-06	0.875107	-1.32756
104040473	rs71417867	1.38535e-11	-1.97195	-2.7631e-10	2.49701e-06	-1.80778	-2.7631e-10
104040559	rs139436329	2.54437e-11	-2.08776e-10	-1.36402	3.80036e-06	-2.08776e-10	-1.38778
104041374	rs7140568	8.14769e-05	14.1059	-0.490544	9.68343e-06	0.875107	-1.32756
104041470	rs7142016	1.09074e-09	1.96434	0.429789	6.0578e-06	0.00786582	-0.929391
104041768	rs117913708	1.36104e-11	-1.98965	-2.7631e-10	2.92487e-06	-1.64962	-2.7631e-10
104042753	rs35026580	9.0502e-05	14.2259	-0.5055	1.01486e-05	0.92593	-1.33146
104043246	rs142457067	1.87739e-10	-2.08776e-10	0.634568	2.61961e-05	-2.08776e-10	0.542739
104043714	rs72710739	2.91281e-11	-1.22878	-2.7631e-10	2.08251e-06	-1.9893	-2.7631e-10
104043893	rs61996714	1.63892e-11	-1.80386	-2.7631e-10	2.09661e-06	-1.98255	-2.7631e-10
104044215	rs28660416	8.14037e-11	1.16667	-1.36773	5.62457e-07	-1.9557	-1.34262
104045223	rs191374311	1.51817e-11	-1.8804	-2.7631e-10	2.76126e-06	-1.70718	-2.7631e-10
104046094	rs61996716	8.14037e-11	1.16667	-1.36773	5.62457e-07	-1.9557	-1.34262
104046255	rs145504708	2.66877e-11	-2.08776e-10	-1.31628	5.70284e-06	-2.08776e-10	-0.981908
104046592	rs71417868	0.000230454	14.2455	0.409623	1.62106e-05	1.04704	-0.984248
104046834	rs12887734	0.000143187	14.4036	-0.224428	1.20216e-05	1.00166	-1.23782
104047428	rs8017628	9.52731e-05	14.2259	-0.454124	1.02894e-05	0.92593	-1.31769
104047734	rs8017993	8.61362e-05	14.169	-0.498038	9.92585e-06	0.901799	-1.32953
104047757	rs10149249	8.86967e-11	1.24731	-1.36257	5.72229e-07	-1.94586	-1.33522
104048571	rs61996717	7.88205e-11	1.1513	-1.38461	5.43628e-07	-1.96407	-1.36829
104048834	rs61996718	2.65651e-10	2.281	-1.2993	8.49918e-07	-1.63114	-1.25435
104049308	rs79441421	4.56058e-11	-2.08776e-10	-0.780452	9.38991e-06	-2.08776e-10	-0.483237
104049754	rs181490478	1.35404e-11	-1.99481	-2.7631e-10	2.32438e-06	-1.87942	-2.7631e-10
104049793	rs12589494	8.9502e-10	1.93244	0.263922	5.41775e-06	-0.0148137	-1.01838
104050357	rs4906338	0.000114751	14.4673	-0.509533	1.12382e-05	1.02894	-1.3325
104050499	rs77916772	1.4356e-10	-2.08776e-10	0.366266	2.01596e-05	-2.08776e-10	0.28081
104050883	rs34026011	0.000110664	14.4673	-0.545796	1.11994e-05	1.02894	-1.33596
104051432	rs137897777	2.58775e-11	-2.08776e-10	-1.34711	3.97313e-06	-2.08776e-10	-1.34332
104051442	rs182569664	1.4845e-10	-2.08776e-10	0.399764	2.09184e-05	-2.08776e-10	0.317759
104051643	rs60802358	7.97089e-11	1.13674	-1.35885	5.69056e-07	-1.94814	-1.33851
104051685	rs57202218	5.08388e-10	2.19969	-0.568933	4.42108e-06	0.0995851	-1.33607
104052057	rs35229468	0.000129592	14.6603	-0.580848	1.1623e-05	1.0889	-1.35879
104052920	rs144162913	2.87551e-11	-1.24167	-2.7631e-10	6.32039e-06	-0.879091	-2.7631e-10
104052953	rs117572983	6.14568e-11	-2.08776e-10	-0.482151	7.98208e-06	-2.08776e-10	-0.645674
104053053	rs146508307	3.23281e-11	-1.12455	-2.7631e-10	4.96925e-06	-1.1196	-2.7631e-10
104053764	rs2403197	0.000153424	14.8468	-0.598611	1.253e-05	1.16951	-1.36426
104053984	rs189950756	2.90913e-11	-2.08776e-10	-1.23005	4.00191e-06	-2.08776e-10	-1.3361
104053987	rs146953184	1.52476e-11	-1.87606	-2.7631e-10	2.1285e-06	-1.96745	-2.7631e-10
104054354	rs58601596	7.44066e-10	1.57694	0.434702	4.64541e-06	-0.193718	-0.993273
104054369	rs141931049	1.7027e-10	-2.08776e-10	0.536898	2.2521e-05	-2.08776e-10	0.391576
104054407	rs192040402	1.33401e-10	-2.08776e-10	0.292873	1.78165e-05	-2.08776e-10	0.15725
104054425	rs8008382	1.15534e-10	0.686737	-0.537658	1.77426e-06	-0.812357	-1.33713
104054572	rs8007489	1.10608e-09	2.18228	0.225817	5.77251e-06	0.111922	-1.08169
104056070	rs185231749	1.34931e-11	-1.9983	-2.7631e-10	2.2848e-06	-1.8966	-2.7631e-10
104056124	rs572621678	3.36197e-11	-2.08776e-10	-1.08538	4.79251e-06	-2.08776e-10	-1.15582
104056200	rs28373891	8.13727e-11	-2.08776e-10	-0.201446	1.03105e-05	-2.08776e-10	-0.389714
104056235	rs151204651	1.57364e-11	-1.84451	-2.7631e-10	2.16455e-06	-1.95066	-2.7631e-10
104056286	rs139135370	1.35631e-11	-1.99313	-2.7631e-10	4.23189e-06	-1.28022	-2.7631e-10
104056483	rs45532433	4.99624e-10	1.61337	-2.7631e-10	8.25508e-06	-0.612044	-2.7631e-10
104057068	rs145455719	3.35842e-11	-2.08776e-10	-1.08643	4.78808e-06	-2.08776e-10	-1.15674
104057741	rs148357282	1.42867e-11	-1.94116	-2.7631e-10	2.15794e-06	-1.95372	-2.7631e-10
104057852	rs190317997	3.2959e-11	-2.08776e-10	-1.10522	4.71003e-06	-2.08776e-10	-1.17318
104058014	rs4900582	2.11263e-10	1.2996	-0.546981	1.00963e-06	-1.35197	-1.36131
104058400	rs138269068	1.63665e-11	-1.80525	-2.7631e-10	2.12623e-06	-1.96852	-2.7631e-10
104058510	rs546549816	3.2959e-11	-2.08776e-10	-1.10522	4.71003e-06	-2.08776e-10	-1.17318
104060066	rs67899457	2.40025e-05	12.6308	-0.237592	2.89862e-06	-0.388725	-1.26991
104060421	rs72710744	4.59708e-11	-0.0692673	-0.703213	7.68696e-07	-1.61797	-1.36796
104060502	rs2403198	3.75646e-12	-1.99852	-1.27849	5.6415e-07	-1.97152	-1.32379
104061264	rs148304675	2.48696e-11	-2.08776e-10	-1.38684	4.51844e-06	-2.08776e-10	-1.2147
104061284	rs60249782	2.14146e-05	12.515	-0.235854	2.79202e-06	-0.426993	-1.26911
104061352	rs61996721	1.07487e-10	1.442	-1.36511	5.9967e-07	-1.87961	-1.35464
104061450	rs61996722	2.7897e-11	-1.27197	-2.7631e-10	2.67121e-06	-1.74034	-2.7631e-10
104061646	rs1078756	2.49365e-10	0.712372	0.206058	1.52579e-06	-1.22326	-1.0771
104061959	rs12434315	2.47985e-11	-2.08776e-10	-1.3897	3.82795e-06	-2.08776e-10	-1.38054
104062068	rs2403199	3.7322e-12	-1.99843	-1.28506	5.62245e-07	-1.96986	-1.32883
104062366	rs10140410	1.37734e-10	1.55823	-1.2334	6.90276e-07	-1.85721	-1.23633
104062550	rs114609022	1.62756e-11	-1.81082	-2.7631e-10	2.125e-06	-1.9691	-2.7631e-10
104063014	rs10143293	1.10016e-10	1.47017	-1.37003	5.99297e-07	-1.87432	-1.36055
104063191	rs150929880	1.65665e-11	-1.79311	-2.7631e-10	2.14047e-06	-1.96184	-2.7631e-10
104063723	rs57072546	5.82072e-06	11.1325	-0.156077	2.5012e-06	-0.561309	-1.24479
104063912	rs12435399	1.9687e-10	0.724369	-0.0423099	1.37092e-06	-1.22758	-1.17982
104064125	rs117051363	3.01308e-11	-2.08776e-10	-1.19494	4.36003e-06	-2.08776e-10	-1.25039
104065239	rs10149773	3.67007e-12	-1.99825	-1.30203	5.65941e-07	-1.95052	-1.34162
104065406	rs141237051	1.93687e-11	-1.63683	-2.7631e-10	1.4875e-05	-0.0231898	-2.7631e-10
104065464	rs61996723	3.86114e-10	2.25068	-0.895033	1.2431e-06	-1.52343	-0.981828
104065576	rs117639605	2.9701e-11	-2.08776e-10	-1.20931	4.30753e-06	-2.08776e-10	-1.26251
104065600	rs11851616	6.51592e-06	11.2324	-0.143142	2.22559e-06	-0.684974	-1.23788
104065634	rs118037799	2.9701e-11	-2.08776e-10	-1.20931	4.30753e-06	-2.08776e-10	-1.26251
104066422	rs11844466	7.07809e-06	11.2983	-0.126294	2.33834e-06	-0.641478	-1.23195
104066645	rs7142883	1.2064e-10	1.55823	-1.36591	6.12675e-07	-1.85721	-1.35559
104067153	rs117743150	1.92298e-11	-1.64403	-2.7631e-10	1.74554e-05	0.136774	-2.7631e-10
104067494	rs11627038	3.79335e-12	-1.99723	-1.27001	5.74045e-07	-1.9607	-1.31722
104067809	rs8012775	1.69426e-10	0.182707	0.34922	1.40961e-06	-1.36758	-1.01198
104067895	rs113202063	7.6359e-06	11.2324	0.0154716	2.35971e-06	-0.684974	-1.17936
104068579	rs55864158	1.11271e-10	1.49846	-1.38698	5.89372e-07	-1.86892	-1.38265
104068629	rs12892038	8.3612e-06	11.3418	-0.00316154	2.42536e-06	-0.650357	-1.18654
104068889	rs191945717	2.57812e-11	-2.08776e-10	-1.35084	3.79249e-06	-2.08776e-10	-1.38985
104068925	rs139820641	2.5713e-11	-2.08776e-10	-1.35349	3.79173e-06	-2.08776e-10	-1.39005
104068970	rs28798508	1.57937e-10	0.597198	-0.135486	1.15862e-06	-1.36023	-1.21541
104069002	rs12897511	2.11696e-10	0.571803	0.182862	1.2814e-06	-1.37279	-1.10213
104069385	rs28823639	1.54177e-10	0.546535	-0.108923	1.14138e-06	-1.38523	-1.20541
104069428	rs112650859	1.35735e-11	-1.99237	-2.7631e-10	2.2317e-06	-1.92011	-2.7631e-10
104069607	rs148552848	1.56971e-11	-1.84701	-2.7631e-10	2.0972e-06	-1.98227	-2.7631e-10
104069997	rs11851000	9.40698e-06	11.3995	0.0569326	2.52293e-06	-0.631954	-1.1655
104070225	rs147873613	3.8963e-11	-2.08776e-10	-0.937874	5.46399e-06	-2.08776e-10	-1.02469
104070340	rs140410540	7.99887e-11	-2.08776e-10	-0.218601	1.02905e-05	-2.08776e-10	-0.391646
104070517	rs34259310	4.79416e-11	-0.296479	-0.434024	8.09284e-07	-1.61915	-1.31533
104070983	rs7161125	1.49744e-10	0.498877	-0.0904364	1.12301e-06	-1.40851	-1.19835
104072090	rs11621777	1.18296e-10	1.55823	-1.38553	5.98214e-07	-1.85721	-1.37947
104072225	rs11626589	1.5444e-10	0.521395	-0.0820731	1.13907e-06	-1.39754	-1.19513
104072365	rs11626658	1.46449e-10	1.76691	-1.38072	6.31608e-07	-1.81323	-1.36913
104072509	rs112733282	4.47143e-11	-0.800193	-2.7631e-10	2.8679e-06	-1.66929	-2.7631e-10
104072541	rs4383078	1.46394e-10	0.449207	-0.0633891	1.10791e-06	-1.43252	-1.18787
104072607	rs4464019	1.8803e-10	0.647897	-0.0117833	1.32525e-06	-1.26945	-1.17183
104072724	rs4444269	1.5444e-10	0.521395	-0.0820731	1.13907e-06	-1.39754	-1.19513
104072766	rs4374097	1.37632e-10	0.37809	-0.053996	1.0749e-06	-1.46645	-1.18419
104072793	rs4525427	7.66093e-06	11.2324	0.0187431	2.35647e-06	-0.684974	-1.18073
104073551	rs745079	1.10797e-10	0.620163	-0.512946	1.03902e-06	-1.34882	-1.33578
104074307	rs79947074	1.54606e-11	-1.86219	-2.7631e-10	2.08734e-06	-1.98698	-2.7631e-10
104074810	rs8021368	1.10076e-10	0.588919	-0.488237	1.04102e-06	-1.35057	-1.33211
104074921	rs12434218	2.95063e-11	-0.667069	-0.548813	6.80853e-07	-1.77284	-1.33444
104075015	rs8006526	1.1745e-10	0.645266	-0.479741	1.0896e-06	-1.30703	-1.33003
104075016	rs8005540	1.05933e-10	0.549777	-0.487453	1.03607e-06	-1.35544	-1.33199
104075263	rs117561665	9.65173e-11	-2.08776e-10	-0.0307642	2.26042e-05	-2.08776e-10	0.395262
104075277	rs56017123	1.22204e-10	1.59265	-1.38745	6.00185e-07	-1.8527	-1.38069
104075319	rs11848721	1.10076e-10	0.588919	-0.488237	1.04102e-06	-1.35057	-1.33211
104075712	rs61995761	1.08398e-10	0.565848	-0.480529	1.03112e-06	-1.36209	-1.33014
104076300	rs57736032	1.54785e-11	-1.86104	-2.7631e-10	2.08805e-06	-1.98664	-2.7631e-10
104076645	rs4906340	1.5881e-10	0.383395	0.0838277	1.22588e-06	-1.39046	-1.12876
104076701	rs149970929	2.48596e-11	-2.08776e-10	-1.38724	3.86797e-06	-2.08776e-10	-1.37014
104076812	rs4906341	1.07565e-10	0.565848	-0.488237	1.02909e-06	-1.36209	-1.33211
104077373	rs143503629	2.01478e-10	-2.08776e-10	0.705193	2.64805e-05	-2.08776e-10	0.553537
104077511	rs7155511	1.96371e-10	0.392472	0.287046	1.23775e-06	-1.44694	-1.06264
104077611	rs7157116	9.77369e-11	0.447584	-0.465791	9.76538e-07	-1.42031	-1.32631
104077885	rs117975915	1.72581e-11	-1.75221	-2.7631e-10	6.21589e-06	-0.895764	-2.7631e-10
104077897	rs4318144	2.26369e-10	0.472347	0.349331	1.32292e-06	-1.40823	-1.0348
104078414	rs12879004	1.03517e-10	0.497237	-0.457986	1.0026e-06	-1.39604	-1.32424
104078692	rs143167151	3.22164e-11	-1.12801	-2.7631e-10	5.99228e-06	-0.932401	-2.7631e-10
104078725	rs117280295	2.11595e-10	-2.08776e-10	0.754188	2.77603e-05	-2.08776e-10	0.600736
104078998	rs7145234	1.71545e-10	0.0133335	0.531023	1.41113e-06	-1.44445	-0.934033
104079102	rs191440047	1.41226e-11	-1.95271	-2.7631e-10	3.35184e-06	-1.51336	-2.7631e-10
104079737	rs4906342	2.24174e-10	0.472347	0.33959	1.31712e-06	-1.40823	-1.03919
104079864	rs34843146	4.70531e-06	11.1235	-0.359795	1.99152e-06	-0.719134	-1.31484
104079924	rs2896488	9.70555e-11	0.447584	-0.472787	9.74753e-07	-1.42031	-1.32814
104080042	rs2403202	9.94889e-11	0.472347	-0.472787	9.86592e-07	-1.40823	-1.32814
104081066	rs375964697	2.23826e-10	-2.08776e-10	0.810385	2.93053e-05	-2.08776e-10	0.654897
104081120	rs8020099	1.08835e-10	0.472347	-0.383001	1.00799e-06	-1.40823	-1.30668
104082057	rs12431809	2.94108e-11	-0.715116	-0.50401	6.74028e-07	-1.79237	-1.32499
104082165	rs141086145	1.60153e-10	-2.08776e-10	0.475643	2.12332e-05	-2.08776e-10	0.332695
104082508	rs35918322	1.64793e-10	-0.0284256	0.532627	1.37246e-06	-1.46626	-0.940011
104082707	rs116213190	1.52161e-11	-1.87813	-2.7631e-10	2.0784e-06	-1.99127	-2.7631e-10
104082873	rs149594430	8.52334e-11	-2.08776e-10	-0.155093	1.0735e-05	-2.08776e-10	-0.349363
104082970	rs186422572	9.46855e-10	2.25266	-2.7631e-10	1.23891e-05	-0.206054	-2.7631e-10
104083042	rs10459574	1.71539e-07	7.90742	-0.45534	1.10539e-06	-1.27174	-1.35094
104083071	rs76216757	1.48175e-11	-1.90468	-2.7631e-10	2.06744e-06	-1.99656	-2.7631e-10
104083079	rs11160754	1.39012e-10	-0.014592	0.348669	1.49324e-06	-1.27678	-1.04515
104083160	rs76926366	1.3032e-10	-2.08776e-10	0.269503	1.79992e-05	-2.08776e-10	0.167457
104083457	rs10134399	1.13317e-10	1.51972	-1.39001	5.4595e-07	-1.93863	-1.38947
104083836	rs184921944	5.46962e-11	-0.598692	-2.7631e-10	6.02376e-06	-0.92716	-2.7631e-10
104083900	rs117019904	2.07071e-10	-2.08776e-10	0.732576	2.71883e-05	-2.08776e-10	0.579914
104083970	rs12433529	3.48068e-11	-0.596362	-0.454313	8.2592e-07	-1.61345	-1.30068
104084237	rs139455075	5.72256e-11	-0.553485	-2.7631e-10	3.01582e-06	-1.619	-2.7631e-10
104084328	rs118062129	1.88384e-11	-1.66459	-2.7631e-10	2.39467e-06	-1.84963	-2.7631e-10
104084368	rs142678920	2.49725e-11	-2.08776e-10	-1.38271	3.80055e-06	-2.08776e-10	-1.38773
104084841	rs4906347	2.75447e-07	9.02041	-1.09474	1.16047e-06	-1.21009	-1.36396
104085244	rs8003090	1.11031e-10	1.49846	-1.38914	5.59552e-07	-1.92013	-1.38336
104085675	rs118166066	2.0518e-10	-2.08776e-10	0.723403	2.69491e-05	-2.08776e-10	0.571077
104086326	rs8010079	3.71242e-12	-1.99837	-1.29043	5.57645e-07	-1.96901	-1.33789
104087209	rs11160755	3.82393e-11	-0.507291	-0.449332	8.93856e-07	-1.53255	-1.30253
104087482	rs12889731	7.60314e-06	11.5844	-0.340803	2.28821e-06	-0.57841	-1.31669
104087773	rs147569768	1.39058e-11	-1.96818	-2.7631e-10	2.33026e-06	-1.87689	-2.7631e-10
104087823	rs68087451	1.16581e-10	1.5482	-1.39011	5.48924e-07	-1.93486	-1.38781
104087859	rs150064296	1.41479e-11	-1.95092	-2.7631e-10	2.06719e-06	-1.99668	-2.7631e-10
104087894	rs145382491	2.01393e-10	-2.08776e-10	0.704773	2.64698e-05	-2.08776e-10	0.553132
104089053	rs35686878	2.66171e-10	0.426192	0.55746	2.11782e-06	-1.04717	-0.925318
104089103	rs141817581	2.68136e-11	-2.08776e-10	-1.31158	5.44769e-06	-2.08776e-10	-1.02768
104089459	rs4906348	2.77797e-10	0.660298	0.366107	1.7028e-06	-1.15644	-1.03416
104089493	rs186451003	2.483e-11	-2.08776e-10	-1.38843	3.79368e-06	-2.08776e-10	-1.38954
104090095	rs4900583	2.30353e-10	0.271015	0.568111	1.93354e-06	-1.14341	-0.920107
104090127	rs75630485	1.36057e-10	-2.08776e-10	0.312586	1.81565e-05	-2.08776e-10	0.176154
104090299	rs117233508	1.41895e-10	-2.08776e-10	0.354598	1.89032e-05	-2.08776e-10	0.216459
104090313	rs75489852	1.46977e-10	-2.08776e-10	0.389792	1.95526e-05	-2.08776e-10	0.250238
104090499	rs4900584	2.74433e-10	0.49455	0.519672	2.17577e-06	-1.00417	-0.94132
104090569	rs4243740	3.95934e-12	-1.99837	-1.22604	5.85544e-07	-1.96902	-1.28907
104091115	rs4906349	1.87654e-10	0.494687	0.139429	1.54626e-06	-1.17778	-1.10926
104091328	rs3759585	1.31051e-10	-2.08776e-10	0.275101	1.5681e-05	-2.08776e-10	0.0295754
104091434	rs3759586	2.99173e-10	0.761777	0.338759	1.77063e-06	-1.09891	-1.05262
104092185	rs942867	3.97046e-12	-1.99514	-1.22646	5.81555e-07	-1.97552	-1.2894
104092604	rs117770480	1.44254e-10	-2.08776e-10	0.371088	1.92047e-05	-2.08776e-10	0.232284
104092785	rs117924953	1.44254e-10	-2.08776e-10	0.371088	1.92047e-05	-2.08776e-10	0.232284
104092789	rs729438	1.40754e-05	11.8909	-0.0314883	2.95283e-06	-0.466762	-1.17335
104093101	rs8018214	1.31457e-10	-0.222778	0.500973	1.21657e-06	-1.56287	-0.963968
104093320	rs114667882	1.14912e-10	-2.08776e-10	0.143678	1.54438e-05	-2.08776e-10	0.0143347
104093384	rs78536850	1.40646e-11	-1.95682	-2.7631e-10	2.20405e-06	-1.93258	-2.7631e-10
104093521	rs729437	9.48167e-11	0.491746	-0.540287	1.13093e-06	-1.25179	-1.34804
104093622	rs729436	1.59148e-11	-1.83324	-2.7631e-10	2.21978e-06	-1.92546	-2.7631e-10
104093990	rs76215469	1.11385e-10	-2.08776e-10	0.112502	1.499e-05	-2.08776e-10	-0.0154908
104094085	rs76697967	1.49098e-10	-2.08776e-10	0.404117	1.7632e-05	-2.08776e-10	0.146846
104094118	rs77390323	1.10527e-10	-2.08776e-10	0.104778	1.48796e-05	-2.08776e-10	-0.0228784
104094163	rs76514542	1.55163e-11	-1.85859	-2.7631e-10	2.18344e-06	-1.94197	-2.7631e-10
104095173	rs115394038	1.15212e-10	-2.08776e-10	0.146284	1.54824e-05	-2.08776e-10	0.0168285
104095320	rs12884809	5.72254e-06	11.3655	-0.406068	1.22359e-06	-1.1824	-1.33868
104095685	rs3742461	1.15212e-10	-2.08776e-10	0.146284	1.54824e-05	-2.08776e-10	0.0168285
104095701	rs1054080	2.17719e-10	0.743818	0.0389	9.59238e-07	-1.58523	-1.17926
104095769	rs3742463	1.15582e-10	0.81792	-0.668429	8.13666e-07	-1.55615	-1.37292
104095866	rs150561825	1.3584e-11	-1.99159	-2.7631e-10	2.40114e-06	-1.84693	-2.7631e-10
104095885	rs3742464	1.15512e-10	-2.08776e-10	0.148892	1.5521e-05	-2.08776e-10	0.0193247
104095922	rs3742465	2.17719e-10	0.743818	0.0389	9.59238e-07	-1.58523	-1.17926
104096031	rs61637848	1.69232e-05	12.3115	-0.267751	1.46776e-06	-1.0356	-1.30354
104096112	rs570095258	1.43988e-11	-1.93334	-2.7631e-10	2.32443e-06	-1.8794	-2.7631e-10
104096558	rs11850979	2.28524e-10	0.792253	0.0389	9.77574e-07	-1.56629	-1.17926
104096944	rs1998775	4.23046e-12	-1.91149	-1.24669	5.65012e-07	-1.99519	-1.29859
104097536	rs151086860	1.14613e-10	-2.08776e-10	0.141074	1.54054e-05	-2.08776e-10	0.0118435
104097579	rs8021904	1.00872e-10	0.718499	-0.705137	7.78649e-07	-1.59502	-1.37805
104098129	rs150213290	1.15212e-10	-2.08776e-10	0.146284	1.54824e-05	-2.08776e-10	0.0168285
104098429	rs114752903	1.15212e-10	-2.08776e-10	0.146284	1.54824e-05	-2.08776e-10	0.0168285
104098656	rs142265267	1.14613e-10	-2.08776e-10	0.141074	1.54054e-05	-2.08776e-10	0.0118435
104098718	rs143150593	9.01494e-10	2.20357	-2.7631e-10	9.63026e-06	-0.457962	-2.7631e-10
104098722	rs115885633	1.57875e-11	-1.84127	-2.7631e-10	2.20803e-06	-1.93077	-2.7631e-10
104098907	rs116185759	1.41033e-10	-2.08776e-10	0.34851	1.84339e-05	-2.08776e-10	0.19132
104099169	rs78849908	1.16118e-10	-2.08776e-10	0.154117	1.55988e-05	-2.08776e-10	0.0243245
104099236	rs78668152	1.42229e-11	-1.94564	-2.7631e-10	2.36168e-06	-1.8635	-2.7631e-10
104099629	rs139780102	1.28e-10	-2.08776e-10	0.251541	1.53436e-05	-2.08776e-10	0.00782765
104099636	rs150057306	1.10186e-10	-2.08776e-10	0.101688	1.48357e-05	-2.08776e-10	-0.0258336
104099909	rs79772218	1.15139e-10	-2.08776e-10	0.145651	1.5473e-05	-2.08776e-10	0.016223
104100034	rs79565728	1.15139e-10	-2.08776e-10	0.145651	1.5473e-05	-2.08776e-10	0.016223
104100098	rs75414096	1.58383e-11	-1.83806	-2.7631e-10	2.21271e-06	-1.92866	-2.7631e-10
104100208	rs12147645	1.24248e-05	12.0572	-0.322514	1.40915e-06	-1.06163	-1.31826
104100228	rs8007915	9.2297e-11	0.645754	-0.721229	7.55694e-07	-1.62275	-1.38024
104100432	rs141644069	1.14573e-10	-2.08776e-10	0.140725	1.54002e-05	-2.08776e-10	0.0115095
104100540	rs116368348	2.4839e-11	-2.08776e-10	-1.38807	3.87635e-06	-2.08776e-10	-1.36798
104100560	rs8008451	1.89416e-10	0.670725	-0.0272643	9.09713e-07	-1.6133	-1.2042
104100639	rs116859075	2.0867e-11	-1.56232	-2.7631e-10	2.07769e-06	-1.99161	-2.7631e-10
104100692	rs74812389	1.16045e-10	-2.08776e-10	0.153493	1.55895e-05	-2.08776e-10	0.0237273
104100747	rs75372936	1.16045e-10	-2.08776e-10	0.153493	1.55895e-05	-2.08776e-10	0.0237273
104101106	rs150160131	3.10487e-11	-1.16493	-2.7631e-10	6.9359e-06	-0.786161	-2.7631e-10
104101115	rs114469595	1.16045e-10	-2.08776e-10	0.153493	1.55895e-05	-2.08776e-10	0.0237273
104101366	rs77206284	1.1544e-10	-2.08776e-10	0.148263	1.55117e-05	-2.08776e-10	0.018722
104101417	rs34000399	1.17808e-05	11.9967	-0.31524	1.39002e-06	-1.0772	-1.31636
104101760	rs74469183	1.16349e-10	-2.08776e-10	0.156112	1.56287e-05	-2.08776e-10	0.0262337
104101814	rs79120022	1.1544e-10	-2.08776e-10	0.148263	1.55117e-05	-2.08776e-10	0.018722
104101988	rs115189690	1.16349e-10	-2.08776e-10	0.156112	1.56287e-05	-2.08776e-10	0.0262337
104102015	rs35053335	1.36291e-11	-1.98828	-2.7631e-10	2.28305e-06	-1.89736	-2.7631e-10
104102053	rs142444814	1.16349e-10	-2.08776e-10	0.156112	1.56287e-05	-2.08776e-10	0.0262337
104102069	rs138516757	1.57875e-11	-1.84127	-2.7631e-10	2.20803e-06	-1.93077	-2.7631e-10
104102267	rs74877140	1.15139e-10	-2.08776e-10	0.145651	1.5473e-05	-2.08776e-10	0.016223
104102369	rs74700117	1.10721e-10	-2.08776e-10	0.106523	1.49045e-05	-2.08776e-10	-0.021209
104102652	rs117171379	1.42991e-10	-2.08776e-10	0.362294	1.90433e-05	-2.08776e-10	0.223844
104102718	rs4561394	1.07652e-10	-0.0706918	0.149111	8.04977e-07	-1.82132	-1.11849
104102777	rs11624505	2.73195e-10	2.28594	-1.27624	6.8178e-07	-1.78288	-1.32304
104102852	rs4526964	4.23913e-12	-1.90182	-1.25431	5.59225e-07	-1.99309	-1.31099
104103126	rs140016698	1.10721e-10	-2.08776e-10	0.106523	1.49045e-05	-2.08776e-10	-0.021209
104103238	rs577107178	1.11005e-10	-2.08776e-10	0.109087	1.49411e-05	-2.08776e-10	-0.0187572
104103250	rs145428713	1.1544e-10	-2.08776e-10	0.148263	1.55117e-05	-2.08776e-10	0.018722
104103288	rs35921969	1.25616e-05	12.0802	-0.334499	1.35883e-06	-1.0949	-1.32134
104103312	rs148708815	1.56878e-11	-1.8476	-2.7631e-10	2.19892e-06	-1.93491	-2.7631e-10
104103481	rs12881418	1.72979e-11	-0.894321	-0.855582	5.19888e-07	-1.98903	-1.38798
104104759	rs58133129	2.21543e-10	2.09283	-1.2927	6.48967e-07	-1.81972	-1.33553
104104763	rs59217746	2.81115e-10	2.4153	-1.37703	7.83572e-07	-1.60545	-1.36132
104105131	rs116858354	1.11576e-10	-2.08776e-10	0.114222	1.50146e-05	-2.08776e-10	-0.0138462
104105325	rs75889609	1.16655e-10	-2.08776e-10	0.158733	1.56679e-05	-2.08776e-10	0.0287426
104105414	rs7154572	1.08791e-10	-0.0706918	0.159634	8.08552e-07	-1.82132	-1.11406
104105564	rs139692192	1.43796e-10	-2.08776e-10	0.367906	1.91462e-05	-2.08776e-10	0.22923
104106346	rs146492934	1.56878e-11	-1.8476	-2.7631e-10	2.19892e-06	-1.93491	-2.7631e-10
104106721	rs11629327	6.10794e-12	-1.93388	-0.857016	8.92814e-07	-1.99815	-0.8381
104107050	rs184144066	1.11863e-10	-2.08776e-10	0.116793	1.50516e-05	-2.08776e-10	-0.011387
104107246	rs77100735	1.17887e-10	-2.08776e-10	0.169243	1.58263e-05	-2.08776e-10	0.0388027
104107410	rs118035648	1.4041e-11	-1.9585	-2.7631e-10	2.41634e-06	-1.84062	-2.7631e-10
104107452	rs150305984	1.59076e-11	-1.83369	-2.7631e-10	2.99159e-06	-1.62707	-2.7631e-10
104107538	rs75268860	2.63505e-11	-2.08776e-10	-1.329	7.3979e-06	-2.08776e-10	-0.721676
104107748	rs117530585	3.05663e-11	-2.08776e-10	-1.18059	4.42315e-06	-2.08776e-10	-1.23602
104107753	rs72710755	3.42585e-11	-1.06655	-2.7631e-10	4.316e-06	-1.26054	-2.7631e-10
104107785	rs147297456	2.72998e-11	-2.08776e-10	-1.29361	3.95802e-06	-2.08776e-10	-1.34713
104107844	rs116440862	1.16045e-10	-2.08776e-10	0.153493	1.55895e-05	-2.08776e-10	0.0237273
104107866	rs141461619	1.12657e-10	-2.08776e-10	0.123864	1.51538e-05	-2.08776e-10	-0.00462292
104107895	rs76157344	1.16045e-10	-2.08776e-10	0.153493	1.55895e-05	-2.08776e-10	0.0237273
104108455	rs146018009	1.37152e-11	-1.98198	-2.7631e-10	3.12761e-06	-1.5826	-2.7631e-10
104108743	rs2896489	1.89803e-10	0.718499	-0.0729971	9.112e-07	-1.59502	-1.22085
104109087	rs8018979	2.46404e-10	2.1884	-1.28191	6.64423e-07	-1.80433	-1.32738
104109210	rs145557286	1.15139e-10	-2.08776e-10	0.145651	1.5473e-05	-2.08776e-10	0.016223
104109242	rs115378823	1.16655e-10	-2.08776e-10	0.158733	1.56679e-05	-2.08776e-10	0.0287426
104109262	rs185805978	2.72793e-11	-2.08776e-10	-1.29436	3.95603e-06	-2.08776e-10	-1.34763
104109387	rs142547882	1.33635e-10	-2.08776e-10	0.294629	1.59664e-05	-2.08776e-10	0.0476113
104110122	rs146846918	1.15139e-10	-2.08776e-10	0.145651	1.5473e-05	-2.08776e-10	0.016223
104110224	rs144715100	1.4824e-11	-1.90424	-2.7631e-10	2.13849e-06	-1.96277	-2.7631e-10
104110421	rs117803118	2.47946e-11	-2.08776e-10	-1.38986	3.84524e-06	-2.08776e-10	-1.37604
104110480	rs142717325	1.57875e-11	-1.84127	-2.7631e-10	2.20803e-06	-1.93077	-2.7631e-10
104111487	rs144922119	1.11502e-10	-2.08776e-10	0.113554	1.50051e-05	-2.08776e-10	-0.0144849
104111794	rs4906350	1.12463e-05	11.9967	-0.361674	1.37372e-06	-1.0772	-1.32815
104112012	rs4906351	4.08568e-12	-1.91716	-1.27584	5.51615e-07	-1.99623	-1.32155
104112293	rs184140108	2.47873e-11	-2.08776e-10	-1.39015	3.94246e-06	-2.08776e-10	-1.35107
104112470	rs117787426	1.11215e-10	-2.08776e-10	0.110982	1.49682e-05	-2.08776e-10	-0.0169443
104112612	rs76151613	1.46768e-10	-2.08776e-10	0.388363	1.74304e-05	-2.08776e-10	0.135342
104112622	rs143380247	1.11215e-10	-2.08776e-10	0.110982	1.49682e-05	-2.08776e-10	-0.0169443
104113020	rs118161099	1.5059e-11	-1.88851	-2.7631e-10	5.63135e-06	-0.994522	-2.7631e-10
104113092	rs35015260	8.03534e-11	0.5393	-0.753352	7.62961e-07	-1.60961	-1.38381
104113482	rs11160756	9.45306e-11	0.693301	-0.744863	7.68838e-07	-1.60469	-1.38105
104113584	rs146068480	1.10677e-10	-2.08776e-10	0.106132	1.48989e-05	-2.08776e-10	-0.0215831
104113686	rs190089131	1.10677e-10	-2.08776e-10	0.106132	1.48989e-05	-2.08776e-10	-0.0215831
104114370	rs184047568	1.35186e-11	-1.99642	-2.7631e-10	2.7698e-06	-1.7041	-2.7631e-10
104114448	rs4570760	4.06376e-12	-1.91511	-1.28327	5.48659e-07	-1.99587	-1.32728
104114565	rs141757694	1.59473e-11	-1.8312	-2.7631e-10	2.22279e-06	-1.92411	-2.7631e-10
104114961	rs10047805	1.76154e-10	0.693301	-0.122429	8.87358e-07	-1.60469	-1.23769
104115029	rs116132129	1.12801e-10	-2.08776e-10	0.125137	1.51722e-05	-2.08776e-10	-0.00340438
104115239	rs191530573	2.53375e-11	-2.08776e-10	-1.3682	4.19581e-06	-2.08776e-10	-1.28879
104115251	rs4906352	1.04526e-10	-0.0706918	0.119642	7.95138e-07	-1.82132	-1.13079
104115440	rs114947092	1.20052e-10	-2.08776e-10	0.187437	1.61044e-05	-2.08776e-10	0.0562214
104115791	rs72710758	3.39258e-11	-1.07631	-2.7631e-10	4.2787e-06	-1.26922	-2.7631e-10
104116123	rs146600092	2.17797e-11	-1.51951	-2.7631e-10	2.06883e-06	-1.99589	-2.7631e-10
104116321	rs11849259	2.65581e-10	2.28594	-1.3045	6.67458e-07	-1.78288	-1.34427
104116322	rs61360486	2.76806e-11	-2.08776e-10	-1.27975	7.20696e-06	-2.08776e-10	-0.747826
104116660	rs4900585	3.64053e-12	-1.93752	-1.37084	5.15915e-07	-1.99846	-1.38622
104116765	rs76096805	1.55945e-10	-2.08776e-10	0.449015	1.84186e-05	-2.08776e-10	0.190489
104117449	rs2403203	2.07884e-10	0.843707	-0.107215	9.49446e-07	-1.5459	-1.22885
104117499	rs181369425	2.48634e-11	-2.08776e-10	-1.38709	3.88795e-06	-2.08776e-10	-1.36499
104118003	rs142761177	2.54738e-11	-2.08776e-10	-1.36283	4.00654e-06	-2.08776e-10	-1.33494
104118498	rs3783404	2.74134e-10	2.31763	-1.3045	6.72252e-07	-1.77573	-1.34427
104118838	rs3783405	1.14088e-10	-2.08776e-10	0.136485	1.58262e-05	-2.08776e-10	0.0387967
104119376	rs146830545	1.1387e-10	-2.08776e-10	0.134571	1.53098e-05	-2.08776e-10	0.00562039
104119426	rs117362552	5.02236e-11	-0.684001	-2.7631e-10	1.22492e-05	-0.217409	-2.7631e-10
104119432	rs114185374	1.13314e-10	-2.08776e-10	0.129673	1.52382e-05	-2.08776e-10	0.000934803
104119701	rs4900586	9.56412e-11	0.732102	-0.771984	7.95139e-07	-1.56656	-1.38555
104119832	rs114689940	1.08796e-10	-2.08776e-10	0.088985	1.46566e-05	-2.08776e-10	-0.03798
104119858	rs58227725	1.5967e-11	-1.82996	-2.7631e-10	2.22463e-06	-1.92328	-2.7631e-10
104120030	rs74742709	1.13576e-10	-2.08776e-10	0.131983	1.52719e-05	-2.08776e-10	0.00314437
104120409	rs117066904	1.13315e-10	-2.08776e-10	0.129684	1.52384e-05	-2.08776e-10	0.000945521
104120612	rs61995780	2.63369e-10	2.28594	-1.31287	6.63421e-07	-1.78288	-1.35033
104120694	rs77040510	1.08518e-10	-2.08776e-10	0.086427	1.46208e-05	-2.08776e-10	-0.0404257
104121984	rs10145755	2.63023e-10	2.27869	-1.30694	6.6961e-07	-1.77789	-1.34605
104122199	rs117509700	1.12731e-10	-2.08776e-10	0.12452	1.51633e-05	-2.08776e-10	-0.00399483
104122310	rs10135248	2.87414e-10	2.34396	-1.28353	7.57848e-07	-1.74811	-1.25203
104122483	rs76314289	1.34898e-11	-1.99855	-2.7631e-10	2.18135e-06	-1.94293	-2.7631e-10
104122584	rs78909314	1.42635e-10	-2.08776e-10	0.359803	1.89979e-05	-2.08776e-10	0.221454
104123069	rs146841335	2.7616e-11	-1.28209	-2.7631e-10	5.48593e-06	-1.02069	-2.7631e-10
104123272	rs76901712	1.5967e-11	-1.82996	-2.7631e-10	2.22463e-06	-1.92328	-2.7631e-10
104123450	rs58141830	1.5967e-11	-1.82996	-2.7631e-10	2.22463e-06	-1.92328	-2.7631e-10
104124605	rs117605896	1.40656e-10	-2.08776e-10	0.345829	1.87448e-05	-2.08776e-10	0.208044
104125274	rs146169221	1.5967e-11	-1.82996	-2.7631e-10	2.22463e-06	-1.92328	-2.7631e-10
104125511	rs141429911	1.44908e-10	-2.08776e-10	0.375612	1.92883e-05	-2.08776e-10	0.236626
104125751	rs150525089	1.445e-10	-2.08776e-10	0.37279	1.92361e-05	-2.08776e-10	0.233918
104126024	rs55885592	3.01559e-10	2.41662	-1.30814	6.8602e-07	-1.7528	-1.34692
104126137	rs56660916	2.56084e-10	2.25435	-1.30933	6.60447e-07	-1.78992	-1.34779
104126139	rs12889869	1.71856e-11	-0.82528	-0.931133	5.22598e-07	-1.98167	-1.39015
104126271	rs116963966	1.34975e-10	-2.08776e-10	0.304606	1.8018e-05	-2.08776e-10	0.168501
104126695	rs146371675	1.49682e-10	-2.08776e-10	0.408028	1.77322e-05	-2.08776e-10	0.152509
104127023	rs116718328	1.5967e-11	-1.82996	-2.7631e-10	2.22463e-06	-1.92328	-2.7631e-10
104127246	rs4906353	4.02007e-12	-1.90783	-1.30136	5.41982e-07	-1.99444	-1.34095
104127343	rs4906354	4.22902e-12	-1.86295	-1.29557	5.51515e-07	-1.98134	-1.33662
104128007	rs57218990	2.38588e-10	2.1884	-1.31414	6.48749e-07	-1.80433	-1.35125
104128774	rs149073100	1.7425e-11	-1.74258	-2.7631e-10	2.09862e-06	-1.98159	-2.7631e-10
104129352	rs7150141	2.76477e-10	2.27734	-1.2557	7.69796e-07	-1.76391	-1.22059
104130360	rs4900587	1.79293e-11	-0.738578	-0.97547	5.29489e-07	-1.9699	-1.38882
104131033	rs4906355	1.76851e-10	0.718499	-0.143675	8.91949e-07	-1.59502	-1.2422
104131061	rs151022142	1.53378e-10	-2.08776e-10	0.432419	1.81374e-05	-2.08776e-10	0.175106
104131392	rs79616839	1.54015e-10	-2.08776e-10	0.436562	1.82072e-05	-2.08776e-10	0.178946
104131643	rs117707759	1.31296e-10	-2.08776e-10	0.27697	1.75469e-05	-2.08776e-10	0.142002
104131762	rs114576827	1.28812e-10	-2.08776e-10	0.257865	1.66648e-05	-2.08776e-10	0.0904248
104133530	rs151199076	2.60211e-11	-1.34158	-2.7631e-10	2.06473e-06	-1.99787	-2.7631e-10
104133690	rs145352381	1.43308e-11	-1.93807	-2.7631e-10	2.52977e-06	-1.79475	-2.7631e-10
104134339	rs3783406	1.19984e-10	-2.08776e-10	0.186875	1.60958e-05	-2.08776e-10	0.0556831
104134505	rs143372756	1.63089e-11	-1.80878	-2.7631e-10	7.9117e-06	-0.654529	-2.7631e-10
104135058	rs187135122	1.27353e-10	-2.08776e-10	0.246478	1.63815e-05	-2.08776e-10	0.0732781
104135239	rs138422004	4.0036e-11	-2.08776e-10	-0.910707	5.61896e-06	-2.08776e-10	-0.996726
104135241	rs558862956	1.27713e-10	-2.08776e-10	0.249303	1.70877e-05	-2.08776e-10	0.115484
104135302	rs10148157	3.56221e-12	-1.96739	-1.36271	5.17994e-07	-1.99851	-1.38216
104135494	rs141879404	1.2706e-10	-2.08776e-10	0.244173	1.70039e-05	-2.08776e-10	0.110568
104135503	rs12891411	3.98404e-12	-1.91442	-1.30377	5.40304e-07	-1.99575	-1.34275
104135724	rs185725970	1.26716e-10	-2.08776e-10	0.241461	1.69597e-05	-2.08776e-10	0.107969
104135966	rs12896171	1.00478e-05	11.9967	-0.474361	1.3411e-06	-1.0772	-1.35218
104136394	rs77849213	1.52438e-11	-1.87631	-2.7631e-10	2.15945e-06	-1.95302	-2.7631e-10
104136633	rs12590968	8.67158e-06	11.8335	-0.45846	1.33859e-06	-1.08224	-1.34901
104136644	rs76786982	1.25691e-10	-2.08776e-10	0.233339	1.68283e-05	-2.08776e-10	0.100187
104137204	rs55647815	1.07161e-10	-0.0333578	0.107205	8.03559e-07	-1.80988	-1.1317
104137643	rs8007903	1.05497e-10	-0.0333578	0.0915556	7.98803e-07	-1.80988	-1.13764
104138629	rs117167308	1.35137e-11	-1.99678	-2.7631e-10	3.67973e-06	-1.42003	-2.7631e-10
104138639	rs12432994	1.81547e-11	-0.761059	-0.940495	5.26767e-07	-1.97414	-1.38973
104138701	rs4906356	1.05843e-05	12.0572	-0.482841	1.35248e-06	-1.06163	-1.35931
104139342	rs117937559	1.03304e-10	0.0371887	-2.7631e-10	6.73312e-06	-0.815833	-2.7631e-10
104139570	rs11160757	3.96992e-12	-1.91858	-1.30316	5.40162e-07	-1.99647	-1.34229
104140026	rs12888993	1.05442e-05	12.0572	-0.486635	1.35157e-06	-1.06163	-1.35998
104140214	rs10147049	2.71504e-10	2.31763	-1.31414	6.67576e-07	-1.77573	-1.35125
104140452	rs117859680	1.29983e-10	-2.08776e-10	0.266915	1.73785e-05	-2.08776e-10	0.132364
104140607	rs117344267	2.48684e-11	-2.08776e-10	-1.38689	4.03468e-06	-2.08776e-10	-1.32794
104140915	rs11627794	8.78264e-10	3.56357	-1.38611	1.11017e-06	-1.2714	-1.34696
104142161	rs2274265	1.29473e-10	-2.08776e-10	0.262985	1.73132e-05	-2.08776e-10	0.128597
104142369	rs79992973	1.31876e-10	-2.08776e-10	0.281372	1.76211e-05	-2.08776e-10	0.146223
104142792	rs10131067	1.58571e-10	0.645754	-0.180038	8.48671e-07	-1.62275	-1.26421
104143237	rs7148857	1.2752e-05	12.2202	-0.459446	1.42183e-06	-1.0183	-1.35262
104143385	rs2403205	2.80966e-10	2.34945	-1.3117	6.7363e-07	-1.76845	-1.34949
104143928	rs4906357	3.93651e-12	-1.92278	-1.30741	5.38127e-07	-1.9971	-1.34543
104144129	rs142679999	2.43909e-11	-1.40627	-2.7631e-10	2.06528e-06	-1.99761	-2.7631e-10
104144777	rs75765402	1.22836e-10	-2.08776e-10	0.210365	1.64619e-05	-2.08776e-10	0.0781787
104144863	rs76406044	1.23506e-10	-2.08776e-10	0.2158	1.65479e-05	-2.08776e-10	0.0833845
104144874	rs58995029	1.22905e-10	-2.08776e-10	0.210923	1.64707e-05	-2.08776e-10	0.0787136
104144941	rs4906358	9.06756e-11	0.706835	-0.800033	7.84872e-07	-1.57658	-1.38853
104145166	rs76510644	1.21548e-10	-2.08776e-10	0.199827	1.62966e-05	-2.08776e-10	0.0680857
104145508	rs36066845	1.61782e-10	0.485764	-2.7631e-10	3.4051e-06	-1.4976	-2.7631e-10
104145531	rs8003289	1.46463e-10	0.645754	-0.25947	8.36153e-07	-1.62275	-1.27907
104145652	rs145673169	1.26982e-10	-2.08776e-10	0.24356	1.69939e-05	-2.08776e-10	0.10998
104145971	rs3736911	1.26955e-10	-2.08776e-10	0.243344	1.69904e-05	-2.08776e-10	0.109774
104146361	rs4900589	2.28128e-10	1.01977	-0.190346	1.14951e-06	-1.31553	-1.26801
104146421	rs4900590	1.3055e-05	12.2274	-0.443155	1.42466e-06	-1.01733	-1.35162
104147353	rs3915733	3.0207e-10	2.44878	-1.33861	6.76802e-07	-1.74517	-1.36808
104147377	rs11540512	1.24725e-05	12.1665	-0.427919	1.40651e-06	-1.03327	-1.34849
104147488	rs117833555	1.1688e-10	-2.08776e-10	0.160662	1.56969e-05	-2.08776e-10	0.0305885
104147886	rs4906359	1.83066e-11	-0.787753	-0.90547	5.30534e-07	-1.96657	-1.39017
104148339	rs861550	3.95449e-12	-1.91716	-1.30847	5.38174e-07	-1.99623	-1.34621
104148905	rs35469050	1.9034e-11	-0.782309	-0.871952	5.25844e-07	-1.97617	-1.38945
104148955	rs140643530	1.57357e-10	-2.08776e-10	0.45803	2.08769e-05	-2.08776e-10	0.315772
104149115	rs146589079	2.51989e-11	-2.08776e-10	-1.37368	4.54384e-06	-2.08776e-10	-1.2091
104149149	rs141289246	1.29677e-10	-2.08776e-10	0.264564	1.73394e-05	-2.08776e-10	0.13011
104149475	rs709400	2.97888e-10	2.42683	-1.3306	6.87654e-07	-1.7346	-1.36274
104149569	rs861549	3.91121e-12	-1.91716	-1.31948	5.33904e-07	-1.99623	-1.35418
104149666	rs147190717	1.36903e-11	-1.9838	-2.7631e-10	2.32e-06	-1.88131	-2.7631e-10
104150312	rs144436147	1.65292e-10	-2.08776e-10	0.507226	1.94405e-05	-2.08776e-10	0.244487
104150352	rs35140615	1.66396e-11	-0.854623	-0.934076	5.20992e-07	-1.98502	-1.38987
104150354	rs116266394	1.52869e-11	-1.87349	-2.7631e-10	2.16319e-06	-1.95129	-2.7631e-10
104150360	rs7494546	1.6479e-11	-0.881351	-0.917047	5.19405e-07	-1.98779	-1.39015
104150371	rs115991267	1.52869e-11	-1.87349	-2.7631e-10	2.16319e-06	-1.95129	-2.7631e-10
104151060	rs60701960	1.52014e-11	-1.8791	-2.7631e-10	2.15579e-06	-1.95472	-2.7631e-10
104151400	rs35011804	1.3253e-05	12.2274	-0.4281	1.43059e-06	-1.01733	-1.34746
104151813	rs11849022	1.05548e-10	-2.08776e-10	0.0586798	1.42381e-05	-2.08776e-10	-0.0669485
104152306	rs189671847	2.51989e-11	-2.08776e-10	-1.37368	4.14765e-06	-2.08776e-10	-1.30033
104152352	rs8702	1.76753e-10	0.693301	-0.119034	8.81759e-07	-1.60469	-1.24402
104153768	rs12436795	1.83971e-11	-0.790573	-0.897723	5.24413e-07	-1.97827	-1.39008
104154606	rs861548	3.09196e-10	2.44878	-1.31529	6.87724e-07	-1.74517	-1.35207
104154707	rs140106805	1.17085e-10	-2.08776e-10	0.162412	1.57232e-05	-2.08776e-10	0.032264
104154878	rs4900591	1.26347e-05	12.1976	-0.446101	1.39308e-06	-1.03912	-1.35223
104154882	rs12586322	2.1552e-11	-0.521418	-1.0086	5.45583e-07	-1.94893	-1.37984
104155317	rs861547	9.06221e-11	0.700659	-0.794447	7.7896e-07	-1.58445	-1.38822
104155455	rs117322327	1.23002e-10	-2.08776e-10	0.211715	1.64832e-05	-2.08776e-10	0.0794721
104155640	rs861546	3.89404e-12	-1.95029	-1.29075	5.45475e-07	-1.99599	-1.33298
104155945	rs861545	9.11891e-11	0.700659	-0.788209	7.7925e-07	-1.58445	-1.38785
104156108	rs11846404	1.28665e-05	12.1976	-0.427919	1.3983e-06	-1.03912	-1.34849
104156367	rs547671306	1.18779e-10	-2.08776e-10	0.176778	1.59409e-05	-2.08776e-10	0.0460166
104156498	rs3742359	3.98967e-11	-2.08776e-10	-0.914193	5.77083e-06	-2.08776e-10	-0.970056
104156515	rs3742360	3.26712e-11	-2.08776e-10	-1.11399	4.6306e-06	-2.08776e-10	-1.19019
104157125	rs56946889	4.31611e-11	-2.08776e-10	-0.835547	5.39253e-06	-2.08776e-10	-1.03786
104157303	rs17101760	1.12153e-10	-2.08776e-10	0.119375	1.50888e-05	-2.08776e-10	-0.00891708
104157534	rs143550142	1.2515e-10	-2.08776e-10	0.229025	1.67588e-05	-2.08776e-10	0.096054
104157547	rs115129172	1.2515e-10	-2.08776e-10	0.229025	1.67588e-05	-2.08776e-10	0.096054
104157578	rs8021229	1.47468e-05	12.3747	-0.468684	1.4529e-06	-0.992659	-1.35665
104157867	rs144616043	1.16144e-10	-2.08776e-10	0.154348	1.56023e-05	-2.08776e-10	0.0245458
104157926	rs138510725	1.52869e-11	-1.87349	-2.7631e-10	2.16319e-06	-1.95129	-2.7631e-10
104158198	rs146138207	1.25435e-10	-2.08776e-10	0.231298	1.67954e-05	-2.08776e-10	0.0982313
104158222	rs1103184	3.99054e-12	-1.88566	-1.3309	5.33616e-07	-1.98876	-1.36219
104158686	rs117954807	1.75391e-10	-2.08776e-10	0.566534	2.05414e-05	-2.08776e-10	0.299569
104158736	rs77481241	9.09437e-11	-2.08776e-10	-0.090246	1.23515e-05	-2.08776e-10	-0.209092
104159187	rs17101763	1.25435e-10	-2.08776e-10	0.231298	1.67954e-05	-2.08776e-10	0.0982313
104159381	rs117485322	1.295e-10	-2.08776e-10	0.263195	1.73167e-05	-2.08776e-10	0.128798
104159429	rs61349493	1.53306e-11	-1.87063	-2.7631e-10	2.167e-06	-1.94953	-2.7631e-10
104159471	rs114293217	1.24384e-10	-2.08776e-10	0.222887	1.66606e-05	-2.08776e-10	0.0901731
104160061	rs111589287	6.78846e-11	-0.382678	-2.7631e-10	3.85104e-06	-1.37453	-2.7631e-10
104160113	rs8007701	2.50606e-10	0.923394	-2.7631e-10	4.39271e-06	-1.24293	-2.7631e-10
104160141	rs2273175	3.08329e-05	12.2267	0.416941	1.76113e-06	-1.07119	-1.08573
104160178	rs2273174	1.30604e-10	-2.08776e-10	0.271687	1.74582e-05	-2.08776e-10	0.136938
104160546	rs17101767	1.2369e-10	-2.08776e-10	0.217293	1.65715e-05	-2.08776e-10	0.0848145
104160576	rs186988946	1.30604e-10	-2.08776e-10	0.271687	1.74582e-05	-2.08776e-10	0.136938
104160684	rs144521195	2.0324e-11	-1.58868	-2.7631e-10	2.08558e-06	-1.98782	-2.7631e-10
104161281	rs1606	1.41228e-05	12.2585	-0.395717	1.43056e-06	-1.02323	-1.34158
104161664	rs113884693	1.29867e-10	-2.08776e-10	0.266023	1.73637e-05	-2.08776e-10	0.131509
104162203	rs79358125	1.29135e-10	-2.08776e-10	0.26037	1.72699e-05	-2.08776e-10	0.12609
104162231	rs77210082	1.08369e-10	-2.08776e-10	0.0850534	1.46016e-05	-2.08776e-10	-0.041739
104162263	rs861544	9.9288e-11	0.108946	-0.111408	7.8899e-07	-1.72376	-1.23611
104162376	rs3212140	1.49955e-11	-1.26408	-0.628659	5.46855e-07	-1.96251	-1.36393
104162377	rs861543	4.11634e-12	-1.89696	-1.28856	5.51668e-07	-1.99188	-1.3258
104162472	rs58909811	1.19271e-10	-2.08776e-10	0.180911	1.60041e-05	-2.08776e-10	0.0499733
104162560	rs116769250	1.18034e-10	-2.08776e-10	0.170487	1.58452e-05	-2.08776e-10	0.0399938
104162650	rs3742362	1.27368e-10	-2.08776e-10	0.246596	1.70434e-05	-2.08776e-10	0.11289
104162723	rs861542	3.98831e-12	-1.90833	-1.30879	5.41537e-07	-1.99455	-1.34167
104162810	rs861541	2.29407e-11	-1.46757	-2.7631e-10	2.76537e-06	-1.7057	-2.7631e-10
104162940	rs74458806	1.56567e-10	-2.08776e-10	0.452999	2.07763e-05	-2.08776e-10	0.310938
104162994	rs3212136	1.90627e-11	-0.792289	-0.860462	5.28077e-07	-1.97243	-1.38896
104163122	rs3212135	1.68026e-10	-2.08776e-10	0.523631	1.97389e-05	-2.08776e-10	0.259717
104163128	rs3212134	1.58014e-11	-1.84039	-2.7631e-10	7.25603e-06	-0.741039	-2.7631e-10
104163247	rs3212133	1.2134e-10	-2.08776e-10	0.198108	1.62698e-05	-2.08776e-10	0.0664396
104163282	rs6593	3.11601e-10	2.38457	-1.24333	6.74831e-07	-1.76032	-1.35585
104163501	rs79981537	1.36159e-10	-2.08776e-10	0.313335	1.81695e-05	-2.08776e-10	0.176873
104163644	rs3212130	3.60322e-11	-2.08776e-10	-1.01607	4.77685e-06	-2.08776e-10	-1.15909
104163901	rs861540	4.05544e-12	-1.88938	-1.31105	5.4128e-07	-1.99328	-1.34341
104164327	rs117875015	1.55766e-10	-2.08776e-10	0.447868	2.00993e-05	-2.08776e-10	0.277815
104164522	rs3212121	1.42611e-10	-2.08776e-10	0.359631	1.84799e-05	-2.08776e-10	0.193811
104164534	rs118143436	1.40727e-10	-2.08776e-10	0.346334	1.855e-05	-2.08776e-10	0.197596
104165682	rs3212112	1.41771e-10	-2.08776e-10	0.353724	1.83763e-05	-2.08776e-10	0.188191
104165753	rs861539	2.40497e-10	2.12411	-1.24189	6.45209e-07	-1.80591	-1.35515
104165927	rs1799796	1.96316e-05	12.3083	-0.116167	1.53742e-06	-1.0412	-1.25156
104166058	rs9282879	1.53504e-10	-2.08776e-10	0.433237	1.98212e-05	-2.08776e-10	0.263879
104166089	rs3212108	7.57498e-11	-2.08776e-10	-0.273051	4.04024e-05	-2.08776e-10	0.976016
104166205	rs3212106	1.40944e-10	-2.08776e-10	0.347873	1.82743e-05	-2.08776e-10	0.182624
104166733	rs861538	2.51004e-10	2.16962	-1.24464	6.33217e-07	-1.82836	-1.35146
104166783	rs3212103	1.56187e-11	-0.656718	-1.1953	5.60048e-07	-1.9396	-1.36301
104166994	rs3212102	3.59869e-11	-1.01733	-2.7631e-10	7.81801e-06	-0.666443	-2.7631e-10
104167075	rs861537	1.59358e-10	1.02642	-0.555754	9.36815e-07	-1.46312	-1.32502
104167545	rs709399	2.718e-10	0.638902	0.365677	1.20033e-06	-1.58003	-0.960242
104167564	rs861536	2.2771e-10	2.09578	-1.26819	6.20626e-07	-1.84302	-1.35688
104167609	rs189673164	1.26404e-10	-2.08776e-10	0.238997	1.64778e-05	-2.08776e-10	0.0791395
104167938	rs861535	2.49037e-11	-0.795178	-0.59029	1.8284e-06	-1.33378	-0.785644
104168378	rs12432907	2.33182e-11	-0.753896	-0.697355	5.66282e-07	-1.94851	-1.34303
104168644	rs3212092	1.53745e-10	-2.08776e-10	0.434808	1.78014e-05	-2.08776e-10	0.156402
104168701	rs861534	1.74428e-10	1.84863	-1.28761	5.82499e-07	-1.88809	-1.37521
104168863	rs3212090	1.79473e-05	12.1924	-0.0899777	1.50535e-06	-1.07101	-1.24284
104169706	rs55958706	1.27408e-10	-2.08776e-10	0.246906	1.6602e-05	-2.08776e-10	0.0866511
104169831	rs3212086	1.46389e-10	-2.08776e-10	0.385784	1.89456e-05	-2.08776e-10	0.218698
104170142	rs3212081	3.0495e-11	-1.18292	-2.7631e-10	3.64886e-06	-1.42846	-2.7631e-10
104170341	rs861532	4.14268e-12	-1.85029	-1.32886	5.40884e-07	-1.97665	-1.36078
104170465	rs3212079	1.55853e-11	-1.85416	-2.7631e-10	2.18322e-06	-1.94207	-2.7631e-10
104170502	rs72561466	1.36889e-10	-2.08776e-10	0.318681	1.77739e-05	-2.08776e-10	0.15486
104170554	rs3212078	1.48919e-10	-2.08776e-10	0.402916	1.92571e-05	-2.08776e-10	0.235006
104170734	rs3212077	3.48502e-11	-1.04943	-2.7631e-10	3.08792e-06	-1.59537	-2.7631e-10
104170796	rs3212076	1.85815e-05	12.3083	-0.171145	1.48315e-06	-1.0412	-1.2875
104170878	rs116936449	1.40478e-10	-2.08776e-10	0.344563	1.82169e-05	-2.08776e-10	0.179475
104170891	rs150087722	1.40478e-10	-2.08776e-10	0.344563	1.82169e-05	-2.08776e-10	0.179475
104171251	rs3212071	1.5519e-10	-2.08776e-10	0.444162	2.00285e-05	-2.08776e-10	0.274285
104171256	rs79532168	1.59957e-10	-2.08776e-10	0.474416	2.06142e-05	-2.08776e-10	0.30311
104171758	rs3212068	1.5138e-11	-1.88327	-2.7631e-10	2.15047e-06	-1.95719	-2.7631e-10
104172253	rs3212064	1.71927e-10	-2.08776e-10	0.546586	2.20826e-05	-2.08776e-10	0.371917
104172807	rs861531	2.53158e-10	2.21658	-1.28306	7.70951e-07	-1.80426	-1.17874
104172877	rs3212061	5.20235e-12	-1.88327	-1.0681	7.30686e-07	-1.95719	-1.07946
104173060	rs3212058	1.55698e-10	-2.08776e-10	0.447432	2.0091e-05	-2.08776e-10	0.277399
104173184	rs55650682	1.64338e-10	-2.08776e-10	0.50144	2.11521e-05	-2.08776e-10	0.328867
104173624	rs3212056	1.57535e-10	-2.08776e-10	0.459164	2.03168e-05	-2.08776e-10	0.288577
104173940	rs117655774	1.49915e-10	-2.08776e-10	0.409584	1.93797e-05	-2.08776e-10	0.241354
104173965	rs78815073	1.43162e-10	-2.08776e-10	0.36349	1.85479e-05	-2.08776e-10	0.197482
104174123	rs861530	5.46784e-10	1.09049	0.61308	1.49264e-06	-1.43779	-0.884535
104174441	rs79992295	5.25022e-11	-0.639631	-2.7631e-10	1.28977e-05	-0.165821	-2.7631e-10
104174549	rs118192077	1.51185e-10	-2.08776e-10	0.418017	1.9536e-05	-2.08776e-10	0.249384
104174553	rs117168092	1.51185e-10	-2.08776e-10	0.418017	1.9536e-05	-2.08776e-10	0.249384
104174637	rs3212049	1.4436e-10	-2.08776e-10	0.371824	1.86955e-05	-2.08776e-10	0.205412
104174825	rs1799795	1.53748e-11	-1.86776	-2.7631e-10	2.17098e-06	-1.94769	-2.7631e-10
104175415	rs116907812	1.52068e-10	-2.08776e-10	0.423841	1.96446e-05	-2.08776e-10	0.25493
104176479	rs76047595	1.54775e-10	-2.08776e-10	0.441485	1.99775e-05	-2.08776e-10	0.271735
104177098	rs4900592	6.65976e-05	13.0697	0.344027	2.4716e-06	-0.727553	-1.09045
104177449	rs56018633	2.53287e-11	-2.08776e-10	-1.36855	3.82074e-06	-2.08776e-10	-1.38243
104177966	rs55653926	1.76711e-10	-2.08776e-10	0.574027	2.26683e-05	-2.08776e-10	0.398096
104178186	rs3212038	4.83388e-05	12.8918	0.201499	1.74628e-06	-1.00684	-1.15854
104178917	rs55729369	1.61742e-10	-2.08776e-10	0.485519	2.09363e-05	-2.08776e-10	0.318612
104179110	rs3212035	1.66869e-11	-1.78586	-2.7631e-10	5.7807e-06	-0.968348	-2.7631e-10
104179267	rs1799794	2.69585e-11	-0.691155	-0.615032	5.74268e-07	-1.96963	-1.3079
104179314	rs861529	2.81446e-11	-0.692896	-0.570235	1.81529e-06	-1.20183	-0.924796
104179679	rs3212031	1.37188e-10	-2.08776e-10	0.320865	1.78946e-05	-2.08776e-10	0.161627
104179792	rs78449177	1.6819e-10	-2.08776e-10	0.524607	2.17323e-05	-2.08776e-10	0.35593
104180356	rs80196178	1.35157e-10	-2.08776e-10	0.305953	1.76423e-05	-2.08776e-10	0.147427
104180393	rs3212028	5.74525e-08	6.35823	-2.7631e-10	2.1529e-05	0.346527	-2.7631e-10
104180444	rs2295152	6.88681e-05	13.2154	0.23183	1.97139e-06	-0.89662	-1.14751
104180735	rs3212024	6.05442e-05	13.1524	0.16604	1.85527e-06	-0.913536	-1.1913
104180921	rs116700863	1.1223e-10	-2.08776e-10	0.120068	1.47844e-05	-2.08776e-10	-0.0293
104181170	rs199793653	1.46322e-10	-2.08776e-10	0.385324	1.70336e-05	-2.08776e-10	0.112315
104181325	rs114065969	1.36393e-10	-2.08776e-10	0.315055	1.77959e-05	-2.08776e-10	0.156094
104182998	rs861528	8.0991e-10	3.48633	-1.38989	1.00793e-06	-1.32793	-1.38704
104184032	rs117220541	1.34781e-10	-2.08776e-10	0.303169	1.75956e-05	-2.08776e-10	0.144776
104184115	rs77844682	6.10986e-12	-1.95757	-0.833015	9.12887e-07	-1.94504	-0.868971
104184322	rs7359090	6.61184e-10	3.06589	-1.17234	8.56706e-07	-1.65023	-1.2273
104184347	rs2144078	3.52588e-12	-1.95726	-1.3831	5.6179e-07	-1.99028	-1.30922
104184690	rs76112539	4.07568e-10	1.40972	-2.7631e-10	4.89166e-06	-1.13534	-2.7631e-10
104184737	rs11846838	0.000133273	13.9511	0.156312	2.64626e-06	-0.598757	-1.15097
104186052	rs59021304	6.66655e-11	0.156992	-0.55779	6.45012e-07	-1.83396	-1.3274
104186468	rs76835270	1.3748e-10	-2.08776e-10	0.322991	1.55531e-05	-2.08776e-10	0.0213855
104186506	rs117260308	8.12894e-10	2.10011	-2.7631e-10	2.35713e-05	0.437156	-2.7631e-10
104186876	rs10143623	6.05735e-10	2.99562	-1.18967	8.31382e-07	-1.66815	-1.23939
104187357	rs12433022	3.99396e-12	-1.82786	-1.38784	5.39448e-07	-1.99782	-1.34227
104187612	rs8013596	1.81439e-10	-0.377536	0.977971	1.52931e-06	-1.99853	-0.299529
104187730	rs114889975	1.53508e-10	-2.08776e-10	0.433263	1.74702e-05	-2.08776e-10	0.137625
104188127	rs35311561	0.0141836	18.0046	0.7703	1.2501e-05	0.950481	-1.14754
104188920	rs12894657	0.000157992	14.3816	-0.104079	1.09495e-06	-1.24277	-1.3894
104189018	rs188516481	2.62062e-11	-1.33449	-2.7631e-10	2.06827e-06	-1.99616	-2.7631e-10
104189293	rs77275237	3.82171e-12	-1.86993	-1.38986	5.25769e-07	-1.99474	-1.37103
104189857	rs56168984	0.001163	16.309	-0.0352197	1.57731e-06	-0.877034	-1.39012
104189861	rs941474	7.4816e-08	7.63519	-1.01289	6.43163e-07	-1.83538	-1.32885
104190039	rs80143779	4.92159e-11	-2.08776e-10	-0.704269	5.87109e-06	-2.08776e-10	-0.952831
104190461	rs118164530	1.63243e-11	-1.80783	-2.7631e-10	2.79462e-06	-1.69518	-2.7631e-10
104190527	rs10138768	2.56018e-07	8.764	-0.911489	1.35731e-06	-1.02784	-1.38953
104191329	rs76356357	1.27956e-10	-2.08776e-10	0.251198	1.80149e-05	-2.08776e-10	0.168326
104191423	rs4900593	2.76838e-11	-2.08776e-10	-1.27964	3.89506e-06	-2.08776e-10	-1.36316
104191917	rs7143885	0.000885695	15.5656	0.43582	1.34609e-06	-1.08641	-1.33926
104192742	rs7149236	1.16046e-11	-0.76145	-1.38764	5.27738e-07	-1.99243	-1.3696
104193024	rs79445108	3.62397e-10	1.29225	-2.7631e-10	3.44963e-06	-1.48461	-2.7631e-10
104193099	rs2295151	1.50739e-06	9.83518	-0.209782	9.11537e-07	-1.43579	-1.37971
104193257	rs7154823	1.11682e-11	-0.803554	-1.38386	5.34116e-07	-1.98003	-1.36998
104193439	rs28483843	1.58026e-06	9.66674	0.00586876	1.35574e-06	-1.03941	-1.37911
104194196	rs1535100	1.80792e-11	-0.410259	-1.29546	6.72708e-07	-1.98225	-1.13706
104194228	rs71417876	1.34908e-11	-1.99848	-2.7631e-10	2.14946e-06	-1.95766	-2.7631e-10
104194278	rs1535099	6.84583e-06	11.4898	-0.351089	4.05776e-06	-0.2313	-1.09094
104194576	rs118085328	1.03444e-10	-2.08776e-10	0.0385441	1.34398e-05	-2.08776e-10	-0.124655
104194982	rs137865624	5.80757e-11	-0.53874	-2.7631e-10	1.32759e-05	-0.136919	-2.7631e-10
104195161	rs2295150	1.75856e-11	-0.65017	-1.08324	5.59029e-07	-1.99817	-1.30625
104195202	rs2295149	2.5675e-11	-2.08776e-10	-1.35497	3.79725e-06	-2.08776e-10	-1.38859
104195375	rs12432151	2.62026e-11	-2.08776e-10	-1.33463	4.5393e-06	-2.08776e-10	-1.2101
104195610	rs2295148	4.8435e-06	10.8926	-0.0999345	1.11206e-06	-1.25027	-1.36639
104195664	rs2295147	3.11244e-06	10.5989	-0.248433	1.12158e-06	-1.22884	-1.37929
104195705	rs146406858	8.28981e-11	-2.08776e-10	-0.182875	1.09692e-05	-2.08776e-10	-0.327778
104196405	rs12433009	6.12469e-06	11.0903	-0.0629965	1.11813e-06	-1.2499	-1.36132
104196607	rs12433109	0.0189952	17.6151	1.4519	2.05422e-06	-0.830149	-1.17283
104197122	rs77767735	6.14824e-11	-0.481735	-2.7631e-10	5.17265e-06	-1.07949	-2.7631e-10
104197266	rs10150588	1.47945e-11	-0.938404	-0.967829	6.66209e-07	-1.97727	-1.15176
104197945	rs145552246	1.39406e-11	-1.96568	-2.7631e-10	2.74037e-06	-1.71478	-2.7631e-10
104198136	rs143477376	8.25179e-11	-2.08776e-10	-0.187472	1.0922e-05	-2.08776e-10	-0.33209
104198251	rs3742365	0.0048262	15.5025	2.19429	1.56662e-06	-1.30769	-0.966267
104198310	rs189093173	7.27971e-11	-2.08776e-10	-0.312811	1.09168e-05	-2.08776e-10	-0.332571
104198351	rs3742366	0.0033968	15.6628	1.68282	1.6738e-06	-1.08567	-1.1221
104198881	rs58451902	6.89432e-12	-1.34831	-1.32147	5.85978e-07	-1.86884	-1.38851
104199036	rs114770841	8.65064e-11	-2.08776e-10	-0.140268	1.14168e-05	-2.08776e-10	-0.287787
104199356	rs2295146	0.00335648	15.9064	1.4273	1.3895e-06	-1.18328	-1.21065
104199580	rs8548	0.00809033	17.0656	1.14783	1.81343e-06	-0.861677	-1.26598
104200836	rs117781354	1.35932e-11	-1.99091	-2.7631e-10	2.49648e-06	-1.80799	-2.7631e-10
104201191	rs151198521	9.49125e-11	-2.08776e-10	-0.0475305	1.25263e-05	-2.08776e-10	-0.195044
104201488	rs149928052	9.69197e-11	-2.08776e-10	-0.0266036	1.25563e-05	-2.08776e-10	-0.192649
104201549	rs3825550	4.96356e-11	0.074087	-0.769865	7.08611e-07	-1.94029	-1.12703
104201608	rs76225280	4.22548e-11	-2.08776e-10	-0.856768	1.15991e-05	-2.08776e-10	-0.271946
104201802	rs10134689	1.07734e-11	-0.940745	-1.28266	5.24043e-07	-1.98886	-1.38019
104201869	rs941473	3.57524e-07	8.37501	-0.188541	5.54988e-07	-1.92296	-1.38872
104202081	rs143368922	2.97128e-11	-2.08776e-10	-1.20891	4.44411e-06	-2.08776e-10	-1.23129
104202089	rs148375655	9.21578e-11	-2.08776e-10	-0.0769844	1.21165e-05	-2.08776e-10	-0.228308
104202304	rs2295145	0.000244158	14.512	0.200854	7.13144e-07	-1.67754	-1.3834
104202573	rs2295144	3.06875e-11	-0.38226	-0.79437	6.57067e-07	-1.98919	-1.15365
104203938	rs8004408	0.00763529	16.4868	1.66877	1.06064e-06	-1.4489	-1.2151
104204517	rs146477694	9.44272e-11	-2.08776e-10	-0.0526567	1.2397e-05	-2.08776e-10	-0.205418
104204694	rs143225974	3.50043e-11	-2.08776e-10	-1.04502	4.247e-06	-2.08776e-10	-1.27666
104205123	rs17292804	5.38079e-08	6.29269	-2.7631e-10	1.4004e-05	-0.0835306	-2.7631e-10
104205685	rs7493782	7.79294e-11	-0.244683	-2.7631e-10	1.41081e-05	-0.0761257	-2.7631e-10
104205811	rs730114	3.67408e-12	-1.9314	-1.36778	1.06132e-06	-1.35501	-1.30835
104205987	rs150294490	1.81381e-11	-1.70247	-2.7631e-10	8.89607e-06	-0.537263	-2.7631e-10
104206045	rs145884171	8.0998e-11	-0.206061	-2.7631e-10	2.2875e-06	-1.89541	-2.7631e-10
104206103	rs45444495	3.93936e-12	-1.91818	-1.31128	1.21104e-06	-1.31533	-1.21606
104206854	rs3742368	9.67766e-11	-2.08776e-10	-0.0280811	1.26872e-05	-2.08776e-10	-0.182282
104207304	rs75244210	1.43782e-11	-1.93477	-2.7631e-10	2.18959e-06	-1.93916	-2.7631e-10
104207523	rs74342621	2.47873e-11	-2.08776e-10	-1.39015	3.81343e-06	-2.08776e-10	-1.38434
104207524	rs75410365	2.47873e-11	-2.08776e-10	-1.39015	3.81343e-06	-2.08776e-10	-1.38434
104207549	rs117498095	9.48906e-11	-2.08776e-10	-0.0477615	1.24542e-05	-2.08776e-10	-0.200811
104208286	rs143920315	2.4804e-11	-2.08776e-10	-1.38948	3.80278e-06	-2.08776e-10	-1.38714
104208736	rs74085289	1.28833e-10	-2.08776e-10	0.258033	1.66235e-05	-2.08776e-10	0.0879456
104209184	rs117222583	1.47286e-11	-1.9107	-2.7631e-10	2.74549e-06	-1.71291	-2.7631e-10
104210239	rs4906363	0.00773886	17.2895	0.879523	1.63813e-06	-0.86475	-1.36457
104210263	rs143371621	3.90239e-11	-2.08776e-10	-0.936313	5.46885e-06	-2.08776e-10	-1.0238
104211136	rs7156697	0.000439898	14.7656	0.535982	7.42301e-07	-1.63477	-1.38611
104211153	rs2024668	1.28073e-10	-2.08776e-10	0.252114	1.65306e-05	-2.08776e-10	0.0823401
104211180	rs7156834	0.00038783	14.6967	0.478908	7.33934e-07	-1.64486	-1.38735
104211529	rs2024667	0.0022211	15.2496	1.67123	9.36866e-07	-1.57293	-1.21516
104212685	rs200383252	4.04371e-11	-0.900738	-2.7631e-10	6.0345e-06	-0.925379	-2.7631e-10
104212949	rs2295141	0.00203013	15.1866	1.6443	9.21776e-07	-1.58278	-1.22155
104213087	rs8009618	1.3409e-10	-2.08776e-10	0.298023	1.72653e-05	-2.08776e-10	0.125829
104213261	rs141781874	3.36357e-11	-2.08776e-10	-1.0849	5.56991e-06	-2.08776e-10	-1.00549
104213285	rs117852820	5.52978e-11	-0.587753	-2.7631e-10	2.07769e-06	-1.99162	-2.7631e-10
104213960	rs1997913	0.00183012	15.1237	1.60344	9.04197e-07	-1.5925	-1.23108
104214342	rs4906364	0.00707734	17.2895	0.790167	1.62631e-06	-0.86475	-1.37181
104214458	rs78761560	8.25842e-11	-2.08776e-10	-0.186668	1.09303e-05	-2.08776e-10	-0.331336
104214778	rs11623518	3.61143e-12	-1.93805	-1.37834	1.02537e-06	-1.37594	-1.32188
104215370	rs112406695	8.45843e-11	-0.162738	-2.7631e-10	4.27543e-06	-1.26999	-2.7631e-10
104215433	rs117138356	2.68994e-11	-2.08776e-10	-1.30838	3.82306e-06	-2.08776e-10	-1.38182
104215440	rs8021384	1.30392e-10	-2.08776e-10	0.270057	1.68139e-05	-2.08776e-10	0.0993334
104215985	rs3818085	0.00180717	15.1237	1.59081	9.01579e-07	-1.5925	-1.23398
104216293	rs2295140	2.88339e-06	10.4915	-0.217535	7.37779e-07	-1.63682	-1.39016
104216513	rs1535098	0.0019244	15.1866	1.59081	9.10393e-07	-1.58278	-1.23398
104216592	rs142614100	9.26054e-11	-2.08776e-10	-0.0721387	1.21718e-05	-2.08776e-10	-0.223749
104216649	rs1535097	0.00204949	15.2496	1.59081	9.194e-07	-1.57293	-1.23398
104216951	rs8009116	0.00202102	15.2496	1.57682	9.16471e-07	-1.57293	-1.23717
104217219	rs11160758	0.00202102	15.2496	1.57682	9.16471e-07	-1.57293	-1.23717
104217724	rs77484481	3.6299e-12	-1.93476	-1.37652	1.01288e-06	-1.39248	-1.3176
104217856	rs76525869	1.48127e-11	-1.905	-2.7631e-10	3.79019e-06	-1.39046	-2.7631e-10
104218043	rs7155786	3.56992e-11	-1.87368	0.848326	3.68088e-06	-1.90931	0.489591
104218135	rs11628240	0.00216781	15.3197	1.57682	9.26677e-07	-1.56186	-1.23717
104219949	rs7141928	3.38074e-06	10.6675	-0.23442	7.607e-07	-1.60636	-1.39003
104220295	rs11847468	0.00224894	15.3829	1.55033	9.30503e-07	-1.55177	-1.24314
104220964	rs149840429	9.12716e-11	-2.08776e-10	-0.0866462	1.20069e-05	-2.08776e-10	-0.237395
104221085	rs67768834	0.00238299	15.4533	1.53783	9.38503e-07	-1.54042	-1.24592
104221462	rs11625676	3.56898e-12	-1.9457	-1.38251	9.89349e-07	-1.40105	-1.33253
104221504	rs11625613	3.67227e-12	-1.92043	-1.37925	1.0799e-06	-1.32192	-1.32408
104222252	rs4641668	3.63518e-12	-1.92931	-1.38051	1.04816e-06	-1.34858	-1.32726
104222300	rs142917698	2.4818e-11	-2.08776e-10	-1.38892	3.84355e-06	-2.08776e-10	-1.37647
104222678	rs7149024	0.000778565	15.4206	0.451913	8.19441e-07	-1.53293	-1.38908
104222892	rs12886637	0.00979	17.6958	0.708386	1.78572e-06	-0.764651	-1.3784
104223051	rs75121954	2.80089e-11	-2.08776e-10	-1.26796	4.01174e-06	-2.08776e-10	-1.33365
104224965	rs140085623	2.05808e-11	-1.57613	-2.7631e-10	2.0947e-06	-1.98346	-2.7631e-10
104226935	rs78160995	4.46014e-11	-0.802721	-2.7631e-10	3.63634e-06	-1.43189	-2.7631e-10
104227760	rs60431526	3.67575e-12	-1.9159	-1.38282	1.08411e-06	-1.30872	-1.3334
104228314	rs11625521	3.68821e-12	-1.95128	-1.34407	1.03374e-06	-1.42017	-1.26952
104228546	rs6575997	0.00206	15.3215	1.52397	9.62202e-07	-1.51242	-1.24899
104228841	rs7142769	0.0115418	17.4921	1.07668	1.76165e-06	-0.815237	-1.34138
104229135	rs145157602	1.03113e-10	-2.08776e-10	0.0353368	1.34685e-05	-2.08776e-10	-0.122519
104229230	rs4906365	0.00163014	16.047	0.564414	9.88226e-07	-1.35199	-1.38273
104229441	rs117883988	9.21681e-11	-2.08776e-10	-0.0768727	1.21177e-05	-2.08776e-10	-0.228203
104229985	rs1955660	1.25936e-06	10.4312	-0.985615	7.96234e-07	-1.68664	-1.26409
104230518	rs2368558	2.36263e-06	10.5697	-0.494855	7.06091e-07	-1.68415	-1.38674
104230535	rs2368559	2.36263e-06	10.5697	-0.494855	7.06091e-07	-1.68415	-1.38674
104231430	rs11627258	3.16998e-06	10.8371	-0.468376	7.36417e-07	-1.64066	-1.38817
104231542	rs11160759	0.0029879	15.6441	1.57323	9.06557e-07	-1.58299	-1.23798
104231635	rs78537281	8.87063e-11	-0.115155	-2.7631e-10	2.39372e-06	-1.85003	-2.7631e-10
104232471	rs113332907	9.96277e-11	-2.08776e-10	0.000953616	1.3039e-05	-2.08776e-10	-0.154931
104233014	rs12588489	0.00320756	15.7151	1.57323	9.16537e-07	-1.57204	-1.23798
104233544	rs117571852	8.91325e-11	-2.08776e-10	-0.110363	1.17421e-05	-2.08776e-10	-0.259691
104233618	rs12879612	0.00113537	15.7447	0.505033	8.02127e-07	-1.55595	-1.38741
104233627	rs12878682	0.00324262	15.779	1.52012	9.14821e-07	-1.56207	-1.24983
104233725	rs12878868	0.00328351	15.779	1.53265	9.17352e-07	-1.56207	-1.24707
104234357	rs11626377	0.00324262	15.779	1.52012	9.14821e-07	-1.56207	-1.24983
104235060	rs142220249	1.02107e-10	-2.08776e-10	0.0255308	1.33445e-05	-2.08776e-10	-0.131765
104235090	rs7152148	0.00535717	16.228	1.57323	9.95542e-07	-1.48936	-1.23798
104235862	rs12890354	0.0111637	17.7688	0.766677	1.82445e-06	-0.746324	-1.37527
104235943	rs77230327	9.34912e-11	-2.08776e-10	-0.0626194	1.22813e-05	-2.08776e-10	-0.214793
104236742	rs140855698	1.02335e-10	-2.08776e-10	0.0277688	1.33727e-05	-2.08776e-10	-0.129655
104236844	rs12437066	3.84583e-06	11.0304	-0.468376	7.63717e-07	-1.60426	-1.38817
104237357	rs145531983	1.02335e-10	-2.08776e-10	0.0277688	1.33727e-05	-2.08776e-10	-0.129655
104238647	rs12888002	0.0119736	17.6958	0.909732	1.81658e-06	-0.764651	-1.36127
104239697	rs876002	0.00623278	16.3667	1.58588	1.02206e-06	-1.46595	-1.2351
104240618	rs941475	3.63912e-06	10.9539	-0.447162	7.50649e-07	-1.62093	-1.38876
104240998	rs11624184	0.00765442	16.5722	1.58588	1.05895e-06	-1.43049	-1.2351
104241141	rs11628332	0.00623278	16.3667	1.58588	1.02206e-06	-1.46595	-1.2351
104241499	rs11628481	0.00623278	16.3667	1.58588	1.02206e-06	-1.46595	-1.2351
104242397	rs4906368	3.77979e-06	11.0156	-0.470929	7.59466e-07	-1.61034	-1.38767
104242625	rs139642423	9.76236e-11	-2.08776e-10	-0.0193671	1.27917e-05	-2.08776e-10	-0.174075
104243622	rs148631860	2.88364e-11	-2.08776e-10	-1.23885	3.90683e-06	-2.08776e-10	-1.36015
104243634	rs57053000	2.48003e-11	-2.08776e-10	-1.38963	3.99449e-06	-2.08776e-10	-1.33796
104244091	rs141102880	8.48002e-11	-2.08776e-10	-0.160188	1.12052e-05	-2.08776e-10	-0.30649
104245034	rs74372983	1.47279e-11	-1.91075	-2.7631e-10	4.778e-06	-1.15885	-2.7631e-10
104245400	rs118142392	7.16308e-11	-2.08776e-10	-0.328961	7.03111e-06	-2.08776e-10	-0.772528
104245573	rs8022783	0.00683826	16.4326	1.61268	1.04004e-06	-1.45468	-1.22894
104246347	rs112289072	1.8724e-11	-1.91823	0.24755	2.32796e-06	-1.92147	0.0435913
104246362	rs113345285	1.35885e-07	7.21908	-2.7631e-10	2.79269e-05	0.606718	-2.7631e-10
104246577	rs9743799	0.00508492	16.3009	1.44812	9.96659e-07	-1.4771	-1.24911
104246748	rs190252810	1.01086e-10	-2.08776e-10	0.0154839	1.32187e-05	-2.08776e-10	-0.141237
104247683	rs74820498	2.57458e-11	-1.35221	-2.7631e-10	3.99194e-06	-1.33859	-2.7631e-10
104247901	rs10135720	4.36366e-11	-0.375254	-0.449335	7.72283e-07	-1.98865	-0.992624
104248284	rs57560950	3.53876e-12	-1.95023	-1.38648	1.22394e-06	-1.17613	-1.34467
104248431	rs12436676	9.5279e-12	-1.00659	-1.33967	5.28944e-07	-1.96958	-1.39017
104248938	rs11160760	0.00649336	16.3667	1.62683	1.03177e-06	-1.46595	-1.22565
104249510	rs78631521	1.78063e-11	-1.72094	-2.7631e-10	2.06643e-06	-1.99705	-2.7631e-10
104249923	rs111431167	1.43155e-07	7.2712	-2.7631e-10	2.51801e-05	0.50318	-2.7631e-10
104250079	rs77541194	9.75083e-11	-2.08776e-10	-0.0205493	1.27775e-05	-2.08776e-10	-0.175188
104250417	rs6575998	6.61121e-06	10.1723	0.931474	7.4782e-07	-1.72264	-1.29083
104250609	rs6575999	0.00864225	16.5459	1.73358	1.06612e-06	-1.45758	-1.20127
104250741	rs7401843	0.00158799	16.0158	0.569455	8.40443e-07	-1.51227	-1.38443
104250843	rs7401901	0.00755976	16.506	1.6396	1.05993e-06	-1.44201	-1.22265
104251006	rs4900594	0.00147403	15.9514	0.559385	8.31193e-07	-1.5228	-1.38496
104251276	rs3742369	0.00160591	16.0158	0.580675	8.40966e-07	-1.51227	-1.38381
104251520	rs9888591	0.0143135	17.974	0.810009	1.92924e-06	-0.69428	-1.37147
104251737	rs145631449	8.65064e-11	-2.08776e-10	-0.140268	1.14168e-05	-2.08776e-10	-0.287787
104252885	rs61995808	8.047e-12	-1.16605	-1.34914	5.4052e-07	-1.94856	-1.38954
104253336	rs35505672	0.00746383	16.506	1.62683	1.05677e-06	-1.44201	-1.22565
104253576	rs182438551	1.0033e-10	-2.08776e-10	0.00797484	1.31255e-05	-2.08776e-10	-0.148314
104253882	rs148780562	1.37722e-11	-1.97784	-2.7631e-10	2.0649e-06	-1.99779	-2.7631e-10
104254053	rs66509671	0.00746383	16.506	1.62683	1.05677e-06	-1.44201	-1.22565
104254447	rs11848174	9.65869e-11	-2.08776e-10	-0.0300432	1.26637e-05	-2.08776e-10	-0.184129
104254856	rs11160761	0.00746383	16.506	1.62683	1.05677e-06	-1.44201	-1.22565
104255083	rs11160762	0.00746383	16.506	1.62683	1.05677e-06	-1.44201	-1.22565
104255569	rs10873538	0.076702	18.6817	1.78096	2.92578e-06	-0.447698	-1.20161
104256167	rs117663482	1.51618e-11	-1.88171	-2.7631e-10	2.11313e-06	-1.9747	-2.7631e-10
104256209	rs148011479	8.71199e-11	-2.08776e-10	-0.133201	1.14928e-05	-2.08776e-10	-0.28115
104256932	rs4906371	0.00693575	16.4326	1.62683	1.04347e-06	-1.45468	-1.22565
104256985	rs7157887	4.12417e-11	-0.465626	-0.41541	7.84966e-07	-1.99452	-0.970466
104257517	rs56726433	1.017e-10	-2.08776e-10	0.021542	1.32944e-05	-2.08776e-10	-0.135526
104257583	rs61995809	9.0159e-12	-1.06882	-1.33268	5.35301e-07	-1.95776	-1.39004
104258037	rs13379275	7.11336e-11	-2.08776e-10	-0.335927	6.99386e-06	-2.08776e-10	-0.777839
104258054	rs4900595	0.00771118	16.5528	1.61268	1.08594e-06	-1.41149	-1.22894
104258561	rs61995810	8.02538e-12	-1.178	-1.33988	5.4988e-07	-1.93076	-1.39017
104258761	rs2144080	4.48886e-06	11.1954	-0.478783	7.84153e-07	-1.57878	-1.38725
104258884	rs2144079	4.48886e-06	11.1954	-0.478783	7.84153e-07	-1.57878	-1.38725
104261295	rs10146143	2.2025e-11	-1.02848	-0.479826	7.6059e-07	-1.97346	-1.02307
104261423	rs12147741	0.000117906	13.6037	0.381175	2.4366e-06	-0.454085	-1.37818
104261462	rs45471795	4.40411e-10	1.48722	-2.7631e-10	3.83252e-06	-1.37935	-2.7631e-10
104261723	rs722637	0.0456177	18.0088	1.93424	2.40447e-06	-0.680532	-1.16501
104261865	rs116612445	7.37708e-11	-2.08776e-10	-0.299524	7.19115e-06	-2.08776e-10	-0.750022
104262465	rs187518138	1.08552e-10	-2.08776e-10	0.0867468	1.41379e-05	-2.08776e-10	-0.0740133
104262560	rs145694214	1.67271e-11	-1.78346	-2.7631e-10	2.2619e-06	-1.90667	-2.7631e-10
104262667	rs75622930	2.14746e-11	-1.53362	-2.7631e-10	3.04454e-06	-1.60952	-2.7631e-10
104262841	rs58369398	3.56755e-12	-1.94295	-1.38566	1.26376e-06	-1.14689	-1.34189
104263294	rs34813623	0.00702489	16.4326	1.6396	1.04659e-06	-1.45468	-1.22265
104263326	rs75768878	1.50958e-11	-1.88607	-2.7631e-10	3.79097e-06	-1.39025	-2.7631e-10
104263344	rs10140452	3.84321e-11	-0.519148	-0.432445	7.74478e-07	-1.99682	-0.981619
104264071	rs56971743	3.5668e-12	-1.94295	-1.38587	1.26288e-06	-1.14689	-1.34259
104264105	rs61995811	1.92308e-11	-1.64397	-2.7631e-10	2.22962e-06	-1.92104	-2.7631e-10
104264137	rs12883337	0.0172153	18.1803	0.788287	2.03052e-06	-0.641161	-1.37342
104264471	rs149455430	1.3955e-11	-1.96465	-2.7631e-10	3.45379e-06	-1.4834	-2.7631e-10
104264645	rs184154033	6.72136e-11	-0.39261	-2.7631e-10	2.23195e-06	-1.92	-2.7631e-10
104264662	rs8009147	0.00712552	16.4326	1.65383	1.05011e-06	-1.45468	-1.2193
104264857	rs7147171	0.00712552	16.4326	1.65383	1.05011e-06	-1.45468	-1.2193
104265023	rs187232519	1.09436e-10	-2.08776e-10	0.0948509	1.42465e-05	-2.08776e-10	-0.0663623
104265663	rs4906372	0.005464	16.1543	1.66666	1.04494e-06	-1.46266	-1.21625
104265718	rs568669202	1.09436e-10	-2.08776e-10	0.0948509	1.42465e-05	-2.08776e-10	-0.0663623
104266344	rs8020234	0.00104315	15.6056	0.559385	8.15492e-07	-1.54187	-1.38496
104266664	rs4900597	0.0130688	17.8715	0.821486	1.9966e-06	-0.661029	-1.3704
104267023	rs143520185	2.88785e-11	-2.08776e-10	-1.23739	4.65529e-06	-2.08776e-10	-1.18487
104267290	rs12880368	0.00120572	15.7404	0.569455	8.3401e-07	-1.51995	-1.38443
104267311	rs138487470	3.5864e-12	-1.94665	-1.37669	1.27546e-06	-1.16157	-1.31799
104267333	rs12880233	0.00591799	16.2198	1.68095	1.06045e-06	-1.45136	-1.21283
104267407	rs12880413	0.00591799	16.2198	1.68095	1.06045e-06	-1.45136	-1.21283
104267761	rs10143207	3.84225e-11	-0.519148	-0.432694	7.82185e-07	-1.99682	-0.971717
104267762	rs10130973	3.89469e-11	-0.528702	-0.409585	7.94015e-07	-1.99713	-0.956393
104268632	rs10146218	3.88775e-11	-0.519148	-0.420921	7.80339e-07	-1.99682	-0.97408
104268758	rs12432763	3.51413e-12	-1.95586	-1.38784	1.18907e-06	-1.1999	-1.3498
104269098	rs11623546	0.00526662	16.0889	1.69527	1.04044e-06	-1.47385	-1.20937
104269808	rs4906373	0.00569571	16.1543	1.70819	1.05546e-06	-1.46266	-1.20623
104270000	rs4906374	3.2405e-05	12.7623	-0.0689158	1.41211e-06	-1.006	-1.37179
104270004	rs149049980	4.85637e-12	-1.73547	-1.28472	9.9985e-07	-1.50619	-1.21683
104270301	rs187720397	8.42443e-11	-2.08776e-10	-0.166765	1.21712e-05	-2.08776e-10	-0.223803
104270659	rs1547604	2.82236e-06	10.6845	-0.431948	7.41201e-07	-1.63307	-1.38928
104271207	rs55824307	0.00533511	16.0889	1.70819	1.04371e-06	-1.47385	-1.20623
104271319	rs113419453	3.11918e-11	-1.88197	0.721635	3.30809e-06	-1.90015	0.37365
104271421	rs150451162	2.8524e-11	-1.24974	-2.7631e-10	2.06975e-06	-1.99545	-2.7631e-10
104271470	rs66953418	0.0139035	17.9449	0.810009	2.0329e-06	-0.641939	-1.37147
104271504	rs66676135	0.0123815	17.7398	0.899188	1.94525e-06	-0.695044	-1.36244
104272165	rs4906376	0.01201	17.8056	0.802913	1.96266e-06	-0.678092	-1.37048
104272241	rs61995814	1.86119e-11	-1.67668	-2.7631e-10	2.26662e-06	-1.90458	-2.7631e-10
104272333	rs143225831	2.82682e-11	-2.08776e-10	-1.25875	4.54087e-06	-2.08776e-10	-1.20975
104272634	rs12879501	0.00277693	15.4359	1.70819	9.38521e-07	-1.58009	-1.20623
104272758	rs12879697	1.47999e-11	-1.90586	-2.7631e-10	2.08309e-06	-1.98902	-2.7631e-10
104272898	rs145882129	1.09226e-10	-2.08776e-10	0.0929363	1.42208e-05	-2.08776e-10	-0.0681699
104272939	rs117848158	1.09508e-10	-2.08776e-10	0.0955099	1.42553e-05	-2.08776e-10	-0.0657401
104273311	rs2368560	0.00101434	15.5349	0.602085	8.08265e-07	-1.5532	-1.38254
104273325	rs12885509	0.0119715	17.8056	0.799705	1.95888e-06	-0.678092	-1.37241
104273701	rs150815729	1.08946e-10	-2.08776e-10	0.0903653	1.41863e-05	-2.08776e-10	-0.0705973
104273786	rs12886363	0.000744864	15.2046	0.623614	7.68894e-07	-1.60453	-1.38115
104273796	rs74088714	1.10859e-10	-2.08776e-10	0.107775	1.44214e-05	-2.08776e-10	-0.0541587
104273812	rs12885018	0.00463298	16.0164	1.6396	1.01417e-06	-1.48615	-1.22265
104273872	rs138099064	1.35361e-11	-1.99512	-2.7631e-10	2.19725e-06	-1.93567	-2.7631e-10
104273932	rs149524156	8.11443e-11	-2.08776e-10	-0.204257	1.17337e-05	-2.08776e-10	-0.260404
104274053	rs76485335	2.48133e-11	-2.08776e-10	-1.3891	4.04297e-06	-2.08776e-10	-1.32589
104274166	rs12891175	0.00615808	16.3009	1.6396	1.02338e-06	-1.4771	-1.22265
104274294	rs12889993	0.00572485	16.228	1.6396	1.01092e-06	-1.48936	-1.22265
104275602	rs2024669	3.83495e-06	10.975	-0.415799	7.52641e-07	-1.61733	-1.38971
104275867	rs75612474	3.64504e-12	-1.91761	-1.38951	1.36324e-06	-1.05465	-1.35835
104276049	rs12880821	0.0009838	15.4828	0.623614	7.75097e-07	-1.59649	-1.38115
104276346	rs188556104	2.58864e-11	-2.08776e-10	-1.34677	3.79306e-06	-2.08776e-10	-1.3897
104276896	rs35085624	0.0137191	18.0402	0.701402	1.9451e-06	-0.677323	-1.38024
104277181	rs34596177	0.0149644	18.0402	0.788287	1.9584e-06	-0.677323	-1.37342
104277339	rs146733094	1.59939e-11	-1.82828	-2.7631e-10	3.74455e-06	-1.40257	-2.7631e-10
104277958	rs8013637	0.00107095	15.5021	0.689189	7.85562e-07	-1.58862	-1.37561
104278741	rs141834861	5.29711e-11	-0.63074	-2.7631e-10	3.82427e-06	-1.3815	-2.7631e-10
104278856	rs4906377	0.0188719	18.2469	0.813603	2.07069e-06	-0.623858	-1.37114
104279889	rs8005594	0.00721155	16.3903	1.70819	1.05626e-06	-1.46191	-1.20623
104279974	rs8011109	0.0075236	16.4326	1.70819	1.06392e-06	-1.45468	-1.20623
104280626	rs185216918	3.51101e-11	-2.08776e-10	-1.042	4.01881e-06	-2.08776e-10	-1.33189
104280734	rs2887282	0.00477915	15.9789	1.70819	9.86444e-07	-1.53029	-1.20623
104280807	rs141656504	1.08739e-10	-2.08776e-10	0.0884633	1.41608e-05	-2.08776e-10	-0.0723928
104281375	rs58899741	1.30202e-10	-2.08776e-10	0.268601	1.67907e-05	-2.08776e-10	0.0979537
104281541	rs4900598	0.004298	15.8727	1.70819	9.69845e-07	-1.54726	-1.20623
104281919	rs8018363	3.77351e-06	10.975	-0.431948	7.5296e-07	-1.61733	-1.38928
104281954	rs8018062	0.00506822	16.0505	1.69527	9.9485e-07	-1.51866	-1.20937
104282761	rs139507726	1.08739e-10	-2.08776e-10	0.0884633	1.41608e-05	-2.08776e-10	-0.0723928
104283104	rs2368561	3.78966e-11	-0.602189	-0.363435	8.09132e-07	-1.99854	-0.936129
104283444	rs4900599	0.015425	18.1803	0.678475	2.01503e-06	-0.641161	-1.38108
104283445	rs4906378	0.015425	18.1803	0.678475	2.01503e-06	-0.641161	-1.38108
104285434	rs8020907	1.46355e-10	-2.08776e-10	0.385552	1.87596e-05	-2.08776e-10	0.208831
104285750	rs58411502	3.64474e-12	-1.91761	-1.38959	1.36245e-06	-1.05465	-1.35894
104286210	rs17791722	0.0161604	18.1353	0.770009	2.01576e-06	-0.646884	-1.37499
104286380	rs2223937	0.00744428	16.4636	1.66666	1.05897e-06	-1.44933	-1.21625
104286547	rs1155751	0.00144449	15.9099	0.580675	8.2675e-07	-1.52932	-1.38381
104287368	rs12435668	3.68815e-12	-1.90562	-1.38974	1.41636e-06	-1.01472	-1.36006
104288044	rs147354539	2.44608e-10	0.899172	-2.7631e-10	3.43364e-06	-1.48925	-2.7631e-10
104289005	rs8021682	0.00283925	15.4997	1.66666	9.28836e-07	-1.58045	-1.21625
104289238	rs73367074	3.57241e-12	-1.93724	-1.39001	1.26513e-06	-1.12497	-1.36273
104289453	rs35063049	3.29137e-10	1.19599	-2.7631e-10	3.07868e-06	-1.59837	-2.7631e-10
104290674	rs67478160	7.58675e-07	9.80336	-0.864513	1.31937e-06	-1.1334	-1.31231
104290813	rs12893623	0.0118341	17.8271	0.766677	1.97919e-06	-0.664916	-1.37527
104290949	rs12894254	0.00246947	15.3315	1.69527	9.21581e-07	-1.59517	-1.20937
104290989	rs147130367	6.28678e-11	-2.08776e-10	-0.459452	6.37132e-06	-2.08776e-10	-0.871065
104291279	rs11160763	1.81607e-07	7.50911	-2.7631e-10	3.86171e-05	0.930822	-2.7631e-10
104291330	rs6576003	2.29701e-06	10.474	-0.427352	7.15623e-07	-1.66806	-1.38942
104291839	rs4900600	0.00285945	15.4652	1.70819	9.43735e-07	-1.57455	-1.20623
104291942	rs76397610	1.48768e-11	-1.90069	-2.7631e-10	3.53692e-06	-1.45962	-2.7631e-10
104292369	rs6576005	2.75738e-06	10.6374	-0.408134	7.3727e-07	-1.63781	-1.38987
104292703	rs139585139	1.36659e-11	-1.98558	-2.7631e-10	3.1616e-06	-1.5718	-2.7631e-10
104293079	rs12436111	7.9208e-12	-1.14091	-1.39009	5.80439e-07	-1.9409	-1.32594
104293083	rs12433310	7.40055e-12	-1.20941	-1.38952	5.8721e-07	-1.92134	-1.33391
104293168	rs111768460	3.54829e-12	-1.94878	-1.38525	1.18446e-06	-1.17018	-1.38341
104293428	rs534087433	9.0003e-11	-2.08776e-10	-0.100643	1.18499e-05	-2.08776e-10	-0.250555
104293533	rs12891399	0.0118031	17.6695	0.921689	1.91951e-06	-0.713352	-1.35745
104293534	rs12890430	0.0110541	17.6039	0.921689	1.88769e-06	-0.73007	-1.35745
104293630	rs12436297	4.05402e-12	-1.81813	-1.38264	1.62215e-06	-0.906983	-1.33214
104293678	rs8015603	0.00334753	15.5237	1.80727	9.82363e-07	-1.56611	-1.17455
104293798	rs8016014	0.00384078	15.7712	1.69723	9.68396e-07	-1.55257	-1.20242
104294117	rs7159810	0.00449719	15.8043	1.8219	9.93257e-07	-1.5589	-1.17074
104294305	rs75780495	1.97408e-11	-1.6178	-2.7631e-10	2.46482e-06	-1.82075	-2.7631e-10
104294469	rs59320483	3.7057e-12	-1.9007	-1.38992	1.43667e-06	-0.998844	-1.3617
104294628	rs138358446	4.35376e-09	3.77831	-2.7631e-10	1.07203e-05	-0.350735	-2.7631e-10
104294797	rs35011467	5.63268e-10	1.73327	-2.7631e-10	2.80826e-06	-1.69031	-2.7631e-10
104295414	rs77451807	1.40612e-07	7.25328	-2.7631e-10	3.3263e-05	0.781573	-2.7631e-10
104295603	rs8006493	3.51788e-12	-1.95247	-1.39016	1.18767e-06	-1.18547	-1.36541
104295756	rs114745653	8.12727e-11	-2.08776e-10	-0.202676	1.06564e-05	-2.08776e-10	-0.356712
104296152	rs150638294	8.86791e-11	-2.08776e-10	-0.115462	1.1686e-05	-2.08776e-10	-0.264484
104296486	rs149766049	8.88883e-11	-2.08776e-10	-0.113106	1.17119e-05	-2.08776e-10	-0.262269
104297025	rs77888992	2.0446e-10	0.719888	-2.7631e-10	4.59471e-06	-1.19797	-2.7631e-10
104297147	rs1475007	0.0049732	16.0043	1.72258	9.93174e-07	-1.52701	-1.20272
104297852	rs28794002	3.64379e-11	-0.586592	-0.418285	8.4982e-07	-1.99838	-0.887227
104297943	rs112376838	3.47267e-12	-1.96539	-1.39017	1.12055e-06	-1.24314	-1.36591
104298235	rs182027177	8.8005e-11	-2.08776e-10	-0.123093	1.16025e-05	-2.08776e-10	-0.271654
104298836	rs8003653	0.00266496	15.3948	1.70819	9.3349e-07	-1.58546	-1.20623
104299073	rs11160764	3.6421e-11	-0.591981	-0.413361	8.61949e-07	-1.99843	-0.872998
104299179	rs8009868	3.31106e-06	10.7405	-0.328246	7.53039e-07	-1.61955	-1.38696
104299730	rs11160765	0.00266496	15.3948	1.70819	9.3349e-07	-1.58546	-1.20623
104299807	rs142199881	8.43125e-11	-2.08776e-10	-0.165956	1.11447e-05	-2.08776e-10	-0.311904
104299842	rs61995819	1.97852e-11	-1.61555	-2.7631e-10	2.20196e-06	-1.93353	-2.7631e-10
104299877	rs11160766	2.19599e-06	10.648	-0.64631	7.55224e-07	-1.63923	-1.36438
104300020	rs12588797	0.00985629	17.6226	0.788287	1.88117e-06	-0.717558	-1.37342
104300151	rs8005225	0.00266496	15.3948	1.70819	9.3349e-07	-1.58546	-1.20623
104300678	rs139767933	8.58933e-11	-2.08776e-10	-0.147381	1.13408e-05	-2.08776e-10	-0.294466
104300829	rs12880167	0.00323759	15.6023	1.69527	9.68362e-07	-1.54565	-1.20937
104301714	rs12886840	0.00397029	15.8573	1.6443	9.89001e-07	-1.51238	-1.22155
104301859	rs138466278	8.83953e-11	-2.08776e-10	-0.118668	2.77047e-05	-2.08776e-10	0.59873
104302505	rs149364051	7.5156e-10	2.02166	-2.7631e-10	6.13476e-06	-0.908901	-2.7631e-10
104302795	rs79556714	3.64339e-12	-1.91741	-1.39017	1.35411e-06	-1.05396	-1.36577
104304405	rs112283572	3.46704e-11	-1.90442	0.849826	3.66581e-06	-1.95467	0.530852
104304637	rs149210770	8.13964e-11	-2.08776e-10	-0.201155	1.07828e-05	-2.08776e-10	-0.344922
104305794	rs28533661	0.00554279	16.2054	1.6299	1.01116e-06	-1.49399	-1.21778
104305880	rs77660965	2.08008e-11	-1.56549	-2.7631e-10	2.42065e-06	-1.83883	-2.7631e-10
104306001	rs149313362	2.57602e-11	-2.08776e-10	-1.35166	3.79136e-06	-2.08776e-10	-1.39015
104306438	rs17101871	3.49553e-12	-1.96155	-1.38745	1.12473e-06	-1.2252	-1.38013
104306696	rs1040813	0.00360514	15.8685	1.53668	9.36694e-07	-1.54877	-1.2395
104307180	rs117426270	1.38799e-11	-1.97005	-2.7631e-10	2.28331e-06	-1.89724	-2.7631e-10
104307553	rs8005536	0.00506987	16.1047	1.64142	1.00205e-06	-1.5078	-1.21302
104307554	rs12879529	0.0111228	17.8167	0.715085	1.86004e-06	-0.725179	-1.37709
104308920	rs8011137	0.00454769	16.1406	1.4968	9.70158e-07	-1.50473	-1.24844
104308967	rs138412814	2.49119e-11	-2.08776e-10	-1.38514	4.09996e-06	-2.08776e-10	-1.31189
104309629	rs35290797	5.41195e-10	1.69329	-2.7631e-10	2.7764e-06	-1.70172	-2.7631e-10
104309718	rs192177663	6.97542e-11	-2.08776e-10	-0.355509	9.27686e-06	-2.08776e-10	-0.495349
104310025	rs1187417	0.0104161	17.8449	0.621214	1.84218e-06	-0.7279	-1.38402
104310174	rs111688512	2.93507e-07	7.98917	-2.7631e-10	3.82673e-05	0.921722	-2.7631e-10
104310440	rs192669210	2.56161e-11	-1.35726	-2.7631e-10	2.08305e-06	-1.98904	-2.7631e-10
104310535	rs145560528	6.72117e-11	-2.08776e-10	-0.392639	9.01545e-06	-2.08776e-10	-0.523933
104310682	rs11627026	3.31313e-11	-1.10001	-2.7631e-10	1.03132e-05	-0.389447	-2.7631e-10
104311465	rs1187416	0.00398699	16.0688	1.43704	9.46404e-07	-1.51652	-1.26144
104312342	rs28616007	3.69694e-11	-0.613931	-0.376465	8.02143e-07	-1.99856	-0.94478
104312542	rs55798317	1.26886e-07	7.15056	-2.7631e-10	3.57613e-05	0.853994	-2.7631e-10
104313117	rs72712830	3.7547e-10	1.32769	-2.7631e-10	2.68822e-06	-1.73399	-2.7631e-10
104314182	rs10083370	0.00360899	16.0217	1.38453	9.30195e-07	-1.52002	-1.27522
104314183	rs10083367	0.00351808	16.0217	1.35902	9.2542e-07	-1.52002	-1.28036
104314698	rs144807465	7.72344e-11	-2.08776e-10	-0.253641	1.02654e-05	-2.08776e-10	-0.394096
104315016	rs140482655	1.61149e-11	-1.82074	-2.7631e-10	2.12563e-06	-1.9688	-2.7631e-10
104315186	rs150402926	7.56464e-11	-2.08776e-10	-0.274417	1.00677e-05	-2.08776e-10	-0.413539
104315491	rs4906379	0.00788064	17.7111	0.476094	1.7723e-06	-0.761595	-1.389
104315770	rs138746393	7.55471e-11	-2.08776e-10	-0.27573	1.00553e-05	-2.08776e-10	-0.414768
104315987	rs77236773	7.54657e-11	-2.08776e-10	-0.276809	1.00452e-05	-2.08776e-10	-0.415777
104316033	rs12434686	0.00338325	16.0897	1.25191	9.40811e-07	-1.48296	-1.30092
104316055	rs7141473	0.00367121	16.1537	1.26963	9.56689e-07	-1.47212	-1.29503
104316486	rs28698555	0.00359524	16.1623	1.24009	9.25816e-07	-1.49687	-1.30308
104316619	rs28612442	0.00335092	16.0919	1.24009	9.15102e-07	-1.50851	-1.30308
104316733	rs11160767	0.00330776	16.0919	1.22713	9.12958e-07	-1.50851	-1.30543
104317045	rs10873539	0.00255787	16.0919	0.970032	8.85304e-07	-1.50851	-1.33619
104318041	rs12890822	0.0190424	18.6035	0.465993	2.22305e-06	-0.534753	-1.38924
104318769	rs111633270	6.87429e-11	-2.08776e-10	-0.370113	9.20677e-06	-2.08776e-10	-0.502933
104318787	rs12892186	0.00142359	15.9551	0.520879	8.37194e-07	-1.51566	-1.38491
104318913	rs61995841	1.73713e-11	-1.74567	-2.7631e-10	3.28422e-06	-1.53374	-2.7631e-10
104319530	rs12897150	0.00286243	15.9837	1.1907	8.94597e-07	-1.52238	-1.31188
104319730	rs12878678	0.00296062	16.0475	1.16066	8.99319e-07	-1.51195	-1.31704
104319797	rs182541545	6.01756e-11	-2.08776e-10	-0.50322	8.13449e-06	-2.08776e-10	-0.626759
104319989	rs12892189	0.0290746	18.8761	0.6165	2.76766e-06	-0.321883	-1.38299
104320701	rs8018770	6.41953e-11	-2.08776e-10	-0.438556	8.63815e-06	-2.08776e-10	-0.566684
104321261	rs7140323	2.76382e-11	-0.759467	-0.521822	7.83191e-07	-1.9948	-0.972455
104321303	rs11625216	3.63903e-12	-1.91992	-1.38885	1.34197e-06	-1.05201	-1.37672
104321936	rs184224593	6.74756e-11	-2.08776e-10	-0.38872	9.04844e-06	-2.08776e-10	-0.52028
104322026	rs3861678	0.0199623	18.6719	0.444726	2.26312e-06	-0.516467	-1.38966
104322082	rs151005065	3.372e-11	-2.08776e-10	-1.0824	4.37082e-06	-2.08776e-10	-1.24792
104322394	rs6576006	0.0089548	17.8503	0.464706	1.82801e-06	-0.730377	-1.38927
104322573	rs45567035	5.03656e-11	-0.681179	-2.7631e-10	6.11296e-06	-0.912462	-2.7631e-10
104322983	rs8014294	4.19824e-06	11.4258	-0.776148	8.71039e-07	-1.51634	-1.3446
104323023	rs45604035	3.51888e-12	-1.96241	-1.37993	1.13275e-06	-1.21068	-1.38755
104323261	rs998878	2.91698e-11	-2.08776e-10	-1.22735	5.59808e-06	-2.08776e-10	-1.00045
104323777	rs6576007	0.0135529	18.3234	0.406017	2.06278e-06	-0.608711	-1.39011
104323984	rs11628787	4.19824e-06	11.4258	-0.776148	8.71039e-07	-1.51634	-1.3446
104324183	rs6576008	0.0222166	18.8082	0.415422	2.34674e-06	-0.479807	-1.39004
104324496	rs12896812	5.58642e-10	1.72502	-2.7631e-10	2.80163e-06	-1.69267	-2.7631e-10
104324549	rs113561454	3.28854e-11	-1.10746	-2.7631e-10	4.658e-06	-1.18429	-2.7631e-10
104325987	rs76951188	3.90022e-12	-1.95584	-1.28361	1.27202e-06	-1.17403	-1.30824
104326720	rs11627337	3.52043e-12	-1.98115	-1.36075	1.04014e-06	-1.31059	-1.37292
104327139	rs189226329	6.38776e-11	-2.08776e-10	-0.443518	8.59837e-06	-2.08776e-10	-0.5713
104327732	rs2006281	6.42875e-07	9.48342	-0.710204	6.93133e-07	-1.75838	-1.33103
104327741	rs147812836	1.96664e-11	-1.62157	-2.7631e-10	2.26377e-06	-1.90584	-2.7631e-10
104327766	rs11851462	4.83625e-12	-1.99588	-1.02846	1.0867e-06	-1.56531	-1.07442
104327911	rs75888200	3.94231e-12	-1.95634	-1.27238	1.2615e-06	-1.19222	-1.29836
104328354	rs140741588	1.29237e-09	2.56375	-2.7631e-10	7.40084e-06	-0.721279	-2.7631e-10
104328495	rs138338947	4.64403e-11	-0.762319	-2.7631e-10	1.03013e-05	-0.390602	-2.7631e-10
104328892	rs142121859	5.5594e-11	-0.58241	-2.7631e-10	3.88347e-06	-1.36614	-2.7631e-10
104329711	rs150603358	5.61702e-11	-2.08776e-10	-0.572101	7.6317e-06	-2.08776e-10	-0.690562
104330071	rs139625863	2.48061e-11	-2.08776e-10	-1.3894	4.18936e-06	-2.08776e-10	-1.29032
104330108	rs73350555	4.47905e-12	-1.98681	-1.11426	1.28111e-06	-1.32094	-1.1542
104330432	rs10129899	4.49344e-05	13.025	-0.00481043	2.66425e-06	-0.373048	-1.3699
104330594	rs61995844	3.17523e-11	-0.549245	-0.593275	7.73589e-07	-1.99796	-0.981629
104331474	rs12587013	5.85678e-07	9.21718	-0.537142	1.10911e-06	-1.25696	-1.36236
104332291	rs8016928	3.46345e-12	-1.98102	-1.3772	9.92902e-07	-1.34525	-1.38474
104332759	rs12891477	0.000522109	14.8609	0.61197	1.61993e-06	-0.860171	-1.38032
104333591	rs57952067	4.47267e-12	-1.99088	-1.11162	1.16821e-06	-1.41564	-1.15176
104333612	rs144280804	6.08545e-11	-2.08776e-10	-0.492001	8.21963e-06	-2.08776e-10	-0.616347
104333875	rs28664585	6.6952e-12	-1.31328	-1.38581	7.63242e-07	-1.88881	-1.10425
104334210	rs73350563	3.43027e-12	-1.98946	-1.37839	9.20965e-07	-1.41971	-1.3855
104334917	rs61995845	1.81576e-10	1.97954	-1.37835	4.66472e-06	0.20237	-1.38521
104334932	rs61995846	2.90264e-09	3.08059	0.292297	7.66772e-07	-1.96302	-1.02542
104335175	rs12435813	5.13652e-11	-2.08776e-10	-0.661526	1.86008e-05	-2.08776e-10	0.200334
104335303	rs67283123	1.48601e-11	-1.90181	-2.7631e-10	3.29306e-06	-1.53106	-2.7631e-10
104335412	rs114177578	2.78958e-11	-2.08776e-10	-1.27201	4.0839e-06	-2.08776e-10	-1.31582
104335497	rs61995847	4.08114e-12	-1.98318	-1.21093	1.43043e-06	-1.22705	-1.13785
104335616	rs369658971	2.75793e-11	-2.08776e-10	-1.28342	4.75101e-06	-2.08776e-10	-1.16452
104336397	rs79553073	8.4487e-11	-0.163888	-2.7631e-10	5.40025e-06	-1.03643	-2.7631e-10
104336931	rs77803166	2.50731e-11	-2.08776e-10	-1.37869	3.80032e-06	-2.08776e-10	-1.38779
104337460	rs78113926	4.22888e-11	-0.855964	-2.7631e-10	2.42483e-06	-1.83711	-2.7631e-10
104337652	rs141598864	1.42094e-11	-1.94658	-2.7631e-10	4.57554e-06	-1.20215	-2.7631e-10
104338258	rs10132641	7.31539e-05	14.652	-1.14439	3.02224e-06	-0.492833	-1.12404
104339517	rs149304133	1.47734e-11	-1.90766	-2.7631e-10	2.83358e-06	-1.68133	-2.7631e-10
104339548	rs34557614	5.42404e-11	0.268709	-0.87577	7.11352e-07	-1.69558	-1.36788
104339590	rs34819387	5.82714e-11	0.335027	-0.870403	7.29853e-07	-1.67104	-1.36675
104340681	rs7149148	3.27969e-11	-2.08776e-10	-1.11015	6.69656e-06	-2.08776e-10	-0.821278
104340745	rs61995849	6.53707e-11	0.963165	-1.38358	6.67494e-07	-1.96149	-1.1656
104341201	rs8016348	8.05261e-10	3.47437	-1.38369	1.07159e-06	-1.45362	-1.20011
104341669	rs35551424	1.27765e-06	10.6061	-1.146	2.52175e-06	-0.672031	-1.12589
104341864	rs55696130	1.31461e-06	10.66	-1.17143	2.63894e-06	-0.654491	-1.098
104343129	rs7146090	6.41096e-11	0.941215	-1.38111	6.74903e-07	-1.96391	-1.15215
104343168	rs7146238	6.12567e-11	0.897556	-1.38297	6.6514e-07	-1.96851	-1.16212
104343314	rs73350570	3.6329e-11	-2.08776e-10	-1.00787	7.72146e-06	-2.08776e-10	-0.678869
104343621	rs56284389	6.46434e-11	-0.4316	-2.7631e-10	1.1133e-05	-0.312962	-2.7631e-10
104343852	rs12432225	3.65207e-11	0.387546	-1.39015	1.8069e-06	-0.74224	-1.38902
104344015	rs117230797	1.46682e-11	-1.91481	-2.7631e-10	6.13255e-06	-0.909262	-2.7631e-10
104344341	rs10135270	5.72606e-07	9.80378	-1.14632	2.02702e-06	-0.88464	-1.13167
104344391	rs10135198	6.03336e-07	9.85606	-1.14632	2.05992e-06	-0.86854	-1.13167
104344722	rs77913665	3.3867e-11	0.304722	-1.38277	1.92739e-06	-0.689732	-1.37697
104344736	rs79593551	3.36221e-11	0.296265	-1.38157	1.91819e-06	-0.696105	-1.37539
104344883	rs72712843	4.10492e-11	-0.885715	-2.7631e-10	7.46239e-06	-0.712997	-2.7631e-10
104344947	rs12889842	5.48909e-11	0.292951	-0.888089	7.13347e-07	-1.69014	-1.37052
104345075	rs10438242	6.30972e-07	9.91369	-1.15916	2.13847e-06	-0.850698	-1.11208
104345541	rs12588158	5.83063e-11	0.846913	-1.38169	6.64413e-07	-1.97656	-1.15516
104345703	rs59119562	4.47129e-11	0.356033	-1.15626	7.61075e-07	-1.62535	-1.37055
104345822	rs10438243	7.70001e-07	9.91132	-0.957661	1.75971e-06	-0.834946	-1.32278
104346118	rs79248025	4.03379e-11	0.476631	-1.37983	2.43617e-06	-0.459313	-1.37313
104346185	rs10438244	6.41945e-07	9.96505	-1.19328	2.63995e-06	-0.669178	-1.08293
104346245	rs77258927	4.03379e-11	0.476631	-1.37983	2.43617e-06	-0.459313	-1.37313
104346278	rs76647940	1.20587e-10	0.191883	-2.7631e-10	7.69714e-06	-0.682023	-2.7631e-10
104346955	rs79346953	3.46324e-11	-2.08776e-10	-1.0557	7.22962e-06	-2.08776e-10	-0.744686
104347513	rs8010954	4.98504e-11	0.69872	-1.39018	5.92189e-07	-1.98559	-1.26121
104347984	rs111809035	1.15097e-10	0.14529	-2.7631e-10	7.42448e-06	-0.718089	-2.7631e-10
104348078	rs77970149	1.23486e-10	0.215639	-2.7631e-10	7.12525e-06	-0.759227	-2.7631e-10
104348213	rs78240627	1.03416e-09	-2.08776e-10	2.34086	0.000322629	-2.08776e-10	3.05363
104348321	rs116896115	2.49505e-11	-2.08776e-10	-1.38359	3.82201e-06	-2.08776e-10	-1.3821
104348857	rs59415340	4.89865e-11	0.68117	-1.39011	5.95285e-07	-1.99138	-1.2502
104349004	rs76411531	2.56262e-11	-2.08776e-10	-1.35687	4.57195e-06	-2.08776e-10	-1.20293
104349177	rs76867575	1.13146e-10	0.128193	-2.7631e-10	7.32709e-06	-0.731294	-2.7631e-10
104349318	rs58887008	3.97411e-11	-2.08776e-10	-0.9181	8.71226e-06	-2.08776e-10	-0.558142
104349602	rs6576010	8.30513e-07	10.1974	-1.1681	2.40941e-06	-0.718544	-1.12495
104349791	rs35033460	2.57533e-11	-1.54559	0.193662	1.6389e-06	-1.79503	-0.433823
104350043	rs112462119	6.18433e-12	-1.41838	-1.36009	5.68791e-07	-1.92207	-1.36505
104350088	rs140161778	2.50173e-11	-2.08776e-10	-1.38092	3.80851e-06	-2.08776e-10	-1.38564
104350756	rs8018649	5.14936e-11	0.731111	-1.39014	5.91857e-07	-1.98652	-1.26084
104350991	rs28736513	3.79784e-11	-2.08776e-10	-0.963468	8.19993e-06	-2.08776e-10	-0.618747
104351661	rs36026329	5.66101e-11	0.48436	-1.04866	7.72427e-07	-1.59106	-1.39003
104351990	rs57639232	1.10578e-10	1.47675	-1.37151	8.06338e-07	-1.80083	-1.13729
104352049	rs76627628	1.76924e-11	-1.72735	-2.7631e-10	2.8682e-06	-1.66919	-2.7631e-10
104352371	rs8009053	4.53704e-11	0.546188	-1.33181	8.0133e-07	-1.99727	-0.947081
104352484	rs8009235	3.83496e-11	0.379847	-1.33359	7.96603e-07	-1.99827	-0.951998
104352928	rs911338	8.8205e-09	5.61439	-1.13004	7.60655e-07	-1.7445	-1.25195
104353308	rs8015761	9.36328e-09	5.83907	-1.29501	1.08303e-06	-1.70212	-0.940991
104353430	rs61995855	7.40347e-11	1.08401	-1.37996	6.68076e-07	-1.94678	-1.17945
104354225	rs881056	4.04764e-07	9.49382	-1.18325	1.76662e-06	-1.0361	-1.11771
104354258	rs881057	4.03236e-07	9.49382	-1.18703	1.77779e-06	-1.0361	-1.11141
104354445	rs28569774	3.63457e-11	0.382567	-1.38998	5.793e-07	-1.99846	-1.27035
104354505	rs10139856	4.57591e-07	9.60237	-1.16912	1.79824e-06	-1.0045	-1.13156
104354625	rs10150898	9.44359e-09	5.83907	-1.28647	1.0437e-06	-1.70212	-0.977977
104354882	rs17101891	3.59224e-11	0.371042	-1.39017	5.84156e-07	-1.99766	-1.2628
104354913	rs17101894	5.43285e-11	-0.605437	-2.7631e-10	1.26067e-05	-0.188647	-2.7631e-10
104355178	rs2003053	4.05491e-11	-2.08776e-10	-0.897974	8.94757e-06	-2.08776e-10	-0.531491
104355252	rs761985	3.03197e-07	9.22714	-1.20549	1.67479e-06	-1.11216	-1.09503
104355322	rs150343009	2.61759e-11	-2.08776e-10	-1.33565	5.18564e-06	-2.08776e-10	-1.07698
104355391	rs2019064	3.51566e-07	9.38687	-1.21721	1.93782e-06	-0.982283	-1.07903
104355874	rs77690328	4.96671e-11	0.639003	-1.33415	2.92261e-06	-0.330723	-1.31967
104355883	rs8008020	3.59604e-07	9.39799	-1.20571	1.93381e-06	-0.973382	-1.09
104356144	rs10145882	4.02603e-11	-2.08776e-10	-0.90512	8.95306e-06	-2.08776e-10	-0.530877
104357182	rs1885073	1.57593e-11	-0.453204	-1.38985	6.23838e-07	-1.94783	-1.2469
104357249	rs74890977	1.28562e-10	0.255924	-2.7631e-10	8.08978e-06	-0.63227	-2.7631e-10
104357567	rs150864868	1.46164e-11	-1.91834	-2.7631e-10	2.13777e-06	-1.96311	-2.7631e-10
104357638	rs4144027	9.75833e-08	8.09845	-1.21048	1.39692e-06	-1.28604	-1.10257
104357974	rs10140292	4.20956e-11	-2.08776e-10	-0.860543	9.39898e-06	-2.08776e-10	-0.482272
104357988	rs111280186	3.90315e-08	5.97164	-2.7631e-10	2.64596e-05	0.552748	-2.7631e-10
104358067	rs10140390	4.37129e-11	-2.08776e-10	-0.822842	1.01328e-05	-2.08776e-10	-0.407096
104358076	rs4900601	1.6456e-07	8.60931	-1.19877	1.68897e-06	-1.09589	-1.10286
104358094	rs17101902	1.42273e-10	0.357265	-2.7631e-10	8.75601e-06	-0.553132	-2.7631e-10
104358152	rs1005542	9.35845e-11	1.32559	-1.38721	6.92151e-07	-1.90218	-1.18864
104359121	rs7145372	5.0172e-11	0.512906	-1.19794	7.96493e-07	-1.57478	-1.37562
104359269	rs2887385	1.23489e-10	1.60366	-1.38799	7.22967e-07	-1.84953	-1.19774
104359310	rs117406323	6.87651e-10	1.9328	-2.7631e-10	1.00053e-05	-0.419762	-2.7631e-10
104359602	rs111555389	2.02315e-11	-1.59325	-2.7631e-10	3.2383e-06	-1.54782	-2.7631e-10
104359643	rs12884940	1.32472e-11	-0.62712	-1.38958	6.25306e-07	-1.91337	-1.27901
104359696	rs35924317	1.21678e-07	8.35372	-1.24507	1.59063e-06	-1.21706	-1.04168
104360431	rs34982025	5.62902e-11	0.623476	-1.19344	8.3127e-07	-1.52963	-1.37804
104360609	rs12431625	4.36958e-11	-2.08776e-10	-0.823235	1.01275e-05	-2.08776e-10	-0.407613
104360696	rs75136616	1.90087e-11	-1.65559	-2.7631e-10	2.47793e-06	-1.81545	-2.7631e-10
104360741	rs12879686	8.11356e-08	7.94584	-1.24245	1.40984e-06	-1.32616	-1.05324
104360804	rs11160768	1.3263e-11	-0.62712	-1.38839	6.18095e-07	-1.91337	-1.29061
104360977	rs10144862	1.32638e-11	-0.627018	-1.38843	6.08564e-07	-1.92919	-1.29033
104361143	rs56126771	1.29911e-07	8.40195	-1.22783	1.57135e-06	-1.20377	-1.06717
104361244	rs77367887	3.0373e-11	-1.18693	-2.7631e-10	5.07129e-06	-1.09928	-2.7631e-10
104361293	rs112066264	1.42489e-11	-1.94381	-2.7631e-10	2.09603e-06	-1.98283	-2.7631e-10
104361583	rs28720127	3.80339e-11	-2.08776e-10	-0.962008	8.41059e-06	-2.08776e-10	-0.593381
104361667	rs71417884	1.26623e-07	8.40195	-1.25346	1.63353e-06	-1.20377	-1.02836
104361680	rs10145537	1.55028e-11	-0.479103	-1.38037	6.50747e-07	-1.96752	-1.18499
104361681	rs71417885	1.24547e-07	8.35372	-1.22176	1.5376e-06	-1.21706	-1.07559
104361843	rs10133399	1.32421e-07	8.21818	-1.02492	1.17251e-06	-1.24733	-1.31639
104361871	rs66473563	2.55714e-09	4.44062	-1.19447	9.19294e-07	-1.69154	-1.11548
104361916	rs140062178	1.38699e-11	-1.97077	-2.7631e-10	2.11611e-06	-1.97329	-2.7631e-10
104361996	rs67727470	2.35103e-09	4.42515	-1.26303	9.98474e-07	-1.69908	-1.02532
104362181	rs139250160	2.90434e-11	0.00416678	-1.23586	6.78788e-07	-1.74887	-1.36145
104362210	rs149970017	2.48484e-11	-2.08776e-10	-1.38769	3.88839e-06	-2.08776e-10	-1.36488
104362254	rs11160769	2.1285e-09	4.2542	-1.19152	8.86905e-07	-1.72637	-1.11652
104362291	rs11160770	1.93979e-09	4.17445	-1.2046	8.86377e-07	-1.74281	-1.10068
104362317	rs12890722	2.31247e-11	-0.262463	-1.19712	6.17227e-07	-1.82968	-1.37571
104362334	rs144371796	3.35089e-11	-2.08776e-10	-1.08868	5.49296e-06	-2.08776e-10	-1.01941
104362394	rs116982664	3.40438e-11	-2.08776e-10	-1.07284	5.59016e-06	-2.08776e-10	-1.00186
104362443	rs10873540	5.6586e-12	-1.47714	-1.39017	8.21057e-07	-1.64767	-1.27237
104362673	rs72712857	1.34462e-07	8.45013	-1.24158	1.62705e-06	-1.18675	-1.04935
104363150	rs56206644	1.70361e-08	6.51168	-1.36908	2.80281e-06	-0.878064	-0.814185
104363247	rs56087200	1.92514e-08	6.63393	-1.36908	3.86471e-06	-0.556801	-0.814185
104363322	rs11160771	2.0307e-08	6.68281	-1.36458	3.85649e-06	-0.536782	-0.836333
104363528	rs11160772	1.92937e-08	6.63393	-1.36688	3.82194e-06	-0.556801	-0.825312
104363671	rs111581172	1.37784e-11	-0.665497	-1.31189	1.09637e-06	-1.29362	-1.33724
104363709	rs12434277	1.40793e-11	-0.906346	-1.04944	1.38649e-06	-1.46549	-0.930599
104363748	rs36032081	8.93823e-11	1.28108	-1.38865	3.32058e-06	-0.373621	-1.14911
104364086	rs1980619	4.89124e-10	2.90249	-1.31036	5.80311e-06	0.370351	-1.33483
104364438	rs4900602	3.40301e-12	-1.98574	-1.39009	5.57091e-07	-1.95557	-1.35233
104364799	rs4906382	5.574e-11	0.808949	-1.38874	3.46597e-06	-0.33873	-1.14115
104364802	rs7145167	7.74179e-11	1.13533	-1.38659	6.67398e-06	0.40188	-1.22654
104365025	rs77660276	5.09374e-11	0.678957	-1.34885	2.26119e-06	-0.547188	-1.35979
104365156	rs79347800	2.9649e-11	-1.21106	-2.7631e-10	6.01126e-06	-0.929237	-2.7631e-10
104365310	rs17101911	2.00885e-10	2.08522	-1.38298	4.96095e-06	0.149526	-1.2708
104365783	rs111562640	2.04059e-11	-0.248705	-1.33596	1.46448e-06	-0.982811	-1.35856
104365922	rs75729269	5.05296e-11	-2.08776e-10	-0.677926	1.26776e-05	-2.08776e-10	-0.183034
104365941	rs743212	1.98377e-10	2.05476	-1.36508	5.17146e-06	0.229254	-1.30897
104366160	rs118182428	1.35198e-11	-1.99633	-2.7631e-10	2.44859e-06	-1.82736	-2.7631e-10
104366179	rs743211	2.27989e-10	2.19275	-1.36394	3.62557e-06	-0.210979	-1.22388
104366182	rs77603738	5.16751e-11	-2.08776e-10	-0.655509	1.30524e-05	-2.08776e-10	-0.153903
104366183	rs743210	2.74119e-10	2.38383	-1.37075	4.18907e-06	-0.0854527	-1.20494
104366376	rs1885072	2.72389e-10	2.37147	-1.36472	6.48124e-06	0.454442	-1.3084
104366444	rs74086500	3.86546e-12	-1.97037	-1.27804	8.54131e-07	-1.77852	-1.10202
104366527	rs60242182	5.3087e-11	-2.08776e-10	-0.628555	1.35158e-05	-2.08776e-10	-0.11901
104366574	rs77892981	5.50757e-11	-2.08776e-10	-0.591778	1.34904e-05	-2.08776e-10	-0.120894
104367045	rs10141435	6.25482e-11	-0.464549	-2.7631e-10	1.17728e-05	-0.257084	-2.7631e-10
104367449	rs7140812	1.72594e-11	-0.396901	-1.35523	1.14885e-06	-1.19413	-1.38998
104369520	rs113129325	3.40889e-11	-1.07152	-2.7631e-10	8.46959e-06	-0.58639	-2.7631e-10
104369524	rs57056207	2.77425e-11	-2.08776e-10	-1.27752	4.04681e-06	-2.08776e-10	-1.32494
104369934	rs4906383	2.68543e-11	0.0775543	-1.38761	9.96556e-07	-1.89972	-0.826605
104369984	rs80098381	1.56071e-11	-0.495763	-1.357	1.17819e-06	-1.16881	-1.39009
104370035	rs59776579	3.5411e-10	2.62815	-1.35903	7.68396e-06	0.627045	-1.31078
104370339	rs111896564	6.58639e-11	-0.412896	-2.7631e-10	1.25541e-05	-0.192823	-2.7631e-10
104370665	rs28519415	1.2906e-10	1.55438	-1.29459	2.20598e-06	-0.587394	-1.34431
104371698	rs11851006	5.72629e-11	-0.552833	-2.7631e-10	1.08103e-05	-0.342373	-2.7631e-10
104372055	rs2368984	2.66745e-10	2.35017	-1.36436	6.3099e-06	0.418699	-1.29945
104372260	rs78021316	3.67759e-11	-0.995644	-2.7631e-10	9.29777e-06	-0.493098	-2.7631e-10
104372909	rs10141347	3.16089e-11	-1.14705	-2.7631e-10	7.7128e-06	-0.679991	-2.7631e-10
104373006	rs7144445	2.24238e-11	-1.49036	-2.7631e-10	2.88073e-06	-1.66483	-2.7631e-10
104373099	rs10131550	5.72629e-11	-0.552833	-2.7631e-10	1.08103e-05	-0.342373	-2.7631e-10
104373645	rs111385232	3.41476e-10	2.59786	-1.36507	7.58986e-06	0.604238	-1.3003
104373729	rs111454335	4.89459e-11	-0.70977	-2.7631e-10	4.04369e-06	-1.32571	-2.7631e-10
104373827	rs139384625	4.0146e-11	-2.08776e-10	-0.907963	7.00079e-06	-2.08776e-10	-0.77685
104373888	rs113417243	1.49689e-11	-0.604117	-1.2904	1.15544e-06	-1.2488	-1.32959
104374187	rs147899071	1.97533e-11	-1.61717	-2.7631e-10	3.20168e-06	-1.5592	-2.7631e-10
104374538	rs148062973	4.38059e-11	-0.820718	-2.7631e-10	3.61815e-06	-1.43691	-2.7631e-10
104374674	rs78475697	1.44325e-11	-0.640609	-1.2904	1.12501e-06	-1.27549	-1.32959
104375450	rs28592682	3.83534e-11	-0.953643	-2.7631e-10	9.7878e-06	-0.441736	-2.7631e-10
104375801	rs149459286	2.71875e-11	-2.08776e-10	-1.29773	4.08817e-06	-2.08776e-10	-1.31478
104375980	rs115513250	2.43112e-11	-1.40955	-2.7631e-10	2.70813e-06	-1.72661	-2.7631e-10
104376304	rs74086744	4.04324e-12	-1.93704	-1.2664	7.55776e-07	-1.69227	-1.31061
104376318	rs75378596	1.54511e-11	-0.57306	-1.28975	1.18271e-06	-1.22598	-1.32909
104376817	rs61997568	1.4721e-11	-1.91121	-2.7631e-10	4.72774e-06	-1.16943	-2.7631e-10
104376823	rs76051691	2.0394e-11	-1.58525	-2.7631e-10	2.53421e-06	-1.79299	-2.7631e-10
104377031	rs74608132	1.4036e-11	-0.665251	-1.29361	1.10223e-06	-1.29344	-1.33209
104377099	rs2104072	5.03287e-11	-0.681911	-2.7631e-10	1.05454e-05	-0.367179	-2.7631e-10
104377616	rs74086746	1.3586e-11	-0.682138	-1.30931	1.07579e-06	-1.30571	-1.34411
104378087	rs2236247	3.07442e-10	2.49021	-1.36241	7.45417e-06	0.591022	-1.30512
104378146	rs57047619	2.2599e-11	-1.48258	-2.7631e-10	2.57902e-06	-1.77546	-2.7631e-10
104378232	rs10147939	5.40316e-11	-0.610916	-2.7631e-10	1.14114e-05	-0.288259	-2.7631e-10
104378328	rs75250286	2.9039e-11	-1.23185	-2.7631e-10	6.89831e-06	-0.791596	-2.7631e-10
104378852	rs8095	9.0473e-12	-1.61151	-0.786515	8.73892e-07	-1.95206	-0.905607
104379206	rs2236246	4.01975e-10	2.7571	-1.36119	9.239e-06	0.807785	-1.30722
104379513	rs149240507	1.96275e-10	-2.08776e-10	0.679032	7.56635e-05	-2.08776e-10	1.60342
104379912	rs2269186	3.89827e-10	2.72641	-1.36119	9.02386e-06	0.784223	-1.30722
104379926	rs112823068	1.35793e-11	-0.676439	-1.3155	1.07524e-06	-1.30157	-1.34875
104380925	rs112997158	4.20776e-11	-0.860972	-2.7631e-10	1.09552e-05	-0.329054	-2.7631e-10
104380986	rs79148114	1.36649e-11	-0.670156	-1.3155	1.08016e-06	-1.29701	-1.34875
104381318	rs77167399	2.50976e-11	-1.37771	-2.7631e-10	3.08391e-06	-1.59667	-2.7631e-10
104381687	rs11850704	3.98759e-12	-1.92972	-1.28758	7.55238e-07	-1.6762	-1.32739
104381831	rs149079400	2.9807e-11	-1.20574	-2.7631e-10	3.12548e-06	-1.58328	-2.7631e-10
104381910	rs143096495	2.46482e-11	-1.39578	-2.7631e-10	2.80339e-06	-1.69204	-2.7631e-10
104382032	rs12895592	5.58854e-10	3.09238	-1.36698	1.07647e-05	0.948377	-1.29497
104382124	rs3783311	1.31399e-11	-0.712147	-1.31269	1.05e-06	-1.32743	-1.34665
104382265	rs76224845	1.3372e-11	-0.694635	-1.31269	1.06338e-06	-1.31477	-1.34665
104382339	rs17101928	1.36176e-11	-0.676439	-1.31269	1.07751e-06	-1.30157	-1.34665
104382464	rs17101930	1.36328e-11	-0.676439	-1.31157	1.07841e-06	-1.30157	-1.34581
104382501	rs76690622	1.36328e-11	-0.676439	-1.31157	1.07841e-06	-1.30157	-1.34581
104383416	rs80350843	1.45112e-11	-0.845881	-1.07969	1.2071e-06	-1.42301	-1.11165
104383550	rs75939604	1.60503e-11	-0.515262	-1.30949	1.21991e-06	-1.18328	-1.34082
104384002	rs77690608	1.53057e-11	-0.56509	-1.30717	1.17794e-06	-1.22011	-1.339
104384035	rs7149412	2.54769e-11	0.000944897	-1.36366	1.50541e-06	-1.4585	-0.855308
104384065	rs79260877	5.08633e-11	-0.671344	-2.7631e-10	4.15786e-06	-1.29787	-2.7631e-10
104384405	rs79471398	1.44707e-11	-0.623552	-1.30481	1.09812e-06	-1.29213	-1.33714
104384558	rs17101932	2.43112e-11	-1.40955	-2.7631e-10	2.70813e-06	-1.72661	-2.7631e-10
104384700	rs75113950	1.53099e-11	-0.570899	-1.30109	1.17855e-06	-1.22439	-1.3342
104384858	rs4906385	5.70163e-12	-1.67941	-1.18032	2.12719e-06	-0.920176	-1.04789
104384888	rs112086439	1.49523e-11	-0.595748	-1.29987	1.15833e-06	-1.24266	-1.33323
104384943	rs113241471	1.29279e-11	-0.760721	-1.28038	1.04387e-06	-1.36239	-1.31755
104384988	rs112499808	9.31948e-12	-1.08192	-1.28646	7.78829e-07	-1.65035	-1.32249
104386091	rs79739978	1.84996e-11	-0.62609	-1.05665	1.40883e-06	-1.26489	-1.11523
104386150	rs117504775	1.86264e-11	-0.62609	-1.04982	1.4176e-06	-1.26489	-1.10902
104387410	rs79762929	1.83226e-11	-0.64991	-1.04244	1.40254e-06	-1.28227	-1.10232
104387471	rs78556879	1.61131e-11	-1.82086	-2.7631e-10	2.71592e-06	-1.72374	-2.7631e-10
104387642	rs2273610	5.60223e-10	3.11688	-1.38903	1.31799e-05	1.05835	-1.20253
104387649	rs2273609	1.90406e-11	-0.614106	-1.03981	1.44316e-06	-1.25612	-1.09992
104388117	rs74798865	1.80702e-11	-1.70622	-2.7631e-10	2.06334e-06	-1.99855	-2.7631e-10
104388150	rs28384386	1.83678e-11	-0.644256	-1.04563	1.3934e-06	-1.27815	-1.11297
104388407	rs181811883	2.93995e-11	-2.08776e-10	-1.21951	4.79102e-06	-2.08776e-10	-1.15613
104389036	rs111753182	1.89739e-11	-0.64991	-1.00751	1.45019e-06	-1.28227	-1.0689
104389117	rs12895359	5.23679e-10	3.0502	-1.38981	1.26799e-05	1.00685	-1.18971
104389174	rs113689589	7.92548e-11	1.15844	-1.38626	1.48519e-06	-1.46396	-0.863369
104390095	rs116116089	2.59713e-11	-1.34349	-2.7631e-10	2.83405e-06	-1.68117	-2.7631e-10
104390267	rs79081071	2.02247e-11	-0.58308	-1.0105	1.5715e-06	-1.1992	-1.07164
104390698	rs74935844	1.8833e-11	-0.691393	-0.973483	1.45178e-06	-1.31242	-1.03766
104390756	rs75340758	1.80715e-11	-0.743739	-0.962409	1.41228e-06	-1.3502	-1.02747
104391010	rs75077678	1.82271e-11	-0.732256	-0.965323	1.42018e-06	-1.34193	-1.03015
104391066	rs78341757	1.82271e-11	-0.732256	-0.965323	1.42018e-06	-1.34193	-1.03015
104391197	rs77979723	1.78003e-11	-0.772498	-0.948772	1.40094e-06	-1.37082	-1.0149
104391652	rs10140300	5.43968e-10	3.06557	-1.36716	1.68625e-05	1.10671	-1.00449
104392092	rs111359302	2.68932e-11	-0.745205	-0.563407	2.16443e-06	-1.35125	-0.599465
104392729	rs116641993	2.24697e-11	-1.48832	-2.7631e-10	2.56932e-06	-1.77923	-2.7631e-10
104392855	rs58043920	8.54534e-12	-1.55442	-0.900681	1.7082e-06	-1.60072	-0.586713
104393200	rs11850186	8.94361e-11	1.28208	-1.38904	1.49455e-06	-1.42549	-0.895553
104393524	rs74086758	1.41273e-11	-1.00084	-0.951544	1.19071e-06	-1.53086	-1.01746
104393766	rs33984773	6.31449e-12	-1.50123	-1.25641	2.75868e-06	-0.601806	-1.10632
104393794	rs117826888	2.90598e-11	-2.08776e-10	-1.23113	4.7261e-06	-2.08776e-10	-1.16977
104393891	rs72712871	8.45872e-10	3.26462	-1.12474	0.000530805	4.63108	-1.07956
104393932	rs1040812	4.17579e-12	-1.85679	-1.31439	7.3783e-07	-1.99345	-1.03346
104393947	rs8014519	1.30086e-11	-0.936442	-1.09843	9.4272e-07	-1.53675	-1.24511
104394440	rs10149651	7.13486e-10	3.35795	-1.38828	1.49986e-05	1.1615	-1.17641
104394572	rs141396018	1.0253e-10	0.029672	-2.7631e-10	2.15096e-05	0.345628	-2.7631e-10
104394774	rs113496080	1.7352e-11	-0.685434	-1.06135	1.11606e-06	-1.39444	-1.21863
104394850	rs9324066	3.32748e-11	0.157862	-1.25355	1.61354e-06	-1.73527	-0.509171
104395592	rs75163055	2.83556e-11	-1.25566	-2.7631e-10	3.01525e-06	-1.61919	-2.7631e-10
104395672	rs74086762	3.77326e-11	-0.969962	-2.7631e-10	3.72276e-06	-1.40841	-2.7631e-10
104395926	rs113644913	3.30949e-08	5.80665	-2.7631e-10	4.32283e-05	1.04362	-2.7631e-10
104396048	rs61997569	7.6401e-12	-1.29532	-1.27176	3.20092e-06	-0.426648	-1.13279
104396369	rs79377220	2.50999e-11	-1.37762	-2.7631e-10	2.7679e-06	-1.70478	-2.7631e-10
104396669	rs28407129	2.77854e-11	-1.27598	-2.7631e-10	2.97192e-06	-1.63367	-2.7631e-10
104396764	rs117716710	3.0724e-11	-1.17544	-2.7631e-10	3.19503e-06	-1.56128	-2.7631e-10
104396982	rs76117171	2.73778e-11	-2.08776e-10	-1.29075	4.40032e-06	-2.08776e-10	-1.24119
104396992	rs74403573	1.43671e-11	-1.02427	-0.911278	1.22149e-06	-1.50204	-1.02076
104397036	rs10467890	1.94043e-11	-0.250063	-1.38493	8.5747e-07	-1.8305	-1.04614
104397080	rs79620903	1.4298e-11	-1.02909	-0.911278	1.2173e-06	-1.50548	-1.02076
104397145	rs75065424	1.42225e-11	-1.03438	-0.911278	1.21271e-06	-1.50926	-1.02076
104397349	rs113089353	1.42225e-11	-1.03438	-0.911278	1.21271e-06	-1.50926	-1.02076
104397367	rs10136440	7.34851e-10	3.3444	-1.34522	1.1933e-05	1.11185	-1.35541
104397590	rs112820526	1.43057e-11	-1.03438	-0.905449	1.21894e-06	-1.50926	-1.01563
104398209	rs76525222	1.50104e-11	-0.998517	-0.893227	1.26412e-06	-1.48361	-1.00488
104398860	rs187248243	3.08003e-11	-1.17296	-2.7631e-10	3.00156e-06	-1.62374	-2.7631e-10
104398960	rs112571903	1.48581e-11	-1.02427	-0.877675	1.25817e-06	-1.50204	-0.991173
104398981	rs112202786	1.52608e-11	-0.988224	-0.886975	1.28054e-06	-1.47622	-0.999374
104399130	rs4900603	2.95334e-11	-1.21496	-2.7631e-10	3.10471e-06	-1.58995	-2.7631e-10
104399463	rs75644000	3.78775e-10	-2.08776e-10	1.33646	6.56475e-05	-2.08776e-10	1.46143
104399640	rs17792891	3.64852e-11	-1.00358	-2.7631e-10	2.06561e-06	-1.99745	-2.7631e-10
104399702	rs17095276	1.53571e-11	-0.988224	-0.880684	1.28766e-06	-1.47622	-0.993828
104399901	rs140545894	1.52744e-11	-0.993622	-0.880684	1.28267e-06	-1.4801	-0.993828
104400034	rs117726739	2.43832e-11	-1.40659	-2.7631e-10	2.20695e-06	-1.93126	-2.7631e-10
104400159	rs6576012	6.65794e-10	3.26	-1.35951	1.16607e-05	1.07759	-1.34424
104400466	rs113387681	1.53246e-11	-1.0091	-0.861924	1.2897e-06	-1.4912	-0.977261
104400501	rs113111113	1.54126e-11	-0.993907	-0.871392	1.29297e-06	-1.4803	-0.985627
104400559	rs28461376	4.79034e-11	0.586356	-1.31766	8.50822e-07	-1.61606	-1.26836
104400945	rs113143361	1.54996e-11	-1.00421	-0.855463	1.30165e-06	-1.4877	-0.971547
104400991	rs4906387	5.23351e-11	0.671836	-1.31466	8.64132e-07	-1.59672	-1.27218
104401366	rs35977669	6.75717e-12	-1.40393	-1.28595	2.61158e-06	-0.591287	-1.17163
104401376	rs7147107	2.09383e-11	-0.180144	-1.37876	9.09517e-07	-1.79918	-1.01854
104401449	rs74634084	2.68311e-11	-2.08776e-10	-1.31092	4.29191e-06	-2.08776e-10	-1.26614
104401491	rs78299392	1.55245e-11	-1.0091	-0.848965	1.30458e-06	-1.4912	-0.965795
104401533	rs74972541	1.56006e-11	-1.00421	-0.848965	1.30915e-06	-1.4877	-0.965795
104401567	rs35146098	6.98e-12	-1.36915	-1.28828	2.74507e-06	-0.538053	-1.17501
104401670	rs58071582	2.78921e-11	-1.27214	-2.7631e-10	2.98003e-06	-1.63094	-2.7631e-10
104401950	rs9324068	4.9873e-11	0.621515	-1.31252	8.61072e-07	-1.59763	-1.27482
104401955	rs75340877	1.55379e-11	-1.01446	-0.84274	1.30676e-06	-1.49504	-0.960281
104402073	rs9285602	5.26761e-11	0.671836	-1.30816	8.57404e-07	-1.59672	-1.28
104402336	rs2208431	2.09755e-11	-0.180144	-1.37699	9.18487e-07	-1.79918	-1.00872
104402572	rs111468184	1.55702e-11	-1.01933	-0.8358	1.31026e-06	-1.49852	-0.954128
104402761	rs55860239	8.61624e-10	2.15833	-2.7631e-10	8.74655e-06	-0.554213	-2.7631e-10
104403155	rs10220464	5.55863e-11	0.72136	-1.30391	8.6996e-07	-1.57737	-1.28481
104403706	rs1187450	4.0919e-11	-2.08776e-10	-0.888892	9.82269e-06	-2.08776e-10	-0.438178
104403762	rs111954790	1.56898e-11	-1.02467	-0.822811	1.32041e-06	-1.50233	-0.9426
104403972	rs9324069	5.40433e-11	0.695237	-1.30594	8.63049e-07	-1.58761	-1.28254
104404012	rs75419696	1.55313e-11	-1.03482	-0.822811	1.31089e-06	-1.50957	-0.9426
104404169	rs74887240	1.55313e-11	-1.03482	-0.822811	1.31089e-06	-1.50957	-0.9426
104404617	rs17101937	1.56689e-11	-1.02951	-0.819302	1.31997e-06	-1.50578	-0.939482
104405009	rs111980170	1.68241e-11	-0.951679	-0.825993	1.38763e-06	-1.44985	-0.945425
104405016	rs12885224	6.87045e-12	-1.39205	-1.28121	2.67794e-06	-0.573044	-1.16478
104405037	rs111747126	1.57696e-11	-1.02951	-0.812894	1.32751e-06	-1.50578	-0.933787
104405063	rs111265415	1.58461e-11	-1.02467	-0.812894	1.3321e-06	-1.50233	-0.933787
104405230	rs17101941	1.58461e-11	-1.02467	-0.812894	1.3321e-06	-1.50233	-0.933787
104405281	rs71417888	1.66469e-11	-1.78826	-2.7631e-10	2.09965e-06	-1.9811	-2.7631e-10
104405580	rs17101944	1.63664e-11	-0.999128	-0.806129	1.36486e-06	-1.48405	-0.92777
104405651	rs7148877	5.0017e-11	0.611192	-1.29932	8.51518e-07	-1.59385	-1.28976
104405991	rs192594196	3.038e-11	-2.08776e-10	-1.1867	4.97745e-06	-2.08776e-10	-1.11796
104406363	rs17095279	1.60068e-11	-1.02507	-0.802403	1.3442e-06	-1.50262	-0.924454
104406436	rs1309320	9.90378e-11	1.28247	-1.28745	1.01106e-06	-1.377	-1.33487
104406627	rs1187448	5.06376e-10	2.99411	-1.36732	9.61947e-06	0.875037	-1.33412
104406714	rs2295662	3.11872e-11	-1.16048	-2.7631e-10	3.23013e-06	-1.55035	-2.7631e-10
104407243	rs35337422	3.75406e-11	-0.975064	-2.7631e-10	2.44553e-06	-1.82861	-2.7631e-10
104407550	rs2295661	1.46524e-11	-1.09978	-0.816102	1.2595e-06	-1.55552	-0.936639
104407788	rs78523783	1.77222e-11	-1.72567	-2.7631e-10	6.19748e-06	-0.89873	-2.7631e-10
104407903	rs17101950	1.51948e-11	-1.07018	-0.809355	1.29379e-06	-1.53466	-0.93064
104408138	rs117763426	1.64479e-10	-2.08776e-10	0.502298	2.26411e-05	-2.08776e-10	0.396894
104408182	rs76103691	2.64386e-11	-1.32566	-2.7631e-10	2.86955e-06	-1.66872	-2.7631e-10
104408368	rs17101951	1.51948e-11	-1.07018	-0.809355	1.29379e-06	-1.53466	-0.93064
104408956	rs17101952	1.56339e-11	-1.04492	-0.806129	1.32095e-06	-1.51675	-0.92777
104409076	rs17101953	1.53236e-11	-1.06496	-0.806129	1.3023e-06	-1.53097	-0.92777
104409174	rs17101955	1.52439e-11	-1.07018	-0.806129	1.2975e-06	-1.53466	-0.92777
104409277	rs116853391	1.496e-11	-1.8951	-2.7631e-10	3.56839e-06	-1.45076	-2.7631e-10
104409375	rs76558986	1.51456e-11	-1.08997	-0.792812	1.29479e-06	-1.54862	-0.915912
104409759	rs4906389	2.18582e-11	-0.136308	-1.3796	9.18502e-07	-1.78449	-1.0234
104409769	rs75859988	1.52933e-11	-1.07018	-0.802894	1.30125e-06	-1.53466	-0.924891
104409866	rs186380936	2.92191e-11	-2.08776e-10	-1.22566	4.65075e-06	-2.08776e-10	-1.18584
104409896	rs1187446	6.2084e-10	3.19359	-1.363	1.11407e-05	1.02684	-1.33911
104409989	rs118015906	4.42368e-11	-0.810929	-2.7631e-10	2.61132e-06	-1.76302	-2.7631e-10
104410305	rs17101957	1.67258e-10	1.77204	-1.25299	6.24926e-06	0.204579	-1.09499
104410535	rs117542394	3.69559e-11	-1.54051	0.549748	3.37081e-06	-1.82476	0.317037
104410578	rs17101959	1.5108e-11	-1.10955	-0.775713	1.29673e-06	-1.56236	-0.900663
104411347	rs28592598	2.18766e-11	-0.136308	-1.37876	9.22977e-07	-1.78449	-1.01854
104411366	rs144711984	2.68652e-11	-2.08776e-10	-1.30966	4.29871e-06	-2.08776e-10	-1.26456
104411912	rs11160773	2.18582e-11	-0.136308	-1.3796	9.18502e-07	-1.78449	-1.0234
104412137	rs12147460	5.18117e-11	0.636898	-1.28977	8.52041e-07	-1.58368	-1.29931
104412198	rs76927049	1.54143e-11	-1.09978	-0.765409	1.31771e-06	-1.55552	-0.891461
104412486	rs113426103	1.55082e-11	-1.0801	-0.779019	1.31995e-06	-1.54166	-0.903614
104413455	rs7143682	6.11177e-10	3.17668	-1.36179	1.06604e-05	0.984409	-1.34074
104413543	rs10131031	2.81828e-11	-1.26177	-2.7631e-10	3.00213e-06	-1.62355	-2.7631e-10
104413634	rs148052892	1.52122e-11	-1.12	-0.758382	1.30736e-06	-1.56968	-0.885181
104413670	rs112399207	1.4933e-11	-1.13853	-0.758382	1.29058e-06	-1.5826	-0.885181
104413705	rs113602427	1.56112e-11	-1.0801	-0.772398	1.32778e-06	-1.54166	-0.897704
104413710	rs10131231	2.31319e-11	-1.45928	-2.7631e-10	2.61908e-06	-1.76005	-2.7631e-10
104413885	rs7144813	1.61252e-11	-0.446538	-1.37357	9.61367e-07	-1.84987	-0.912406
104413948	rs111675707	1.56112e-11	-1.0801	-0.772398	1.32778e-06	-1.54166	-0.897704
104413982	rs12886010	2.54932e-11	0.0166662	-1.37874	9.68179e-07	-1.7368	-1.01841
104414297	rs74457460	1.78061e-10	-2.08776e-10	0.581637	2.44784e-05	-2.08776e-10	0.47492
104414880	rs144004425	2.5326e-11	-2.08776e-10	-1.36866	3.8083e-06	-2.08776e-10	-1.38569
104415350	rs28439019	2.52966e-11	-1.36982	-2.7631e-10	2.78282e-06	-1.69941	-2.7631e-10
104416073	rs112403408	1.66955e-11	-1.04492	-0.740433	1.40074e-06	-1.51675	-0.869121
104416118	rs113179546	1.66955e-11	-1.04492	-0.740433	1.40074e-06	-1.51675	-0.869121
104416264	rs112881996	1.652e-11	-1.05548	-0.740433	1.39027e-06	-1.52425	-0.869121
104416487	rs112489758	1.69421e-11	-1.01971	-0.750969	1.41274e-06	-1.49879	-0.878552
104416949	rs78157327	1.6921e-11	-1.03526	-0.736674	1.41515e-06	-1.50988	-0.865754
104417180	rs12883364	7.44707e-12	-1.29532	-1.29735	3.02812e-06	-0.426648	-1.18828
104417349	rs78463760	1.6662e-11	-1.04011	-0.74724	1.39699e-06	-1.51334	-0.875215
104417430	rs117527857	3.28883e-11	-2.08776e-10	-1.10737	5.0605e-06	-2.08776e-10	-1.10141
104417436	rs116946683	2.48068e-11	-2.08776e-10	-1.38937	3.80119e-06	-2.08776e-10	-1.38756
104418252	rs112563511	2.00903e-11	-0.870781	-0.72947	1.60433e-06	-1.39087	-0.859298
104418858	rs140956280	1.79905e-11	-0.988072	-0.722573	1.37394e-06	-1.55207	-0.853114
104419196	rs112560328	1.63808e-11	-1.07491	-0.72947	1.38482e-06	-1.538	-0.859298
104419234	rs182617360	2.76196e-11	-2.08776e-10	-1.28196	4.44774e-06	-2.08776e-10	-1.23048
104419415	rs79683637	2.56507e-11	-1.35592	-2.7631e-10	2.8097e-06	-1.68979	-2.7631e-10
104419872	rs111902032	1.7012e-11	-1.01933	-0.74724	1.41785e-06	-1.49852	-0.875215
104420020	rs72712884	5.36443e-11	0.645958	-1.26407	8.1485e-07	-1.60672	-1.3209
104420170	rs12890969	2.43479e-11	-0.0276484	-1.38039	9.43771e-07	-1.75261	-1.02813
104420343	rs77073930	1.66955e-11	-1.04492	-0.740433	1.40074e-06	-1.51675	-0.869121
104420506	rs7154082	2.43479e-11	-0.0276484	-1.38039	9.43771e-07	-1.75261	-1.02813
104420534	rs75010526	1.65285e-11	-1.05497	-0.740433	1.39078e-06	-1.52389	-0.869121
104421090	rs138684874	2.54185e-11	-2.08776e-10	-1.36501	3.79329e-06	-2.08776e-10	-1.38964
104421478	rs146908650	2.8429e-11	-2.08776e-10	-1.25308	4.6049e-06	-2.08776e-10	-1.19575
104421487	rs139320641	6.38793e-09	4.16168	-2.7631e-10	7.60009e-05	1.60787	-2.7631e-10
104421850	rs78663513	1.64373e-11	-1.07491	-0.726026	1.38911e-06	-1.538	-0.856211
104421944	rs74369471	1.65873e-11	-1.05019	-0.74166	1.39106e-06	-1.5205	-0.87231
104422116	rs117532470	2.48221e-11	-1.38875	-2.7631e-10	2.74683e-06	-1.71242	-2.7631e-10
104422552	rs112335939	1.65723e-11	-1.07018	-0.722573	1.39808e-06	-1.53466	-0.853114
104422768	rs138269732	1.67542e-11	-1.05019	-0.73165	1.40704e-06	-1.5205	-0.860887
104422953	rs79290381	1.61711e-11	-1.81726	-2.7631e-10	2.16448e-06	-1.95069	-2.7631e-10
104423079	rs146085975	2.67775e-11	-2.08776e-10	-1.31293	4.28116e-06	-2.08776e-10	-1.26865
104423081	rs76211075	2.1687e-11	-1.52378	-2.7631e-10	2.51084e-06	-1.80226	-2.7631e-10
104423386	rs74985038	1.66356e-11	-1.07018	-0.718765	1.40286e-06	-1.53466	-0.849698
104423431	rs4906391	1.98199e-11	-0.228639	-1.38516	8.50368e-07	-1.82382	-1.06114
104423505	rs79164905	1.67807e-11	-1.06496	-0.715294	1.41244e-06	-1.53097	-0.846584
104423606	rs75856672	1.67908e-11	-1.05019	-0.72947	1.40928e-06	-1.5205	-0.859298
104423676	rs79208987	2.38534e-11	-1.42856	-2.7631e-10	2.67351e-06	-1.73948	-2.7631e-10
104424175	rs75510510	1.66356e-11	-1.07018	-0.718765	1.40286e-06	-1.53466	-0.849698
104424208	rs10149351	1.94111e-11	-0.250063	-1.38458	8.48602e-07	-1.8305	-1.05653
104424391	rs79996715	1.67807e-11	-1.06496	-0.715294	1.41244e-06	-1.53097	-0.846584
104424405	rs10149630	2.02518e-11	-0.207082	-1.38516	8.56186e-07	-1.817	-1.06114
104424538	rs75812704	1.69493e-11	-1.05497	-0.715294	1.42248e-06	-1.52389	-0.846584
104424583	rs10149734	7.13537e-11	0.939243	-1.27208	9.13624e-07	-1.49879	-1.31442
104424643	rs76544348	2.39097e-11	-1.4262	-2.7631e-10	2.67776e-06	-1.73789	-2.7631e-10
104424966	rs117316063	1.50876e-11	-1.88661	-2.7631e-10	3.73439e-06	-1.40529	-2.7631e-10
104425062	rs76314682	1.68392e-11	-1.06496	-0.711815	1.41686e-06	-1.53097	-0.843461
104425302	rs75163089	1.68392e-11	-1.06496	-0.711815	1.41686e-06	-1.53097	-0.843461
104425386	rs79721152	1.68392e-11	-1.06496	-0.711815	1.41686e-06	-1.53097	-0.843461
104425665	rs74390269	1.68392e-11	-1.06496	-0.711815	1.41686e-06	-1.53097	-0.843461
104426062	rs117582318	2.95204e-11	-1.21541	-2.7631e-10	3.10373e-06	-1.59027	-2.7631e-10
104426276	rs77106665	1.68028e-11	-1.77894	-2.7631e-10	2.20949e-06	-1.93011	-2.7631e-10
104426360	rs76023673	4.11033e-11	-2.08776e-10	-0.884397	6.41011e-06	-2.08776e-10	-0.864997
104426373	rs141925273	3.23064e-11	-2.08776e-10	-1.12522	5.01155e-06	-2.08776e-10	-1.11113
104426424	rs117325121	1.69039e-11	-1.06496	-0.707978	1.42175e-06	-1.53097	-0.840015
104426478	rs75456343	1.69845e-11	-1.06021	-0.707978	1.42654e-06	-1.5276	-0.840015
104426500	rs117865319	1.69039e-11	-1.06496	-0.707978	1.42175e-06	-1.53097	-0.840015
104427096	rs78917841	1.69632e-11	-1.06496	-0.70448	1.42622e-06	-1.53097	-0.836874
104427254	rs4900604	4.89999e-11	0.535745	-1.24441	7.60979e-07	-1.66179	-1.33423
104427272	rs74375444	2.67482e-11	-2.08776e-10	-1.31402	4.27529e-06	-2.08776e-10	-1.27002
104428080	rs79264610	1.69493e-11	-1.05497	-0.715294	1.42248e-06	-1.52389	-0.846584
104428159	rs76175323	1.69632e-11	-1.06496	-0.70448	1.42622e-06	-1.53097	-0.836874
104428411	rs75042722	2.63256e-11	-1.32995	-2.7631e-10	2.86096e-06	-1.67171	-2.7631e-10
104428576	rs8021692	5.56057e-10	3.07704	-1.35666	9.82108e-06	0.90867	-1.34701
104428652	rs147798944	1.38507e-11	-1.97215	-2.7631e-10	2.06837e-06	-1.99611	-2.7631e-10
104428749	rs72712889	7.38603e-11	0.968398	-1.26671	8.93821e-07	-1.51651	-1.31861
104429226	rs10131792	1.57012e-11	-0.978808	-0.867942	1.1646e-06	-1.46944	-1.10105
104429340	rs77580572	1.73735e-11	-1.04492	-0.700623	1.45166e-06	-1.51675	-0.833409
104429902	rs28574832	4.91456e-11	0.535745	-1.24144	7.59599e-07	-1.66179	-1.33605
104429918	rs75530420	1.69632e-11	-1.06496	-0.70448	1.42622e-06	-1.53097	-0.836874
104430042	rs28505294	1.93696e-11	-0.250063	-1.38672	8.33263e-07	-1.8305	-1.07477
104430507	rs112888453	1.72822e-11	-1.05019	-0.700623	1.44624e-06	-1.5205	-0.833409
104430841	rs8003075	1.93696e-11	-0.250063	-1.38672	8.33263e-07	-1.8305	-1.07477
104431009	rs57827261	2.25564e-11	-1.48447	-2.7631e-10	5.32445e-06	-1.05056	-2.7631e-10
104431505	rs148096739	2.31182e-10	0.842721	-2.7631e-10	1.5078e-05	-0.00963599	-2.7631e-10
104432489	rs142881827	4.29595e-11	-0.840227	-2.7631e-10	2.62674e-06	-1.75713	-2.7631e-10
104432733	rs28542749	1.45981e-11	-0.999757	-0.919841	1.10412e-06	-1.4845	-1.13932
104433239	rs59945383	2.63865e-11	-1.32763	-2.7631e-10	2.8656e-06	-1.6701	-2.7631e-10
104433904	rs117057748	5.14647e-11	-2.08776e-10	-0.659591	1.01201e-05	-2.08776e-10	-0.408344
104434204	rs4900605	4.84818e-11	0.51306	-1.23236	7.49412e-07	-1.67003	-1.34131
104434237	rs143217192	2.48149e-11	-1.38904	-2.7631e-10	2.19431e-06	-1.93701	-2.7631e-10
104434301	rs4906392	7.34646e-11	0.968398	-1.27208	8.97578e-07	-1.51651	-1.31442
104435586	rs75959599	1.7044e-11	-1.06021	-0.70448	1.43103e-06	-1.5276	-0.836874
104435603	rs74848279	1.69039e-11	-1.06496	-0.707978	1.42175e-06	-1.53097	-0.840015
104435767	rs118150615	2.83723e-11	-2.08776e-10	-1.25507	4.59395e-06	-2.08776e-10	-1.19813
104436161	rs113164277	1.67366e-11	-1.07491	-0.707978	1.41179e-06	-1.538	-0.840015
104436211	rs375527541	3.91268e-11	-2.08776e-10	-0.933679	5.04844e-06	-2.08776e-10	-1.10379
104436520	rs58557120	2.69047e-11	-1.30818	-2.7631e-10	2.90498e-06	-1.65645	-2.7631e-10
104436825	rs76660542	1.69845e-11	-1.06021	-0.707978	1.42654e-06	-1.5276	-0.840015
104436931	rs11851097	7.41785e-11	0.978069	-1.27208	8.75984e-07	-1.54086	-1.31442
104437065	rs78779813	1.69845e-11	-1.06021	-0.707978	1.42654e-06	-1.5276	-0.840015
104437323	rs117407811	1.76289e-11	-1.01483	-0.716117	1.46265e-06	-1.4953	-0.847322
104437324	rs117840167	2.23464e-11	-1.08808	-0.405741	1.9306e-06	-1.54729	-0.517754
104437360	rs182891128	2.75133e-11	-2.08776e-10	-1.28582	4.42693e-06	-2.08776e-10	-1.23517
104437390	rs111954515	1.72157e-11	-1.05019	-0.70448	1.44124e-06	-1.5205	-0.836874
104437497	rs146868726	6.32892e-11	-2.08776e-10	-0.452771	1.09787e-05	-2.08776e-10	-0.326918
104437511	rs11160774	7.02815e-11	1.01907	-1.36705	2.21965e-06	-0.591022	-1.3345
104437610	rs111423388	1.43013e-11	-1.04492	-0.895221	1.20297e-06	-1.51675	-1.02133
104437884	rs78954774	2.3204e-11	-1.45616	-2.7631e-10	2.2474e-06	-1.9131	-2.7631e-10
104437895	rs77494770	1.73145e-11	-1.04011	-0.708829	1.44593e-06	-1.51334	-0.84078
104438289	rs111627092	1.73145e-11	-1.04011	-0.708829	1.44593e-06	-1.51334	-0.84078
104438311	rs111289020	1.73145e-11	-1.04011	-0.708829	1.44593e-06	-1.51334	-0.84078
104438512	rs112304824	1.53019e-11	-1.41047	-0.462038	1.45176e-06	-1.77939	-0.570704
104439190	rs75241472	1.73145e-11	-1.04011	-0.708829	1.44593e-06	-1.51334	-0.84078
104439386	rs11623042	2.30994e-11	-0.0773714	-1.38331	9.01104e-07	-1.77983	-1.04718
104439689	rs74913926	2.79532e-11	-1.26995	-2.7631e-10	2.98467e-06	-1.62938	-2.7631e-10
104439715	rs192313577	1.73001e-11	-1.74977	-2.7631e-10	4.77643e-06	-1.15918	-2.7631e-10
104440029	rs8008510	8.97486e-11	1.13474	-1.23822	9.07814e-07	-1.45692	-1.36267
104440382	rs8009349	8.78199e-11	1.16209	-1.28729	9.76357e-07	-1.44551	-1.30129
104440655	rs75505606	1.7381e-11	-1.04011	-0.704996	1.45092e-06	-1.51334	-0.837338
104440785	rs76821815	2.73685e-11	-1.29109	-2.7631e-10	2.94023e-06	-1.64438	-2.7631e-10
104440968	rs75045589	1.72675e-11	-1.05019	-0.701476	1.44685e-06	-1.5205	-0.832988
104441122	rs113430396	1.72977e-11	-1.04492	-0.704996	1.44597e-06	-1.51675	-0.837338
104441143	rs77303334	1.78198e-11	-1.72017	-2.7631e-10	6.26605e-06	-0.887726	-2.7631e-10
104441483	rs138610062	2.7561e-11	-2.08776e-10	-1.28408	4.43629e-06	-2.08776e-10	-1.23305
104441981	rs79430291	1.38614e-11	-1.97138	-2.7631e-10	2.64415e-06	-1.75052	-2.7631e-10
104442313	rs115204770	2.79138e-11	-1.27137	-2.7631e-10	2.98168e-06	-1.63039	-2.7631e-10
104442736	rs113675183	1.74991e-11	-1.02951	-0.708829	1.4569e-06	-1.50578	-0.84078
104442877	rs145444016	1.53195e-11	-1.87136	-2.7631e-10	3.29128e-06	-1.5316	-2.7631e-10
104443117	rs2887389	1.9044e-11	-0.273325	-1.38041	8.71945e-07	-1.83168	-1.02823
104443771	rs185148301	1.67884e-11	-1.7798	-2.7631e-10	4.92895e-06	-1.12775	-2.7631e-10
104444165	rs76593005	2.34841e-11	-1.08419	-0.359974	2.02119e-06	-1.54455	-0.47464
104445145	rs79579617	1.76168e-11	-1.01933	-0.712304	1.46295e-06	-1.49852	-0.8439
104445245	rs78503788	1.74384e-11	-1.02951	-0.712304	1.45236e-06	-1.50578	-0.8439
104445307	rs78004895	2.23187e-11	-1.09911	-0.395946	1.93343e-06	-1.55505	-0.508533
104446209	rs8022833	7.36817e-11	0.996163	-1.2969	9.28377e-07	-1.50528	-1.29191
104446309	rs11625083	2.37378e-11	-0.0555522	-1.37787	9.38888e-07	-1.77243	-1.0135
104446416	rs58289480	4.87522e-11	0.561072	-1.27481	7.84922e-07	-1.65252	-1.31253
104446646	rs139705157	1.58099e-11	-1.83985	-2.7631e-10	2.50748e-06	-1.8036	-2.7631e-10
104446704	rs60532123	2.35863e-11	-1.43982	-2.7631e-10	2.65334e-06	-1.74705	-2.7631e-10
104447397	rs1957517	7.54143e-11	1.02406	-1.30155	9.43596e-07	-1.49392	-1.28701
104447711	rs10144271	1.50039e-11	-0.978808	-0.91337	1.12619e-06	-1.46944	-1.13459
104447833	rs76622850	3.35242e-11	-1.08822	-2.7631e-10	4.01783e-06	-1.33213	-2.7631e-10
104448221	rs4906395	2.1188e-11	-0.185392	-1.36166	1.06068e-06	-1.81005	-0.853912
104448332	rs74818012	2.56221e-11	-1.35703	-2.7631e-10	2.80753e-06	-1.69057	-2.7631e-10
104448435	rs34964872	5.15529e-10	3.00981	-1.36511	9.40079e-06	0.857842	-1.33992
104449111	rs146509234	2.568e-11	-1.35477	-2.7631e-10	2.81193e-06	-1.689	-2.7631e-10
104449226	rs116875686	2.568e-11	-1.35477	-2.7631e-10	2.81193e-06	-1.689	-2.7631e-10
104449646	rs118014996	1.34923e-11	-1.99837	-2.7631e-10	2.27848e-06	-1.89937	-2.7631e-10
104450268	rs147120448	1.73622e-11	-1.01895	-0.72724	1.44387e-06	-1.49824	-0.857299
104450892	rs34288430	4.67682e-10	2.91136	-1.36406	8.66212e-06	0.783612	-1.34752
104450972	rs10139271	2.04152e-11	-0.207082	-1.37712	9.05067e-07	-1.817	-1.00562
104451130	rs10139483	2.03818e-11	-0.207082	-1.37876	8.93452e-07	-1.817	-1.01854
104451143	rs11847797	4.80283e-11	0.561072	-1.28977	7.95366e-07	-1.65252	-1.29931
104451318	rs149384966	3.51173e-11	-2.08776e-10	-1.04179	5.65689e-06	-2.08776e-10	-0.989997
104451432	rs4906396	4.80283e-11	0.561072	-1.28977	7.95366e-07	-1.65252	-1.29931
104451483	rs144725218	2.57382e-11	-1.35251	-2.7631e-10	2.81635e-06	-1.68743	-2.7631e-10
104452045	rs55866217	1.51988e-10	1.30469	-0.881373	1.41999e-05	0.379715	-0.449355
104452275	rs75900934	3.90666e-11	-0.935218	-2.7631e-10	3.61451e-06	-1.43792	-2.7631e-10
104452335	rs76086712	2.94433e-11	-2.08776e-10	-1.21802	4.73597e-06	-2.08776e-10	-1.16769
104452405	rs10143030	4.67134e-11	0.535745	-1.2922	7.89873e-07	-1.66179	-1.29697
104452640	rs10143389	4.96484e-11	0.59668	-1.2922	7.79458e-07	-1.67506	-1.29697
104452755	rs45540638	2.98736e-11	-1.20351	-2.7631e-10	3.13053e-06	-1.58167	-2.7631e-10
104452836	rs111649715	1.75401e-11	-1.00876	-0.72724	1.45444e-06	-1.49095	-0.857299
104453162	rs61248168	4.6421e-11	0.535745	-1.29848	7.95032e-07	-1.66179	-1.29046
104453203	rs143384074	1.66778e-10	1.35733	-0.841151	1.56794e-05	0.424414	-0.394936
104453551	rs74883044	4.07408e-11	-0.893256	-2.7631e-10	2.81002e-06	-1.68968	-2.7631e-10
104453601	rs74791876	1.77408e-11	-0.993622	-0.731	1.46537e-06	-1.4801	-0.86067
104453824	rs79867033	2.7571e-11	-1.28372	-2.7631e-10	3.40476e-06	-1.4977	-2.7631e-10
104453989	rs12436665	1.76608e-10	1.43058	-0.857136	1.63314e-05	0.486718	-0.416499
104454851	rs28545507	1.53466e-11	-0.92549	-0.944099	1.14462e-06	-1.43085	-1.15695
104455273	rs12880022	2.40689e-11	-1.41957	-2.7631e-10	3.2328e-06	-1.54952	-2.7631e-10
104455337	rs117327469	3.22074e-11	-2.08776e-10	-1.12829	7.07408e-06	-2.08776e-10	-0.766434
104455385	rs76723801	3.02654e-11	-1.19048	-2.7631e-10	3.16026e-06	-1.57222	-2.7631e-10
104455825	rs55735983	1.43914e-11	-1.93385	-2.7631e-10	2.0984e-06	-1.9817	-2.7631e-10
104456023	rs77840443	1.77368e-11	-0.983305	-0.74154	1.4624e-06	-1.47268	-0.870112
104456308	rs117762589	2.48059e-11	-2.08776e-10	-1.38941	3.88055e-06	-2.08776e-10	-1.3669
104456542	rs117061981	2.82747e-11	-2.08776e-10	-1.25852	4.5751e-06	-2.08776e-10	-1.20224
104456608	rs77111775	2.99409e-11	-1.20126	-2.7631e-10	2.73536e-06	-1.71661	-2.7631e-10
104456685	rs76358946	2.58879e-11	-1.04398	-0.302735	2.19494e-06	-1.51608	-0.420636
104457195	rs1957518	4.67706e-11	0.535745	-1.29098	7.88938e-07	-1.66179	-1.29815
104457995	rs11624560	1.34918e-11	-1.99841	-2.7631e-10	3.25977e-06	-1.54121	-2.7631e-10
104458229	rs113023237	3.85787e-11	-0.947785	-2.7631e-10	2.73106e-06	-1.71818	-2.7631e-10
104458726	rs77851299	3.05081e-11	-1.18249	-2.7631e-10	3.17866e-06	-1.56641	-2.7631e-10
104458881	rs77520878	3.03517e-11	-1.18763	-2.7631e-10	3.1668e-06	-1.57015	-2.7631e-10
104459075	rs142487594	1.06856e-10	-2.08776e-10	0.0709919	2.3405e-05	-2.08776e-10	0.430075
104459186	rs183253397	3.7657e-11	-2.08776e-10	-0.971967	6.88981e-06	-2.08776e-10	-0.792828
104459452	rs7143936	4.90362e-10	2.92694	-1.33228	7.76428e-06	0.716769	-1.39011
104460238	rs76242853	1.76774e-11	-0.982572	-0.745627	1.45783e-06	-1.47215	-0.873771
104460436	rs76188495	2.14287e-11	-1.53575	-2.7631e-10	4.34487e-06	-1.25388	-2.7631e-10
104461323	rs76012617	1.74589e-11	-0.987963	-0.752675	1.44306e-06	-1.47603	-0.880078
104461494	rs10132127	6.73522e-11	0.916008	-1.30656	9.08658e-07	-1.53749	-1.28117
104461554	rs10132153	6.90565e-11	0.943522	-1.30908	9.21116e-07	-1.52651	-1.27853
104461821	rs117615164	3.39736e-11	-1.0749	-2.7631e-10	3.44065e-06	-1.48721	-2.7631e-10
104461850	rs74822581	3.01881e-11	-1.19304	-2.7631e-10	3.15439e-06	-1.57408	-2.7631e-10
104462830	rs8014546	4.57361e-11	0.487978	-1.26558	7.58841e-07	-1.67906	-1.31978
104463403	rs111450956	1.83699e-11	-0.930418	-0.759354	1.4954e-06	-1.43443	-0.88605
104463525	rs72712900	5.11574e-11	0.487978	-1.15356	7.18692e-07	-1.67906	-1.37414
104463775	rs4906397	6.29266e-11	0.706384	-1.1649	7.12004e-07	-1.69301	-1.36953
104464364	rs55938939	6.56207e-11	0.706384	-1.12298	7.03936e-07	-1.69301	-1.38093
104464389	rs79988609	3.59336e-11	-2.08776e-10	-1.01881	5.13749e-06	-2.08776e-10	-1.08631
104464800	rs11625697	4.67148e-10	2.81386	-1.2677	7.72621e-06	0.710337	-1.38859
104464809	rs10142229	1.40606e-11	-1.03128	-0.925832	1.0748e-06	-1.50704	-1.14369
104465177	rs2005081	4.525e-10	2.77949	-1.26519	7.5276e-06	0.684566	-1.38886
104465198	rs113306744	2.46231e-11	-0.972242	-0.424561	2.05998e-06	-1.46471	-0.535466
104465223	rs45487593	2.09042e-11	-1.56054	-2.7631e-10	2.07624e-06	-1.99231	-2.7631e-10
104465418	rs4906399	6.52375e-11	0.680616	-1.10307	6.95609e-07	-1.70163	-1.38421
104465476	rs117773808	1.44072e-11	-1.93276	-2.7631e-10	2.07108e-06	-1.9948	-2.7631e-10
104467171	rs7160557	2.28498e-11	-0.0958062	-1.37574	6.90851e-07	-1.84712	-1.24558
104467286	rs113944501	1.84591e-11	-0.93594	-0.748988	1.50329e-06	-1.43844	-0.876779
104467648	rs142879959	1.57072e-11	-1.84637	-2.7631e-10	4.29011e-06	-1.26656	-2.7631e-10
104467679	rs61319604	1.04245e-10	1.14588	-1.09963	8.0633e-07	-1.55354	-1.3846
104468014	rs150526957	1.69184e-11	-1.77208	-2.7631e-10	4.73622e-06	-1.16763	-2.7631e-10
104468545	rs72714904	1.0603e-10	1.14588	-1.08264	8.04655e-07	-1.55354	-1.38668
104468630	rs111907699	2.63568e-11	-0.940717	-0.388045	2.1812e-06	-1.44191	-0.501091
104468823	rs143898210	2.04071e-09	3.02057	-2.7631e-10	3.66981e-05	0.879853	-2.7631e-10
104469503	rs183380385	2.99759e-11	-2.08776e-10	-1.20009	4.90078e-06	-2.08776e-10	-1.13348
104469543	rs10135296	1.07377e-10	1.14588	-1.07002	8.03684e-07	-1.55354	-1.38788
104469692	rs11623115	1.36529e-11	-1.98654	-2.7631e-10	4.14228e-06	-1.30163	-2.7631e-10
104469804	rs11623061	6.10744e-12	-1.46163	-1.32935	2.64575e-06	-0.51652	-1.2334
104469932	rs78035796	1.8086e-11	-0.91432	-0.791026	1.47085e-06	-1.42271	-0.914321
104470312	rs8010286	6.81027e-11	0.654974	-1.03444	6.85809e-07	-1.71013	-1.3899
104470686	rs28391043	6.68667e-11	0.632004	-1.02979	6.8058e-07	-1.71767	-1.39002
104470957	rs139029533	1.67013e-11	-0.7895	-0.995497	1.28878e-06	-1.37495	-1.09423
104471011	rs141466244	3.17702e-11	-2.08776e-10	-1.14196	5.24001e-06	-2.08776e-10	-1.06655
104471120	rs9671921	2.31159e-11	-0.0958062	-1.36416	6.70706e-07	-1.84712	-1.27518
104471165	rs78367570	1.6887e-11	-1.77394	-2.7631e-10	2.61698e-06	-1.76085	-2.7631e-10
104471857	rs12147828	1.06758e-10	1.11773	-1.04765	7.94069e-07	-1.56409	-1.38937
104471858	rs45523439	1.82262e-11	-0.940949	-0.756679	1.48756e-06	-1.44207	-0.883659
104471965	rs12147936	6.71822e-11	0.632004	-1.02508	6.8048e-07	-1.71767	-1.39016
104472258	rs78867080	2.28361e-11	-1.47214	-2.7631e-10	4.7074e-06	-1.17374	-2.7631e-10
104472756	rs79402943	3.14007e-11	-1.15366	-2.7631e-10	3.24629e-06	-1.54536	-2.7631e-10
104473253	rs4900607	2.36044e-11	-0.0817931	-1.35726	6.64513e-07	-1.84315	-1.28843
104473572	rs181306620	2.75196e-11	-2.08776e-10	-1.28559	4.42816e-06	-2.08776e-10	-1.23489
104473744	rs12100528	1.18537e-10	1.19973	-1.02499	8.18441e-07	-1.53314	-1.39009
104474239	rs11160775	7.7504e-12	-1.93536	-0.617381	9.64861e-07	-1.99083	-0.767818
104474368	rs11622617	6.48268e-12	-1.41645	-1.3149	2.91578e-06	-0.442072	-1.21066
104475034	rs4906401	1.10191e-10	1.11773	-1.016	7.93428e-07	-1.56409	-1.39018
104476387	rs11160777	1.56049e-10	1.39996	-0.950272	8.88315e-07	-1.46362	-1.37768
104476725	rs4906402	1.28939e-10	1.28187	-1.02302	8.20983e-07	-1.53	-1.39012
104476776	rs8004769	6.21149e-12	-1.45022	-1.32386	2.71992e-06	-0.497607	-1.22466
104477694	rs79744652	3.40864e-11	-1.07159	-2.7631e-10	3.46157e-06	-1.48115	-2.7631e-10
104477878	rs28522352	6.55962e-11	0.595946	-1.01291	7.10263e-07	-1.67516	-1.38983
104478740	rs11160778	2.83621e-11	0.0973371	-1.35277	6.92232e-07	-1.79478	-1.29593
104479024	rs11851441	6.80047e-11	0.606602	-0.987511	6.75183e-07	-1.72592	-1.38972
104479301	rs12895187	2.90818e-11	0.122395	-1.35277	6.97697e-07	-1.78692	-1.29593
104479732	rs11628958	2.05559e-10	2.1014	-1.37616	9.34353e-05	3.19135	-1.37695
104479833	rs11851723	7.02288e-11	0.633828	-0.982556	6.65532e-07	-1.7405	-1.38954
104480048	rs142870007	2.47892e-11	-2.08776e-10	-1.39008	3.8245e-06	-2.08776e-10	-1.38145
104480071	rs72635195	2.6473e-11	-2.08776e-10	-1.32436	4.63729e-06	-2.08776e-10	-1.18874
104480857	rs7145703	2.85927e-11	0.0973371	-1.34467	6.84093e-07	-1.79478	-1.30775
104481083	rs11160779	6.6646e-11	0.58642	-0.987511	6.76286e-07	-1.72429	-1.38972
104481348	rs146748041	1.78614e-11	-1.71785	-2.7631e-10	3.95368e-06	-1.34823	-2.7631e-10
104481957	rs12889168	5.29516e-10	2.81386	-1.14238	7.80438e-06	0.710337	-1.37852
104482637	rs11628717	2.79222e-11	0.0746844	-1.34575	6.80303e-07	-1.8018	-1.30629
104482674	rs7158223	1.12336e-10	1.11773	-0.996721	7.9357e-07	-1.56409	-1.39
104482874	rs72714909	6.49816e-11	0.556174	-0.982556	6.6449e-07	-1.74207	-1.38954
104484346	rs34317359	5.90625e-12	-1.49513	-1.32935	2.50164e-06	-0.572527	-1.2334
104484374	rs75227984	3.40108e-11	-2.08776e-10	-1.07381	6.09182e-06	-2.08776e-10	-0.915926
104484646	rs12589669	5.79596e-12	-1.51578	-1.32755	2.42281e-06	-0.607432	-1.23051
104485781	rs112111100	1.7947e-11	-0.887928	-0.825133	1.45466e-06	-1.40344	-0.944662
104485969	rs74089113	2.53144e-11	-0.0140689	-1.35504	7.06147e-07	-1.82344	-1.24736
104486251	rs12896676	2.87673e-11	0.0973371	-1.33858	6.80763e-07	-1.79478	-1.31263
104486455	rs61997591	5.80313e-12	-1.51578	-1.32631	2.42758e-06	-0.607432	-1.22854
104487240	rs74089114	4.6804e-11	-0.754517	-2.7631e-10	5.36564e-06	-1.04286	-2.7631e-10
104487400	rs146495380	3.40642e-11	-1.07224	-2.7631e-10	3.44748e-06	-1.48523	-2.7631e-10
104487695	rs77243543	1.79871e-11	-0.935269	-0.775561	1.46872e-06	-1.43795	-0.900528
104487962	rs35804835	6.00102e-12	-1.48408	-1.32448	2.56835e-06	-0.55398	-1.22563
104488633	rs79863141	2.7533e-11	-1.2851	-2.7631e-10	2.95273e-06	-1.64014	-2.7631e-10
104488829	rs118168613	2.16071e-11	-1.52746	-2.7631e-10	2.09624e-06	-1.98272	-2.7631e-10
104489329	rs7156752	2.76645e-11	-1.28033	-2.7631e-10	2.96273e-06	-1.63676	-2.7631e-10
104489377	rs11628540	2.80497e-11	0.0746844	-1.34119	6.77375e-07	-1.8018	-1.3106
104490556	rs117227539	1.3493e-11	-1.99832	-2.7631e-10	2.96629e-06	-1.63556	-2.7631e-10
104490696	rs151193132	3.21701e-11	-2.08776e-10	-1.12945	5.1586e-06	-2.08776e-10	-1.08221
104491479	rs113343758	2.78017e-11	-0.42033	-0.855061	2.01445e-06	-1.05017	-0.972358
104492163	rs77647582	5.64967e-11	-2.08776e-10	-0.566303	1.126e-05	-2.08776e-10	-0.301616
104493629	rs11626960	2.6201e-11	0.00745188	-1.34214	6.66701e-07	-1.82213	-1.30615
104494121	rs28725314	6.36706e-11	0.483947	-0.93071	6.54119e-07	-1.7646	-1.38273
104494563	rs10137997	6.33374e-11	0.483947	-0.935957	6.5406e-07	-1.7646	-1.38283
104494806	rs10149233	6.6748e-11	0.531149	-0.93071	6.63769e-07	-1.74996	-1.38273
104495116	rs80020004	2.64862e-09	3.28131	-2.7631e-10	1.81492e-05	0.175753	-2.7631e-10
104495302	rs75769224	1.71393e-11	-0.966118	-0.792994	1.41412e-06	-1.46029	-0.916074
104496122	rs11621655	1.36267e-11	-1.98845	-2.7631e-10	2.35331e-06	-1.86705	-2.7631e-10
104497198	rs10135338	6.36324e-11	0.508734	-0.956097	6.57528e-07	-1.75695	-1.38519
104497543	rs10135507	6.23932e-11	0.483947	-0.950977	6.52883e-07	-1.7646	-1.38463
104497882	rs1951587	3.18507e-11	-1.13943	-2.7631e-10	3.28036e-06	-1.53492	-2.7631e-10
104498732	rs146863702	3.12281e-11	-1.15917	-2.7631e-10	3.23323e-06	-1.54939	-2.7631e-10
104498837	rs9944058	4.87922e-12	-1.64518	-1.37032	1.83882e-06	-0.727448	-1.3863
104499191	rs2146241	2.62254e-11	0.00745188	-1.34121	6.62643e-07	-1.82213	-1.31226
104499199	rs74533093	1.67548e-11	-0.991775	-0.790027	1.3919e-06	-1.47877	-0.91343
104499467	rs72714917	1.51582e-10	1.11192	-0.691278	5.52493e-07	-1.98725	-1.32893
104499730	rs79095262	3.19334e-11	-1.13683	-2.7631e-10	3.28661e-06	-1.53302	-2.7631e-10
104499904	rs78259611	3.18507e-11	-1.13943	-2.7631e-10	3.28036e-06	-1.53492	-2.7631e-10
104500231	rs76702877	3.18507e-11	-1.13943	-2.7631e-10	3.28036e-06	-1.53492	-2.7631e-10
104500301	rs76761167	3.66743e-11	-0.998409	-2.7631e-10	2.61729e-06	-1.76073	-2.7631e-10
104500773	rs12590854	6.51444e-12	-1.42821	-1.29825	2.84989e-06	-0.461338	-1.21425
104500830	rs9944163	5.89636e-11	0.434751	-0.958318	6.43294e-07	-1.77954	-1.38449
104501699	rs79725992	1.44639e-11	-1.92883	-2.7631e-10	4.16391e-06	-1.29642	-2.7631e-10
104501793	rs77341068	2.54332e-11	-2.08776e-10	-1.36443	4.06658e-06	-2.08776e-10	-1.32007
104501925	rs1951580	3.20164e-11	-1.13424	-2.7631e-10	3.29289e-06	-1.53111	-2.7631e-10
104503033	rs11160780	6.29194e-11	0.51906	-0.977693	6.6295e-07	-1.74741	-1.38652
104503233	rs7156122	1.9431e-11	-0.273556	-1.36006	6.60941e-07	-1.89414	-1.24282
104503628	rs4906408	5.46702e-11	0.434751	-1.03392	6.39751e-07	-1.77954	-1.39001
104503662	rs941946	5.19245e-10	2.71731	-1.06542	7.4122e-06	0.638018	-1.35776
104503679	rs4900608	5.6719e-11	0.434751	-0.997128	6.39852e-07	-1.77954	-1.38986
104504115	rs75429207	1.6717e-11	-0.986716	-0.797344	1.3879e-06	-1.47513	-0.919949
104504119	rs79667722	6.49066e-12	-1.97966	-0.750465	8.69183e-07	-1.98497	-0.8781
104504120	rs117103177	2.08792e-11	-1.56173	-2.7631e-10	5.4724e-06	-1.02315	-2.7631e-10
104504515	rs4906409	5.529e-11	0.434751	-1.02265	6.39703e-07	-1.77954	-1.39009
104504695	rs877009	9.41979e-11	0.954253	-1.00934	7.47473e-07	-1.62375	-1.39018
104504884	rs60558048	2.06673e-11	-1.88026	0.308327	2.29829e-06	-1.96101	0.0703061
104505204	rs143501836	6.06694e-11	-0.495048	-2.7631e-10	5.14609e-06	-1.08464	-2.7631e-10
104505286	rs11626404	5.42214e-10	2.74835	-1.05318	7.61635e-06	0.661242	-1.35382
104505741	rs12589388	2.42325e-11	-0.0556853	-1.35711	6.74522e-07	-1.82691	-1.28971
104505749	rs10144682	4.839e-11	0.346647	-1.06784	6.33885e-07	-1.79029	-1.38846
104505750	rs12589390	2.48247e-11	-0.0315402	-1.35711	6.79416e-07	-1.81968	-1.28971
104506649	rs2273841	2.50528e-10	-2.08776e-10	0.923086	3.85843e-05	-2.08776e-10	0.929972
104506888	rs2273842	2.4229e-11	-0.0608779	-1.35206	6.61866e-07	-1.84198	-1.29359
104507049	rs56231040	5.59364e-10	2.77949	-1.05318	7.79607e-06	0.684566	-1.35382
104507283	rs71417892	1.59553e-11	-1.04238	-0.788323	7.99105e-07	-1.89105	-1.05608
104507386	rs138022605	2.48495e-11	-2.08776e-10	-1.38765	3.80697e-06	-2.08776e-10	-1.38604
104507427	rs6576015	5.38599e-11	-0.614101	-2.7631e-10	6.07118e-06	-0.91932	-2.7631e-10
104507595	rs74587883	2.4814e-11	-2.08776e-10	-1.38908	3.7998e-06	-2.08776e-10	-1.38792
104508227	rs117297305	2.10634e-11	-1.55295	-2.7631e-10	5.86371e-06	-0.95409	-2.7631e-10
104509076	rs11622475	5.86431e-10	2.81386	-1.04029	8.03418e-06	0.710337	-1.3495
104509285	rs184382856	2.87857e-11	-2.08776e-10	-1.24061	4.67354e-06	-2.08776e-10	-1.18096
104509641	rs144656767	1.35451e-11	-1.99446	-2.7631e-10	2.94632e-06	-1.64231	-2.7631e-10
104509840	rs145706775	1.45674e-11	-1.9217	-2.7631e-10	2.17294e-06	-1.94679	-2.7631e-10
104510131	rs75379709	3.67759e-11	-0.995643	-2.7631e-10	3.65119e-06	-1.42782	-2.7631e-10
104510196	rs193096060	1.70333e-11	-1.76532	-2.7631e-10	2.77954e-06	-1.70059	-2.7631e-10
104510267	rs11626034	7.22305e-12	-1.38045	-1.24276	3.4498e-06	-0.383541	-1.10102
104510799	rs11626187	2.19297e-11	-0.156066	-1.35658	6.58938e-07	-1.85398	-1.28602
104511206	rs61997596	1.23333e-10	1.46517	-1.25077	4.79847e-06	-0.0595985	-1.09498
104511295	rs113914334	1.07606e-11	-1.37013	-0.854469	8.29818e-07	-1.93875	-0.970667
104511436	rs11627297	6.46582e-10	2.85809	-0.986872	1.4349e-05	1.27085	-1.33004
104512581	rs8019352	1.09202e-11	-0.956536	-1.25334	5.81368e-06	0.153251	-1.11591
104512887	rs74457519	4.94161e-11	-0.70021	-2.7631e-10	5.62762e-06	-0.995186	-2.7631e-10
104513043	rs12878767	6.27817e-10	2.82863	-0.986872	1.40065e-05	1.24669	-1.33004
104513183	rs111293912	1.08252e-11	-1.36414	-0.854469	8.31361e-07	-1.9369	-0.970667
104513387	rs11160783	1.23216e-11	-0.719829	-1.3693	6.3386e-07	-1.89385	-1.28495
104514123	rs74488408	4.11381e-12	-1.93585	-1.25028	5.63121e-07	-1.99291	-1.30422
104514136	rs60080575	4.30378e-11	-0.838407	-2.7631e-10	4.98617e-06	-1.1162	-2.7631e-10
104514179	rs79028212	1.0822e-11	-1.36414	-0.854762	8.31146e-07	-1.9369	-0.970926
104514248	rs79973736	1.0822e-11	-1.36414	-0.854762	8.31146e-07	-1.9369	-0.970926
104514471	rs12885482	1.20978e-11	-0.755223	-1.35224	6.16713e-07	-1.90381	-1.30242
104514818	rs61244535	4.81194e-11	0.381851	-1.10865	6.28252e-07	-1.80543	-1.38225
104515036	rs147986202	1.50105e-11	-1.89173	-2.7631e-10	3.46941e-06	-1.47889	-2.7631e-10
104515092	rs11623353	7.15131e-12	-1.39145	-1.24174	3.3676e-06	-0.401357	-1.10731
104515373	rs77059054	1.0822e-11	-1.36414	-0.854762	8.31146e-07	-1.9369	-0.970926
104515620	rs78130152	3.02683e-11	-1.19038	-2.7631e-10	3.68315e-06	-1.4191	-2.7631e-10
104516087	rs45471291	2.83291e-11	-1.2566	-2.7631e-10	3.01324e-06	-1.61986	-2.7631e-10
104516108	rs80138579	1.06899e-11	-1.37319	-0.858	8.26452e-07	-1.9397	-0.973791
104516262	rs11160784	1.67069e-11	-0.444679	-1.33999	6.61491e-07	-1.82548	-1.31065
104516419	rs8021647	2.9107e-11	-1.22951	-2.7631e-10	3.5634e-06	-1.45216	-2.7631e-10
104516748	rs8022184	2.85894e-11	-1.24745	-2.7631e-10	3.50997e-06	-1.46726	-2.7631e-10
104517464	rs28644198	5.24641e-11	0.459286	-1.09964	6.48598e-07	-1.77213	-1.38368
104518024	rs11627072	1.74415e-11	-0.405231	-1.3364	6.67441e-07	-1.81215	-1.31503
104518099	rs61451840	2.85349e-11	-1.24936	-2.7631e-10	3.02888e-06	-1.61468	-2.7631e-10
104518299	rs117790310	1.60741e-11	-1.82328	-2.7631e-10	2.15785e-06	-1.95376	-2.7631e-10
104518420	rs45550534	1.01002e-11	-1.39373	-0.894203	7.95529e-07	-1.94588	-1.00574
104518422	rs139997039	2.79453e-11	-1.27024	-2.7631e-10	2.19524e-06	-1.93658	-2.7631e-10
104518453	rs7150461	1.7894e-11	-0.383328	-1.33269	6.69642e-07	-1.80461	-1.31928
104518558	rs77111474	3.28018e-11	-1.11	-2.7631e-10	3.35225e-06	-1.51324	-2.7631e-10
104518625	rs3783312	1.22074e-11	-1.40585	-0.692594	9.87191e-07	-1.94941	-0.786351
104519363	rs7158035	3.46616e-11	-1.05485	-2.7631e-10	4.13437e-06	-1.30354	-2.7631e-10
104519370	rs7157034	2.98899e-11	-1.20297	-2.7631e-10	3.64415e-06	-1.42975	-2.7631e-10
104519582	rs76011736	3.48083e-11	-2.08776e-10	-1.05063	4.99208e-06	-2.08776e-10	-1.11502
104519792	rs11628592	1.75745e-11	-0.405231	-1.3288	6.63323e-07	-1.81215	-1.32122
104519854	rs8020476	2.71883e-11	-1.2977	-2.7631e-10	3.36518e-06	-1.50939	-2.7631e-10
104520878	rs28377615	5.25057e-11	0.459286	-1.09885	6.48521e-07	-1.77213	-1.3838
104521131	rs116071209	2.84543e-11	-1.25219	-2.7631e-10	3.02275e-06	-1.6167	-2.7631e-10
104522035	rs74622518	3.05268e-11	-1.18188	-2.7631e-10	2.14862e-06	-1.95805	-2.7631e-10
104522076	rs117389167	2.96891e-11	-2.08776e-10	-1.20971	4.84622e-06	-2.08776e-10	-1.14467
104522266	rs114008831	2.6163e-11	-2.08776e-10	-1.33614	3.82713e-06	-2.08776e-10	-1.38076
104522384	rs61997610	1.35228e-11	-1.99611	-2.7631e-10	2.88474e-06	-1.66344	-2.7631e-10
104522860	rs74925993	1.38334e-11	-1.9734	-2.7631e-10	2.41712e-06	-1.8403	-2.7631e-10
104523261	rs77699394	3.13877e-11	-1.15407	-2.7631e-10	3.24531e-06	-1.54566	-2.7631e-10
104523839	rs12886745	5.19768e-10	2.68724	-1.03435	7.07667e-06	0.581392	-1.34746
104524536	rs184389753	3.16527e-11	-1.14566	-2.7631e-10	2.38862e-05	0.450429	-2.7631e-10
104525014	rs113096869	4.52153e-11	-0.789052	-2.7631e-10	4.02441e-06	-1.33049	-2.7631e-10
104525166	rs12590911	2.15378e-11	-0.201201	-1.32948	6.06308e-07	-1.90048	-1.32275
104525216	rs12590897	1.54953e-11	-0.517506	-1.34244	5.90751e-07	-1.94096	-1.30828
104525765	rs77814161	2.1864e-11	-0.743716	-0.771929	1.69706e-06	-1.29669	-0.897285
104525888	rs78258378	1.13866e-10	0.134539	-2.7631e-10	3.6657e-06	-1.42385	-2.7631e-10
104526170	rs11160785	5.20323e-11	0.437476	-1.0861	6.38862e-07	-1.78541	-1.38553
104526348	rs117136421	1.35957e-11	-1.99073	-2.7631e-10	2.28123e-06	-1.89816	-2.7631e-10
104527198	rs12050167	5.06321e-10	2.60385	-0.977167	6.85356e-06	0.528153	-1.32626
104527290	rs116965774	4.24165e-11	-0.852948	-2.7631e-10	4.0709e-06	-1.31901	-2.7631e-10
104527656	rs148134658	4.38935e-11	-2.08776e-10	-0.818719	8.26948e-06	-2.08776e-10	-0.610301
104528116	rs75803088	2.31663e-11	-0.672139	-0.785647	1.76904e-06	-1.24291	-0.909526
104528264	rs11624216	1.73885e-11	-0.411913	-1.33277	5.805e-07	-1.9465	-1.32024
104528302	rs34974386	4.01125e-10	2.3708	-0.977017	5.69902e-06	0.34362	-1.3262
104529117	rs11160786	1.8316e-11	-0.363923	-1.32879	5.85174e-07	-1.93423	-1.32449
104529126	rs7141748	5.6396e-11	0.401229	-0.969318	6.33168e-07	-1.79846	-1.38143
104529774	rs10873541	4.65016e-11	-0.761	-2.7631e-10	4.28121e-06	-1.26864	-2.7631e-10
104530124	rs79021368	2.42951e-11	-0.663529	-0.746684	1.91528e-06	-1.23641	-0.836599
104530182	rs76253033	2.43672e-11	-1.40725	-2.7631e-10	2.71237e-06	-1.72505	-2.7631e-10
104530611	rs6576017	1.58424e-11	-0.493731	-1.34407	5.98683e-07	-1.92864	-1.30725
104530843	rs76751057	2.41927e-11	-1.41444	-2.7631e-10	2.69917e-06	-1.72993	-2.7631e-10
104530951	rs6576018	1.52845e-11	-0.531254	-1.34239	5.92658e-07	-1.93655	-1.30946
104531269	rs77103844	2.41927e-11	-1.41444	-2.7631e-10	2.69917e-06	-1.72993	-2.7631e-10
104531714	rs1614875	1.58689e-11	-0.493731	-1.34239	5.9736e-07	-1.92864	-1.30946
104532004	rs183301442	3.14068e-11	-1.15346	-2.7631e-10	3.25778e-06	-1.54183	-2.7631e-10
104532695	rs76731868	2.2088e-11	-1.50545	-2.7631e-10	4.51455e-06	-1.21557	-2.7631e-10
104533134	rs116890935	1.34899e-11	-1.99854	-2.7631e-10	2.76572e-06	-1.70557	-2.7631e-10
104533412	rs2263014	1.63156e-11	-0.474794	-1.33357	5.93502e-07	-1.92451	-1.32007
104533486	rs10782497	6.84544e-11	0.560429	-0.934748	6.84444e-07	-1.72616	-1.37586
104533824	rs1744263	2.09842e-11	-0.243303	-1.31341	6.00413e-07	-1.89436	-1.33865
104534521	rs72714935	1.1108e-10	0.109766	-2.7631e-10	8.31866e-06	-0.604372	-2.7631e-10
104534574	rs1771003	2.6392e-11	-2.08776e-10	-1.32742	4.61239e-06	-2.08776e-10	-1.19413
104535170	rs1771002	1.60302e-11	-0.493731	-1.33228	5.9022e-07	-1.92864	-1.32149
104535588	rs112863175	2.29582e-11	-0.691296	-0.775515	1.7595e-06	-1.25735	-0.900487
104535705	rs72714937	5.70046e-11	0.510993	-1.06835	6.65762e-07	-1.74213	-1.38757
104536086	rs140633683	1.51369e-11	-1.88335	-2.7631e-10	2.07371e-06	-1.99353	-2.7631e-10
104536207	rs112536893	7.78881e-10	2.05737	-2.7631e-10	9.35497e-06	-0.486964	-2.7631e-10
104536252	rs80121507	2.37033e-11	-1.43487	-2.7631e-10	2.66218e-06	-1.74373	-2.7631e-10
104537139	rs36021385	7.41639e-12	-1.36903	-1.22776	3.56454e-06	-0.367707	-1.08413
104537673	rs1771001	2.27275e-11	-0.185365	-1.29155	6.05223e-07	-1.87096	-1.35407
104537680	rs112973353	1.84332e-08	5.22142	-2.7631e-10	3.17374e-05	0.734624	-2.7631e-10
104538132	rs35775205	7.00442e-11	0.560429	-0.911789	6.88592e-07	-1.72616	-1.36982
104538666	rs111576189	5.73887e-11	0.510993	-1.06163	6.65019e-07	-1.74213	-1.38869
104538891	rs115299467	2.01713e-11	-1.59623	-2.7631e-10	2.39911e-06	-1.84777	-2.7631e-10
104539084	rs77334477	2.32513e-11	-1.45412	-2.7631e-10	2.62808e-06	-1.75662	-2.7631e-10
104539474	rs1744264	2.36982e-11	-0.140105	-1.29498	6.06925e-07	-1.8681	-1.35412
104539587	rs1744265	2.31276e-11	-0.160977	-1.29848	6.04939e-07	-1.87359	-1.35191
104539823	rs150200498	3.47649e-11	-1.05188	-2.7631e-10	3.50023e-06	-1.47004	-2.7631e-10
104540085	rs61997613	7.20663e-12	-1.37447	-1.25102	3.66013e-06	-0.304316	-1.12106
104540151	rs78756232	1.53659e-11	-1.86834	-2.7631e-10	6.53544e-06	-0.845633	-2.7631e-10
104540660	rs1770999	6.68698e-11	0.663347	-1.06109	6.94693e-07	-1.69843	-1.38872
104540855	rs1744266	2.26525e-11	-0.181732	-1.29848	6.01699e-07	-1.87896	-1.35191
104540915	rs75834191	4.83512e-12	-1.78309	-1.24149	1.37434e-06	-1.13432	-1.27058
104541169	rs1770998	1.66367e-11	-0.462547	-1.32633	5.88962e-07	-1.9218	-1.33047
104541389	rs57711557	2.49327e-11	-1.38431	-2.7631e-10	2.75522e-06	-1.70938	-2.7631e-10
104541450	rs1770997	2.17416e-11	-0.215974	-1.30529	5.95544e-07	-1.89533	-1.34582
104541763	rs2368998	2.3221e-11	-1.45543	-2.7631e-10	4.80676e-06	-1.15285	-2.7631e-10
104542042	rs79132208	3.04628e-11	-2.08776e-10	-1.18398	4.34704e-06	-2.08776e-10	-1.25338
104542049	rs112295157	4.01154e-11	-0.908725	-2.7631e-10	3.68488e-06	-1.41863	-2.7631e-10
104543394	rs140873382	3.92396e-11	-0.9308	-2.7631e-10	3.83519e-06	-1.37865	-2.7631e-10
104543901	rs148853568	2.28359e-11	-1.47215	-2.7631e-10	2.59681e-06	-1.76859	-2.7631e-10
104544054	rs34377756	6.60279e-12	-1.5916	-1.12139	3.44589e-06	-0.52621	-0.95948
104544927	rs12147165	5.69572e-12	-1.71219	-1.14858	2.65188e-06	-0.756868	-0.990737
104545284	rs78481791	5.80371e-12	-1.98196	-0.860026	8.52476e-07	-1.90425	-0.97823
104545285	rs4906415	1.75432e-10	1.67057	-1.10381	7.02434e-07	-1.69449	-1.38159
104545332	rs75557163	1.27435e-11	-1.20312	-0.85235	1.13205e-06	-1.62713	-0.971713
104545402	rs75578640	1.20474e-11	-1.25623	-0.855414	1.08908e-06	-1.66313	-0.974415
104545971	rs112447089	3.36957e-11	-1.08311	-2.7631e-10	3.01106e-06	-1.62058	-2.7631e-10
104546296	rs8021126	1.7268e-11	-1.75163	-2.7631e-10	2.06331e-06	-1.99856	-2.7631e-10
104546767	rs1744269	8.47086e-12	-1.45532	-1.00854	1.98125e-06	-1.71338	-0.325762
104546893	rs11847931	3.11414e-10	2.51537	-1.37473	1.47312e-05	1.3399	-1.3728
104547108	rs74715182	5.41259e-11	-2.08776e-10	-0.609174	8.08042e-06	-2.08776e-10	-0.633428
104547648	rs12435092	1.2069e-11	-1.59123	-0.518621	1.51891e-05	-0.0220349	0.0197422
104548604	rs1770995	1.80114e-11	-1.14538	-0.564104	1.63632e-05	-0.105085	0.177245
104548681	rs1770994	1.79526e-11	-1.14538	-0.567376	1.62006e-05	-0.105085	0.167258
104548879	rs1632209	2.75697e-11	-2.08776e-10	-1.28377	4.43777e-06	-2.08776e-10	-1.23272
104549399	rs1744271	2.05032e-11	-1.12758	-0.452329	1.86576e-05	-0.126494	0.329874
104549879	rs1770992	1.99997e-11	-1.27279	-0.331978	1.86651e-05	-0.287794	0.491575
104550471	rs1744276	3.87607e-11	-0.666013	-0.277068	3.268e-05	0.202668	0.561223
104550688	rs117581539	2.08437e-11	-1.56343	-2.7631e-10	2.33846e-06	-1.87338	-2.7631e-10
104550988	rs1770991	3.6286e-12	-1.96218	-1.34946	5.53048e-07	-1.9433	-1.37189
104551650	rs1770990	9.67839e-11	-2.08776e-10	-0.0280062	1.98255e-05	-2.08776e-10	0.264099
104552382	rs1770988	1.36135e-11	-1.68078	-0.308641	1.10895e-05	-0.8531	0.536225
104552469	rs143292215	5.99966e-11	-2.08776e-10	-0.506199	7.09237e-06	-2.08776e-10	-0.763853
104553196	rs111639861	1.36573e-11	-1.98621	-2.7631e-10	2.2622e-06	-1.90653	-2.7631e-10
104553214	rs118062797	2.83791e-11	-2.08776e-10	-1.25483	4.21137e-06	-2.08776e-10	-1.28508
104553521	rs941948	3.51471e-12	-1.99385	-1.34968	5.86398e-07	-1.88254	-1.37409
104554044	rs941949	2.409e-11	-1.16896	-0.249735	1.76973e-05	-0.460663	0.611203
104554297	rs139225740	1.52148e-11	-1.87822	-2.7631e-10	2.0781e-06	-1.99142	-2.7631e-10
104554921	rs1744280	3.57493e-12	-1.99029	-1.33625	5.82387e-07	-1.89721	-1.36629
104555121	rs78757355	2.01029e-11	-1.59962	-2.7631e-10	2.29434e-06	-1.89243	-2.7631e-10
104555193	rs115377454	2.00556e-11	-1.60198	-2.7631e-10	2.29156e-06	-1.89364	-2.7631e-10
104555321	rs1770987	2.30362e-11	-1.17842	-0.284993	1.66717e-05	-0.473566	0.564406
104555433	rs12897334	3.54028e-12	-1.98398	-1.3523	5.65369e-07	-1.91529	-1.37786
104555453	rs1612493	2.45456e-11	-1.15837	-0.241585	1.81488e-05	-0.446263	0.621995
104555908	rs141897726	1.99236e-11	-1.60858	-2.7631e-10	2.28382e-06	-1.89702	-2.7631e-10
104555977	rs116865541	1.792e-11	-1.71457	-2.7631e-10	2.16519e-06	-1.95036	-2.7631e-10
104556191	rs57511498	2.59043e-11	-2.08776e-10	-1.34608	3.79137e-06	-2.08776e-10	-1.39015
104556209	rs941950	1.16594e-11	-1.80708	-0.337298	8.58679e-06	-1.07281	0.500157
104556237	rs117426035	2.042e-11	-1.58397	-2.7631e-10	2.52438e-06	-1.79688	-2.7631e-10
104556463	rs1770986	2.75011e-11	-2.08776e-10	-1.28626	4.76084e-06	-2.08776e-10	-1.16245
104556904	rs78242346	1.47232e-10	0.391521	-2.7631e-10	3.70379e-06	-1.41351	-2.7631e-10
104557032	rs60848392	1.28151e-11	-0.798984	-1.25088	2.20357e-06	-0.736106	-1.19669
104557272	rs192845118	2.0217e-11	-1.59396	-2.7631e-10	2.30107e-06	-1.8895	-2.7631e-10
104557307	rs1770985	1.00397e-11	-1.98391	-0.31003	4.52405e-06	-1.74252	0.529054
104557442	rs117306275	2.0125e-11	-1.59852	-2.7631e-10	2.29565e-06	-1.89186	-2.7631e-10
104557725	rs184972567	2.04037e-11	-1.58477	-2.7631e-10	2.31214e-06	-1.8847	-2.7631e-10
104558319	rs754415	2.24806e-11	-1.26259	-0.225238	1.68114e-05	-0.546731	0.645918
104558727	rs139926648	1.9991e-11	-1.60521	-2.7631e-10	2.28777e-06	-1.8953	-2.7631e-10
104558788	rs116618648	2.05485e-11	-1.5777	-2.7631e-10	2.32076e-06	-1.88098	-2.7631e-10
104559349	rs72714946	1.13803e-11	-0.826008	-1.3426	2.05914e-06	-0.662078	-1.3385
104559552	rs941951	1.32687e-11	-1.62792	-0.38716	9.65657e-06	-0.884568	0.429335
104559623	rs941952	5.29118e-12	-1.65437	-1.28007	6.49836e-07	-1.82643	-1.32748
104559648	rs45487897	1.98125e-11	-1.61417	-2.7631e-10	2.27733e-06	-1.89987	-2.7631e-10
104559833	rs61745802	2.04532e-11	-1.58235	-2.7631e-10	2.31508e-06	-1.88343	-2.7631e-10
104559852	rs941953	1.14921e-11	-1.64236	-0.516464	7.92786e-06	-0.909715	0.257226
104559919	rs1770984	1.26957e-11	-1.64948	-0.409748	9.05492e-06	-0.922179	0.402615
104559922	rs1744284	1.25118e-11	-1.64236	-0.431447	8.90299e-06	-0.909715	0.37323
104560870	rs1744285	9.7967e-12	-1.99332	-0.325119	3.42475e-06	-1.89533	0.403487
104561012	rs1744286	5.18173e-12	-1.6529	-1.30244	6.22491e-07	-1.85072	-1.34618
104561218	rs374725323	3.87676e-11	-2.08776e-10	-0.942901	4.85254e-06	-2.08776e-10	-1.14337
104561597	rs78510744	2.26076e-11	-1.4822	-2.7631e-10	2.28738e-06	-1.89547	-2.7631e-10
104561685	rs148348908	1.31603e-10	-2.08776e-10	0.279301	2.5363e-05	-2.08776e-10	0.510419
104561712	rs72714947	1.52595e-11	-0.605431	-1.26985	1.84252e-06	-0.848345	-1.26339
104561998	rs1770983	6.16568e-12	-1.56017	-1.22132	6.37978e-07	-1.89164	-1.28069
104562060	rs56007227	1.05194e-11	-0.996037	-1.25123	1.7969e-06	-0.892514	-1.24429
104562812	rs941954	1.38577e-11	-1.9757	0.00405594	7.83356e-06	-1.28675	0.62229
104563018	rs1616542	6.4484e-12	-1.52318	-1.21348	6.10227e-07	-1.94245	-1.27435
104563169	rs147158062	2.27346e-11	-1.4766	-2.7631e-10	2.85383e-06	-1.67421	-2.7631e-10
104563202	rs117292742	2.28544e-11	-1.47134	-2.7631e-10	2.29858e-06	-1.89058	-2.7631e-10
104563463	rs79403009	3.49309e-11	-2.08776e-10	-1.04711	5.83743e-06	-2.08776e-10	-0.958581
104563682	rs35432379	1.42933e-11	-1.8281	-0.112595	6.35871e-06	-1.50355	0.6305
104563874	rs7156718	2.25786e-11	-1.41175	-0.0717338	4.14396e-06	-1.98092	0.679703
104563932	rs1465163	6.869e-12	-1.98963	-0.683834	2.15369e-06	-1.99856	0.0428664
104564179	rs111406151	2.15142e-11	-1.53177	-2.7631e-10	2.09931e-06	-1.98126	-2.7631e-10
104565090	rs45449394	2.25035e-11	-1.48681	-2.7631e-10	2.28268e-06	-1.89752	-2.7631e-10
104565779	rs1744288	5.6907e-12	-1.98958	-0.872071	1.6911e-06	-1.99635	-0.201146
104565922	rs737394	3.71909e-12	-1.97387	-1.31313	5.40373e-07	-1.99119	-1.34718
104565989	rs747247	5.89203e-12	-1.97359	-0.853299	4.26693e-06	-1.10108	-0.170897
104566119	rs737393	9.75118e-12	-1.49138	-0.831715	2.07438e-06	-1.85916	-0.134052
104566283	rs2369268	2.0787e-11	-1.56616	-2.7631e-10	2.45907e-06	-1.82309	-2.7631e-10
104566770	rs1744291	5.99469e-12	-1.94375	-0.865863	1.6762e-06	-1.98789	-0.218449
104566912	rs11627783	4.52475e-12	-1.96728	-1.12365	6.76985e-07	-1.90817	-1.20481
104567129	rs74802960	1.36523e-11	-1.98658	-2.7631e-10	2.62916e-06	-1.75621	-2.7631e-10
104567216	rs55912904	1.02951e-11	-0.953906	-1.31491	1.85124e-06	-0.797238	-1.30978
104567422	rs7158957	4.11261e-12	-1.97518	-1.21124	5.78915e-07	-1.99305	-1.27642
104567525	rs1744293	4.08453e-12	-1.99604	-1.19723	5.83088e-07	-1.99709	-1.2652
104567576	rs1744294	4.07451e-12	-1.99651	-1.19923	5.82384e-07	-1.9967	-1.2668
104567643	rs1744295	5.72201e-12	-1.97988	-0.876283	1.63874e-06	-1.99489	-0.234053
104567722	rs1744296	6.06278e-12	-1.93351	-0.864804	3.38496e-06	-1.28478	-0.218746
104567926	rs1771014	4.02135e-12	-1.9977	-1.21117	5.83622e-07	-1.98502	-1.27636
104567932	rs1771013	4.00255e-12	-1.99856	-1.215	5.78279e-07	-1.99116	-1.27941
104568472	rs1744297	3.98832e-12	-1.99814	-1.21898	5.74851e-07	-1.99395	-1.28257
104569125	rs56330884	1.02395e-11	-0.966696	-1.30754	1.54156e-06	-0.987908	-1.30217
104569709	rs1467844	2.25509e-11	-1.48471	-2.7631e-10	2.29074e-06	-1.894	-2.7631e-10
104569801	rs8012482	9.71832e-12	-1.46753	-0.858944	1.74321e-06	-1.91811	-0.249029
104570116	rs34878411	1.573e-11	-1.2525	-0.592415	2.14398e-06	-1.94094	-0.0192702
104570412	rs71417894	2.219e-11	-1.50084	-2.7631e-10	2.42615e-06	-1.83657	-2.7631e-10
104571054	rs8012505	4.47413e-12	-1.9672	-1.13497	6.1859e-07	-1.99373	-1.20946
104571439	rs12887919	2.18467e-11	-1.51644	-2.7631e-10	2.44831e-06	-1.82748	-2.7631e-10
104571820	rs2282377	4.31348e-12	-1.9778	-1.16094	6.05171e-07	-1.99346	-1.23166
104572667	rs8019465	1.64205e-11	-1.23496	-0.56699	2.35073e-06	-1.94197	0.0738302
104572689	rs34327077	2.04283e-11	-1.58356	-2.7631e-10	2.55844e-06	-1.78347	-2.7631e-10
104573816	rs145189706	1.40241e-11	-1.95971	-2.7631e-10	2.32783e-06	-1.87794	-2.7631e-10
104574889	rs34654790	1.36184e-11	-1.98907	-2.7631e-10	3.00929e-06	-1.62117	-2.7631e-10
104575130	rs12587599	4.67494e-12	-1.94223	-1.11604	6.34055e-07	-1.99847	-1.18002
104575210	rs1890986	1.0346e-11	-1.88667	-0.377217	5.24807e-06	-1.40847	0.343457
104575290	rs12587641	4.82592e-12	-1.93064	-1.09585	6.51981e-07	-1.99777	-1.15284
104575326	rs2298000	4.7883e-12	-1.92797	-1.10634	6.46071e-07	-1.99746	-1.16226
104575531	rs1744302	7.92038e-12	-1.6985	-0.832548	1.92527e-06	-1.84883	-0.218973
104575869	rs1771011	5.18157e-12	-1.75605	-1.19933	1.10939e-06	-1.79213	-0.826938
104576234	rs118026981	6.54577e-11	-0.419082	-2.7631e-10	3.58834e-06	-1.44518	-2.7631e-10
104576448	rs34362765	1.44308e-11	-1.34465	-0.586472	2.35918e-06	-1.92864	0.0640863
104576663	rs117179533	3.00484e-11	-1.19768	-2.7631e-10	3.96789e-06	-1.34464	-2.7631e-10
104576816	rs12588414	8.11072e-12	-1.44347	-1.06383	1.31607e-06	-1.91347	-0.534755
104577131	rs34069866	8.13268e-12	-1.43376	-1.07083	1.28996e-06	-1.91721	-0.551055
104577133	rs1744304	4.7686e-12	-1.99726	-1.04117	1.25221e-06	-1.99458	-0.503382
104577625	rs115412002	2.5177e-11	-1.37456	-2.7631e-10	2.5451e-06	-1.7887	-2.7631e-10
104578428	rs118159062	2.60984e-11	-2.08776e-10	-1.33861	3.79867e-06	-2.08776e-10	-1.38822
104578682	rs117425092	2.09786e-11	-1.55698	-2.7631e-10	2.30478e-06	-1.88789	-2.7631e-10
104578817	rs11850264	1.89716e-11	-1.65754	-2.7631e-10	2.46824e-06	-1.81937	-2.7631e-10
104579616	rs61997622	4.12264e-12	-1.97936	-1.20463	5.99966e-07	-1.9845	-1.24925
104579830	rs78034128	2.54488e-11	-2.08776e-10	-1.36382	3.88642e-06	-2.08776e-10	-1.36538
104580032	rs76193065	4.09034e-11	-0.889273	-2.7631e-10	6.72056e-06	-0.8177	-2.7631e-10
104580155	rs144533850	2.34059e-11	-1.4475	-2.7631e-10	2.37006e-06	-1.85996	-2.7631e-10
104580394	rs56243036	1.08826e-11	-1.30061	-0.912706	1.34754e-06	-1.9467	-0.477886
104581072	rs1557012	1.79999e-11	-1.71012	-2.7631e-10	2.63661e-06	-1.75338	-2.7631e-10
104581189	rs55974159	5.74291e-11	-0.549935	-2.7631e-10	7.07651e-06	-0.766092	-2.7631e-10
104581570	rs143053284	3.87323e-11	-2.08776e-10	-0.943812	4.90676e-06	-2.08776e-10	-1.13226
104581660	rs1771008	5.47735e-12	-1.99852	-0.901344	1.48034e-06	-1.99844	-0.332158
104581760	rs750062	6.12916e-12	-1.86996	-0.917468	1.32902e-06	-1.99204	-0.446386
104581924	rs35459432	1.69997e-11	-1.76729	-2.7631e-10	2.7844e-06	-1.69884	-2.7631e-10
104581950	rs56252815	1.36034e-11	-1.99017	-2.7631e-10	2.67789e-06	-1.73784	-2.7631e-10
104582386	rs61997624	3.9463e-12	-1.99856	-1.22915	5.84752e-07	-1.99495	-1.26449
104584312	rs146176986	2.78778e-11	-1.27265	-2.7631e-10	2.72216e-06	-1.72145	-2.7631e-10
104584892	rs72714957	3.71686e-11	-0.985022	-2.7631e-10	5.29199e-06	-1.05668	-2.7631e-10
104584995	rs1771007	1.46106e-11	-1.91874	-2.7631e-10	2.974e-06	-1.63296	-2.7631e-10
104585263	rs61997625	1.00867e-11	-1.5547	-0.734568	2.21224e-06	-1.90725	-0.0216214
104585287	rs116757400	1.43993e-11	-1.9333	-2.7631e-10	2.1208e-06	-1.97108	-2.7631e-10
104585727	rs11623299	3.62755e-12	-1.93943	-1.3725	5.24743e-07	-1.99259	-1.37513
104586393	rs12894851	1.55621e-11	-1.85565	-2.7631e-10	2.74158e-06	-1.71434	-2.7631e-10
104586492	rs78263740	3.56515e-11	-1.0267	-2.7631e-10	2.84811e-06	-1.67622	-2.7631e-10
104587176	rs10142067	8.6883e-12	-1.36735	-1.07116	1.48862e-06	-1.8155	-0.509523
104587348	rs12588869	7.87597e-12	-1.4895	-1.04717	1.31735e-06	-1.92696	-0.520295
104587444	rs11621429	1.42722e-11	-1.94217	-2.7631e-10	2.39329e-06	-1.8502	-2.7631e-10
104587870	rs143803643	2.69446e-11	-1.3067	-2.7631e-10	6.75872e-06	-0.812039	-2.7631e-10
104587912	rs77615922	2.2483e-11	-1.48773	-2.7631e-10	2.24889e-06	-1.91243	-2.7631e-10
104588056	rs12589461	3.54371e-12	-1.97894	-1.35637	5.249e-07	-1.9959	-1.37152
104589283	rs118085428	1.4807e-11	-1.90539	-2.7631e-10	2.28199e-06	-1.89782	-2.7631e-10
104589932	rs12590368	3.53947e-12	-1.97831	-1.3582	5.22125e-07	-1.99837	-1.37435
104591024	rs117290353	1.46017e-11	-1.91935	-2.7631e-10	2.06826e-06	-1.99617	-2.7631e-10
104591276	rs72714961	1.55153e-11	-0.539648	-1.31901	2.06616e-06	-0.700508	-1.29667
104591453	rs11623994	1.41472e-11	-1.95097	-2.7631e-10	2.43005e-06	-1.83496	-2.7631e-10
104591692	rs117263933	1.35518e-11	-1.99397	-2.7631e-10	2.57921e-06	-1.77539	-2.7631e-10
104593018	rs4906417	8.84886e-12	-1.39225	-1.02795	1.80633e-06	-1.77116	-0.360414
104593207	rs4906418	1.01723e-11	-1.18677	-1.09405	1.68344e-06	-1.74694	-0.455097
104593256	rs4900609	8.6239e-12	-1.34153	-1.10441	1.24843e-06	-1.96762	-0.533357
104593524	rs78398788	2.57657e-11	-1.35144	-2.7631e-10	2.38964e-06	-1.85173	-2.7631e-10
104593623	rs11626595	1.56329e-11	-1.85111	-2.7631e-10	2.77547e-06	-1.70205	-2.7631e-10
104594097	rs149053843	3.03531e-11	-2.08776e-10	-1.18759	5.64802e-06	-2.08776e-10	-0.991567
104594187	rs151140462	3.29439e-11	-1.10568	-2.7631e-10	2.53955e-06	-1.79089	-2.7631e-10
104595073	rs73358251	1.59822e-11	-1.82901	-2.7631e-10	2.69488e-06	-1.73152	-2.7631e-10
104595464	rs34309041	7.695e-12	-1.48623	-1.07369	1.3285e-06	-1.92529	-0.513531
104596020	rs114268471	2.59371e-11	-1.34481	-2.7631e-10	2.39722e-06	-1.84856	-2.7631e-10
104596308	rs4906419	7.95603e-12	-1.4732	-1.05336	1.54762e-06	-1.89265	-0.393508
104596996	rs144112508	4.53461e-11	-2.08776e-10	-0.786162	8.27959e-06	-2.08776e-10	-0.609079
104597624	rs79646212	2.41132e-11	-1.41773	-2.7631e-10	2.31754e-06	-1.88237	-2.7631e-10
104598021	rs61997629	7.22949e-11	-0.319732	-2.7631e-10	9.72481e-06	-0.448192	-2.7631e-10
104598298	rs117955807	1.35543e-11	-1.99378	-2.7631e-10	2.58252e-06	-1.77411	-2.7631e-10
104598553	rs34351800	7.64256e-12	-1.42389	-1.14286	1.16977e-06	-1.93748	-0.628587
104598949	rs7157281	1.55668e-11	-1.85534	-2.7631e-10	2.7924e-06	-1.69597	-2.7631e-10
104599096	rs10140740	1.70964e-11	-1.76162	-2.7631e-10	2.45758e-06	-1.82369	-2.7631e-10
104599136	rs61997630	2.98126e-11	-1.20555	-2.7631e-10	4.0718e-06	-1.31879	-2.7631e-10
104599233	rs11625113	3.45414e-12	-1.97597	-1.38494	5.14381e-07	-1.99808	-1.38958
104599234	rs146295622	2.06427e-11	-1.57313	-2.7631e-10	2.96131e-06	-1.63724	-2.7631e-10
104599420	rs77730480	4.23001e-11	-2.08776e-10	-0.855696	6.44838e-06	-2.08776e-10	-0.859043
104600017	rs75417563	2.97062e-11	-2.08776e-10	-1.20913	4.13958e-06	-2.08776e-10	-1.30228
104600428	rs7158804	1.34557e-11	-1.00293	-0.998155	2.31321e-06	-1.55311	-0.331129
104600920	rs61997631	4.44853e-11	-0.805328	-2.7631e-10	4.82413e-06	-1.14924	-2.7631e-10
104602177	rs12587001	3.41081e-12	-1.98466	-1.38888	5.13914e-07	-1.99846	-1.39011
104602410	rs118126433	2.89225e-11	-1.23587	-2.7631e-10	2.70169e-06	-1.72899	-2.7631e-10
104603066	rs559608566	1.65224e-11	-1.79577	-2.7631e-10	2.07345e-06	-1.99366	-2.7631e-10
104603271	rs34839045	4.91222e-12	-1.94114	-1.06763	1.92201e-06	-1.54131	-0.528189
104603873	rs7156395	1.37689e-11	-0.996595	-0.981481	2.4204e-06	-1.52048	-0.318462
104604098	rs140609428	2.65305e-11	-1.32219	-2.7631e-10	2.42358e-06	-1.83763	-2.7631e-10
104604135	rs12588393	5.28818e-12	-1.91686	-1.01815	1.88044e-06	-1.62615	-0.465218
104604663	rs35645015	1.69535e-11	-1.77001	-2.7631e-10	2.61335e-06	-1.76224	-2.7631e-10
104604703	rs556667696	3.13723e-11	-1.15456	-2.7631e-10	2.65097e-06	-1.74794	-2.7631e-10
104606207	rs185280162	2.11294e-11	-1.54982	-2.7631e-10	2.22963e-06	-1.92103	-2.7631e-10
104606796	rs8014002	1.36276e-11	-1.98839	-2.7631e-10	3.89916e-06	-1.36211	-2.7631e-10
104607014	rs11160787	2.44663e-11	-1.01813	-0.38506	3.42175e-06	-1.99303	0.500307
104607198	rs72714963	2.1109e-11	-1.55079	-2.7631e-10	2.11683e-06	-1.97295	-2.7631e-10
104607281	rs11628529	7.1482e-12	-1.87866	-0.754966	1.23639e-06	-1.94087	-0.56981
104607404	rs57346516	3.10813e-11	-2.08776e-10	-1.16388	5.00974e-06	-2.08776e-10	-1.11149
104607798	rs2887436	1.27002e-11	-0.900396	-1.15847	9.30872e-07	-1.99471	-0.799793
104607966	rs3892657	1.40374e-11	-1.95876	-2.7631e-10	3.48478e-06	-1.47447	-2.7631e-10
104608068	rs2011069	1.26692e-11	-0.845151	-1.21616	8.45927e-07	-1.99585	-0.894341
104608760	rs4906420	1.01771e-10	-2.08776e-10	0.0222379	2.82127e-05	-2.08776e-10	0.6169
104609107	rs79372337	6.65363e-11	-0.402739	-2.7631e-10	6.56385e-06	-0.841295	-2.7631e-10
104609413	rs12886129	9.35087e-12	-1.69537	-0.669645	1.51432e-06	-1.85339	-0.45451
104609708	rs8012009	8.7523e-11	-0.386536	0.257951	3.84095e-05	-0.377266	1.3027
104609797	rs35219418	5.59881e-12	-1.76762	-1.11031	9.19824e-07	-1.78876	-1.01769
104610138	rs11625650	5.84732e-12	-1.61088	-1.22362	7.33459e-07	-1.88219	-1.15066
104610340	rs1557015	1.73253e-10	-0.317241	0.871507	8.1072e-05	-0.307774	1.98024
104610463	rs1557014	2.80808e-11	-0.23416	-1.03124	1.09915e-06	-1.96001	-0.668324
104610547	rs150360220	6.9206e-11	-2.08776e-10	-0.363398	1.10567e-05	-2.08776e-10	-0.319835
104611260	rs72714966	1.93921e-11	-1.63562	-2.7631e-10	2.08216e-06	-1.98947	-2.7631e-10
104611326	rs11626880	1.31305e-11	-1.98071	-0.044833	2.67232e-06	-1.99501	0.255088
104611761	rs35956368	2.82221e-11	-0.251771	-1.00861	1.13724e-06	-1.95789	-0.636376
104612363	rs35165685	3.14841e-11	-0.131578	-1.01942	1.13599e-06	-1.93786	-0.657509
104612947	rs116690577	1.97359e-11	-1.61805	-2.7631e-10	2.08832e-06	-1.98651	-2.7631e-10
104613194	rs117385745	1.97382e-11	-1.61793	-2.7631e-10	2.08837e-06	-1.98649	-2.7631e-10
104613478	rs4906421	1.15999e-11	-1.09912	-1.05036	1.11261e-06	-1.9612	-0.654964
104613532	rs72714969	1.94965e-11	-1.63025	-2.7631e-10	2.08396e-06	-1.9886	-2.7631e-10
104613934	rs149784270	1.39427e-11	-1.96553	-2.7631e-10	2.09379e-06	-1.9839	-2.7631e-10
104614163	rs61997636	1.3716e-11	-1.82889	-0.153033	2.31734e-06	-1.99733	0.114874
104614826	rs66514858	1.96731e-11	-1.62123	-2.7631e-10	2.08715e-06	-1.98707	-2.7631e-10
104615114	rs143589575	2.7598e-11	-2.08776e-10	-1.28274	4.40458e-06	-2.08776e-10	-1.24023
104615253	rs10147444	2.20119e-11	-1.5089	-2.7631e-10	2.14135e-06	-1.96143	-2.7631e-10
104616040	rs72714972	1.9985e-11	-1.60551	-2.7631e-10	2.09317e-06	-1.98419	-2.7631e-10
104616226	rs8019366	1.41254e-10	-0.324819	0.674893	3.82091e-05	-0.815387	1.73559
104616589	rs12896307	4.55022e-12	-1.75109	-1.33422	7.06157e-07	-1.78164	-1.28915
104616838	rs72714976	2.02354e-11	-1.59305	-2.7631e-10	2.07686e-06	-1.99201	-2.7631e-10
104616906	rs117571183	1.48299e-11	-1.90384	-2.7631e-10	2.27835e-06	-1.89942	-2.7631e-10
104616907	rs116957418	1.52367e-11	-1.87678	-2.7631e-10	2.22377e-06	-1.92367	-2.7631e-10
104617054	rs72714977	1.83166e-11	-1.69268	-2.7631e-10	2.06332e-06	-1.99856	-2.7631e-10
104617095	rs12588775	1.43949e-11	-1.97516	0.0415516	2.95178e-06	-1.98701	0.346544
104618229	rs80097840	2.65668e-11	-2.08776e-10	-1.32082	3.89443e-06	-2.08776e-10	-1.36332
104618742	rs45472297	1.75925e-11	-1.73301	-2.7631e-10	4.37162e-06	-1.24774	-2.7631e-10
104619119	rs72714979	2.09981e-11	-1.55606	-2.7631e-10	2.24984e-06	-1.91201	-2.7631e-10
104620077	rs11622651	4.62907e-12	-1.78726	-1.28087	7.56298e-07	-1.79663	-1.20556
104620193	rs34161718	4.9953e-12	-1.85397	-1.13802	9.84834e-07	-1.68838	-1.04977
104620346	rs79462677	1.30992e-11	-1.93348	-0.0944467	2.52292e-06	-1.99831	0.200859
104620667	rs11622831	1.5292e-11	-1.87316	-2.7631e-10	2.24269e-06	-1.9152	-2.7631e-10
104620678	rs12147202	5.07546e-11	-0.0967474	-0.576737	2.09032e-06	-1.92456	-0.0609937
104620706	rs61997639	1.29639e-11	-1.93186	-0.106457	2.39372e-06	-1.9971	0.147073
104620939	rs8013778	2.01298e-10	-0.370177	1.07448	9.71267e-05	-0.342937	2.19608
104620977	rs8017542	4.24454e-11	-2.08776e-10	-0.852269	8.36055e-06	-2.08776e-10	-0.599348
104621383	rs35797471	7.71685e-11	0.427315	-0.681809	2.02106e-06	-1.8008	-0.218443
104622701	rs12879113	2.95736e-11	-0.790026	-0.423577	1.4828e-06	-1.99404	-0.334902
104622780	rs28579831	6.00253e-12	-1.51562	-1.29269	6.76916e-07	-1.81487	-1.29821
104623120	rs28384212	8.48718e-12	-1.96571	-0.496224	1.20385e-06	-1.90722	-0.630129
104623247	rs12435350	5.21344e-12	-1.68197	-1.26727	7.00486e-07	-1.82502	-1.25383
104623477	rs140687023	2.48064e-11	-2.08776e-10	-1.38939	3.83878e-06	-2.08776e-10	-1.37772
104623494	rs75342798	3.08505e-11	-2.08776e-10	-1.17133	5.62004e-06	-2.08776e-10	-0.996534
104624331	rs142639926	3.1351e-11	-1.15524	-2.7631e-10	2.22545e-06	-1.92291	-2.7631e-10
104624342	rs28718558	3.80525e-12	-1.90476	-1.35935	5.16817e-07	-1.99324	-1.38969
104624620	rs77801823	1.87723e-11	-1.6681	-2.7631e-10	2.06467e-06	-1.9979	-2.7631e-10
104624689	rs10147953	5.61556e-12	-1.70658	-1.16837	6.7594e-07	-1.99559	-1.11893
104624802	rs117891108	2.0357e-11	-1.58706	-2.7631e-10	2.07999e-06	-1.99051	-2.7631e-10
104624834	rs117285014	2.09829e-11	-1.55678	-2.7631e-10	2.08979e-06	-1.98581	-2.7631e-10
104624914	rs10148180	5.08558e-12	-1.86433	-1.10974	7.106e-07	-1.93454	-1.12998
104624962	rs10150376	5.00444e-12	-1.84384	-1.14632	6.99323e-07	-1.98968	-1.09084
104624993	rs10150549	5.01805e-12	-1.82192	-1.16552	6.81597e-07	-1.99403	-1.11216
104625026	rs140254240	1.90782e-11	-1.65194	-2.7631e-10	2.46148e-06	-1.82211	-2.7631e-10
104625327	rs7159256	2.80402e-11	-0.248734	-1.01811	2.05829e-06	-0.980377	-1.02062
104625332	rs7158950	3.72914e-12	-1.92026	-1.36405	5.74419e-07	-1.9488	-1.32846
104625670	rs7160033	7.33505e-12	-1.68961	-0.918212	1.4112e-06	-1.52605	-0.852383
104625759	rs2153557	7.04099e-12	-1.27871	-1.37003	8.93652e-07	-1.45994	-1.37537
104626132	rs28374587	4.36073e-12	-1.98765	-1.1402	7.59287e-07	-1.96978	-1.02847
104626311	rs28514640	2.17874e-11	-1.51916	-2.7631e-10	2.13429e-06	-1.96474	-2.7631e-10
104626493	rs7145018	2.22267e-11	-1.08539	-0.413796	2.22856e-06	-1.59498	-0.326536
104626730	rs55667215	5.15823e-12	-1.59811	-1.36178	6.19045e-07	-1.95981	-1.24264
104626811	rs12882239	9.44496e-12	-1.033	-1.322	6.61673e-07	-1.92238	-1.21348
104626997	rs28426081	9.54713e-12	-1.35485	-0.989392	1.09654e-06	-1.64002	-0.990694
104627066	rs2039896	1.15396e-11	-1.13601	-1.01869	1.12322e-06	-1.58585	-1.02083
104627198	rs2039895	9.80202e-12	-1.49374	-0.824158	1.10822e-06	-1.78515	-0.834966
104627359	rs2039894	7.40359e-12	-1.20835	-1.39017	7.95302e-07	-1.56205	-1.38986
104627392	rs2039893	9.2077e-12	-1.51174	-0.868703	1.07806e-06	-1.76616	-0.881547
104627732	rs12887765	7.18336e-12	-1.97437	-0.654352	1.0317e-06	-1.99703	-0.694641
104628062	rs10137218	1.16577e-11	-1.9677	-0.176818	2.17582e-06	-1.90939	-0.0360772
104628138	rs61997640	1.49145e-11	-1.95309	0.0549333	2.64535e-06	-1.95824	0.208176
104628212	rs79691953	6.32438e-12	-1.96758	-0.788494	9.55411e-07	-1.99014	-0.778346
104628329	rs10137425	7.69167e-12	-1.64327	-0.917078	9.25523e-07	-1.87779	-0.922476
104628346	rs10149665	7.51443e-12	-1.66101	-0.92265	9.11025e-07	-1.88804	-0.928017
104628356	rs10137354	7.61049e-12	-1.64327	-0.927689	9.1581e-07	-1.87779	-0.933026
104628406	rs10149750	7.43179e-12	-1.66101	-0.933709	8.94795e-07	-1.88804	-0.945993
104628451	rs56219119	7.74234e-12	-1.62508	-0.928703	9.18261e-07	-1.86709	-0.941054
104628453	rs78460651	1.40908e-11	-1.97207	0.0171048	2.61108e-06	-1.93149	0.168379
104628540	rs55732549	7.48046e-12	-1.63423	-0.95396	8.90838e-07	-1.8725	-0.965967
104628570	rs34083540	7.44433e-12	-1.63423	-0.958803	8.86594e-07	-1.8725	-0.970742
104628674	rs34785007	6.26175e-12	-1.97459	-0.791434	9.11842e-07	-1.97977	-0.835388
104629303	rs28613749	6.99078e-12	-1.62508	-1.03081	8.33124e-07	-1.86709	-1.03835
104629392	rs28569857	6.47884e-12	-1.6849	-1.04705	7.98918e-07	-1.88968	-1.05769
104629654	rs114957565	1.35012e-11	-1.99771	-2.7631e-10	2.06413e-06	-1.99816	-2.7631e-10
104629917	rs11625345	7.14185e-12	-1.24708	-1.38744	7.35486e-07	-1.64127	-1.38882
104629999	rs11628373	6.09605e-12	-1.40933	-1.38352	6.6711e-07	-1.74187	-1.38581
104630023	rs79488148	1.95869e-11	-1.62563	-2.7631e-10	2.07259e-06	-1.99408	-2.7631e-10
104630176	rs10149646	6.73772e-12	-1.46487	-1.22789	7.58931e-07	-1.76354	-1.23518
104630328	rs7156998	6.06441e-12	-1.41352	-1.38453	6.57517e-07	-1.75556	-1.38659
104630409	rs56390601	6.31597e-12	-1.63077	-1.12663	7.3656e-07	-1.89269	-1.13595
104630506	rs55931432	6.97479e-12	-1.63568	-1.02251	7.80671e-07	-1.91199	-1.05849
104630579	rs11160789	9.57267e-12	-0.953729	-1.38785	8.41069e-07	-1.51154	-1.38441
104630695	rs139209543	1.73963e-11	-1.74423	-2.7631e-10	3.11893e-06	-1.58538	-2.7631e-10
104630711	rs11160790	9.56608e-12	-0.952142	-1.39012	8.39986e-07	-1.50837	-1.38887
104630716	rs149893078	1.48124e-11	-1.90502	-2.7631e-10	2.06345e-06	-1.99849	-2.7631e-10
104630750	rs118114904	1.71476e-11	-1.75863	-2.7631e-10	2.73884e-06	-1.71534	-2.7631e-10
104630801	rs61997644	7.96521e-12	-1.99656	-0.528846	1.36001e-06	-1.99045	-0.424932
104631148	rs2039890	5.78445e-12	-1.61441	-1.23091	6.77124e-07	-1.88383	-1.22895
104631341	rs531973973	1.62701e-11	-1.81116	-2.7631e-10	2.60396e-06	-1.76584	-2.7631e-10
104632132	rs2487307	4.10499e-12	-1.81541	-1.37287	6.09857e-07	-1.84619	-1.37122
104632187	rs76823972	3.58452e-12	-1.99824	-1.32562	5.97957e-07	-1.92034	-1.31677
104632699	rs2497299	4.02997e-12	-1.82756	-1.37916	6.33706e-07	-1.79333	-1.38571
104632732	rs2487306	1.02074e-11	-1.75902	-0.518352	1.38193e-06	-1.8377	-0.56169
104633028	rs189597349	1.37354e-11	-1.98051	-2.7631e-10	2.39551e-06	-1.84928	-2.7631e-10
104633136	rs150545643	1.79922e-11	-1.71055	-2.7631e-10	5.70447e-06	-0.981623	-2.7631e-10
104633227	rs76304797	1.43764e-11	-1.9349	-2.7631e-10	2.20193e-06	-1.93354	-2.7631e-10
104633457	rs113165602	1.45001e-11	-1.92633	-2.7631e-10	2.18884e-06	-1.9395	-2.7631e-10
104633547	rs79024120	1.49126e-11	-1.89828	-2.7631e-10	2.27514e-06	-1.90083	-2.7631e-10
104633624	rs112206333	1.50785e-11	-1.88722	-2.7631e-10	2.30013e-06	-1.88991	-2.7631e-10
104633663	rs77554559	1.47881e-11	-1.90666	-2.7631e-10	2.25639e-06	-1.90911	-2.7631e-10
104633728	rs113409843	1.49126e-11	-1.89828	-2.7631e-10	2.27514e-06	-1.90083	-2.7631e-10
104633974	rs75514218	1.49456e-11	-1.89607	-2.7631e-10	2.28011e-06	-1.89865	-2.7631e-10
104633995	rs116849933	1.48801e-11	-1.90046	-2.7631e-10	2.27024e-06	-1.90299	-2.7631e-10
104634068	rs61125591	1.55633e-11	-1.85557	-2.7631e-10	2.37323e-06	-1.85862	-2.7631e-10
104634241	rs78111977	1.50129e-11	-1.89158	-2.7631e-10	2.29025e-06	-1.89421	-2.7631e-10
104634457	rs111855425	1.4848e-11	-1.90262	-2.7631e-10	2.2654e-06	-1.90512	-2.7631e-10
104634475	rs113927937	1.51492e-11	-1.88254	-2.7631e-10	2.31079e-06	-1.88528	-2.7631e-10
104634510	rs113130945	1.49126e-11	-1.89828	-2.7631e-10	2.27514e-06	-1.90083	-2.7631e-10
104634528	rs79921103	1.47881e-11	-1.90666	-2.7631e-10	2.25639e-06	-1.90911	-2.7631e-10
104634547	rs75976538	1.50129e-11	-1.89158	-2.7631e-10	2.29025e-06	-1.89421	-2.7631e-10
104634746	rs143754806	1.51853e-11	-1.88016	-2.7631e-10	2.31622e-06	-1.88293	-2.7631e-10
104634747	rs151075971	1.51492e-11	-1.88254	-2.7631e-10	2.31079e-06	-1.88528	-2.7631e-10
104634784	rs77796928	1.50472e-11	-1.88929	-2.7631e-10	2.29542e-06	-1.89196	-2.7631e-10
104634853	rs77165353	1.51136e-11	-1.88489	-2.7631e-10	2.30542e-06	-1.88761	-2.7631e-10
104634858	rs35153457	1.50138e-11	-1.89152	-2.7631e-10	2.35355e-06	-1.86695	-2.7631e-10
104634860	rs112170657	1.50785e-11	-1.88722	-2.7631e-10	2.30013e-06	-1.88991	-2.7631e-10
104634905	rs113781548	1.50472e-11	-1.88929	-2.7631e-10	2.29542e-06	-1.89196	-2.7631e-10
104635198	rs34190464	1.51379e-11	-1.88328	-2.7631e-10	2.3602e-06	-1.86413	-2.7631e-10
104635277	rs73360234	6.88354e-12	-1.89883	-0.772527	1.27031e-06	-1.87529	-0.608324
104635481	rs111849544	1.51853e-11	-1.88016	-2.7631e-10	2.31622e-06	-1.88293	-2.7631e-10
104635655	rs78426323	1.34032e-10	0.297593	-2.7631e-10	9.64617e-06	-0.456311	-2.7631e-10
104635656	rs112603549	1.52127e-11	-1.87835	-2.7631e-10	2.32036e-06	-1.88115	-2.7631e-10
104635708	rs71417900	6.89895e-12	-1.85815	-0.81097	1.04923e-06	-1.83708	-0.837731
104636584	rs8013773	1.08783e-09	-0.926029	3.31748	8.71623e-05	-1.2053	2.9502
104636808	rs76826589	1.64629e-11	-1.79938	-2.7631e-10	2.50902e-06	-1.80298	-2.7631e-10
104637045	rs79814670	1.62539e-11	-1.81215	-2.7631e-10	2.47746e-06	-1.81564	-2.7631e-10
104637101	rs77011921	1.61693e-11	-1.81737	-2.7631e-10	2.46468e-06	-1.82081	-2.7631e-10
104637327	rs1890982	1.58047e-10	-0.692791	1.15519	2.3407e-05	-0.846051	1.27621
104637612	rs111313216	1.63162e-11	-1.80833	-2.7631e-10	2.48686e-06	-1.81185	-2.7631e-10
104637679	rs1004216	1.03829e-11	-1.69659	-0.563743	2.11713e-06	-1.50276	-0.470053
104637712	rs71417901	1.53443e-11	-1.86974	-2.7631e-10	2.37747e-06	-1.85684	-2.7631e-10
104638360	rs76319525	1.5638e-11	-1.85078	-2.7631e-10	2.38449e-06	-1.85389	-2.7631e-10
104638441	rs947001	8.66528e-11	-1.38327	1.24469	1.22396e-05	-1.53993	1.32173
104638443	rs117673939	1.52127e-11	-1.87835	-2.7631e-10	2.32036e-06	-1.88115	-2.7631e-10
104638461	rs117922371	1.49696e-11	-1.89446	-2.7631e-10	2.28373e-06	-1.89706	-2.7631e-10
104638606	rs76448230	1.55182e-11	-1.85847	-2.7631e-10	2.36643e-06	-1.86149	-2.7631e-10
104638632	rs79433632	1.52588e-11	-1.87533	-2.7631e-10	2.3273e-06	-1.87816	-2.7631e-10
104638635	rs76824091	1.48258e-11	-1.90412	-2.7631e-10	2.26206e-06	-1.9066	-2.7631e-10
104638740	rs77088311	1.58498e-11	-1.83733	-2.7631e-10	2.41646e-06	-1.84057	-2.7631e-10
104638788	rs118050369	1.60741e-11	-1.82328	-2.7631e-10	2.45031e-06	-1.82666	-2.7631e-10
104639280	rs35249579	1.57115e-11	-1.84609	-2.7631e-10	2.43708e-06	-1.83207	-2.7631e-10
104639284	rs75113198	4.99204e-11	-2.08776e-10	-0.690058	7.90899e-06	-2.08776e-10	-0.654872
104639351	rs117777904	1.35652e-11	-1.99298	-2.7631e-10	2.06433e-06	-1.99807	-2.7631e-10
104639519	rs61743517	1.59856e-11	-1.8288	-2.7631e-10	2.43696e-06	-1.83212	-2.7631e-10
104639644	rs11622217	4.53217e-12	-1.90016	-1.18913	6.71609e-07	-1.96411	-1.15684
104640011	rs2275593	5.27965e-12	-1.91214	-1.02448	1.01052e-06	-1.76487	-0.94754
104640098	rs61745565	1.45886e-11	-1.92025	-2.7631e-10	2.07359e-06	-1.99359	-2.7631e-10
104640481	rs2254205	3.86252e-11	-1.88717	0.940591	7.43231e-06	-1.91886	1.20183
104640822	rs2497298	1.57122e-09	-1.22081	3.97993	0.000257745	-1.57703	4.40613
104640901	rs148072221	1.38424e-11	-1.97275	-2.7631e-10	2.57971e-06	-1.77519	-2.7631e-10
104641021	rs8011051	4.86141e-12	-1.93318	-1.08598	7.30485e-07	-1.98355	-1.05337
104641040	rs7148484	2.00038e-10	-1.83847	2.53649	1.72837e-05	-1.97474	2.10163
104641612	rs4906422	4.70729e-12	-1.98441	-1.06697	8.17366e-07	-1.91365	-1.01089
104641792	rs2487305	1.81695e-10	-1.78957	2.39142	3.39873e-05	-1.97564	2.77876
104642341	rs2487304	4.05771e-11	-1.8466	0.949315	6.70771e-06	-1.94502	1.1254
104642422	rs3742947	4.55844e-12	-1.99717	-1.08633	7.89356e-07	-1.94384	-1.01557
104642444	rs3742946	2.50695e-11	-2.08776e-10	-1.37883	3.83169e-06	-2.08776e-10	-1.37957
104642489	rs117573425	2.54571e-11	-1.36349	-2.7631e-10	2.92629e-06	-1.64914	-2.7631e-10
104642524	rs78184481	1.77797e-11	-1.72243	-2.7631e-10	2.70796e-06	-1.72668	-2.7631e-10
104643409	rs2487303	9.68898e-11	-1.82383	1.79691	1.60382e-05	-1.94321	1.99531
104643421	rs2487302	7.83515e-10	-0.913108	2.97641	0.000109214	-1.40726	3.3777
104643721	rs2487301	1.0034e-10	-1.90911	1.91718	1.95939e-05	-1.99259	2.24493
104643859	rs2487300	2.10594e-10	-1.99204	2.74149	4.85065e-05	-1.98398	3.1428
104644099	rs2497297	3.4445e-10	-1.89959	3.14105	5.67673e-05	-1.98887	3.30495
104644142	rs202091211	1.91573e-11	-1.6478	-2.7631e-10	3.50336e-06	-1.46915	-2.7631e-10
104644147	rs11621644	3.51822e-12	-1.99204	-1.35049	5.57765e-07	-1.99498	-1.31171
104644212	rs61743202	1.55464e-11	-1.85665	-2.7631e-10	2.39305e-06	-1.85031	-2.7631e-10
104644328	rs12147658	1.63398e-11	-1.80688	-2.7631e-10	2.4719e-06	-1.81788	-2.7631e-10
104644421	rs2282376	4.28411e-12	-1.85717	-1.28841	6.38705e-07	-1.91906	-1.25212
104644612	rs76080472	1.25672e-11	-1.99349	-0.0759086	2.25777e-06	-1.9979	0.0894101
104644776	rs2497296	1.41391e-11	-1.99408	0.0425314	2.59481e-06	-1.99846	0.229105
104645200	rs117891433	3.18214e-11	-1.14035	-2.7631e-10	3.21179e-06	-1.55605	-2.7631e-10
104645233	rs2282375	2.01901e-11	-0.501453	-1.09384	1.79832e-06	-1.11358	-1.02244
104645559	rs61996620	1.35118e-11	-1.99692	-2.7631e-10	2.37091e-06	-1.8596	-2.7631e-10
104645871	rs117616919	6.24099e-11	-1.72397	1.25721	7.06639e-06	-1.71811	0.95059
104646162	rs45488896	6.06362e-11	-0.495594	-2.7631e-10	4.08199e-06	-1.31629	-2.7631e-10
104646326	rs1547350	6.52174e-12	-1.47602	-1.24933	1.1017e-06	-1.36154	-1.26448
104646449	rs79259005	1.36776e-11	-1.98473	-2.7631e-10	2.4744e-06	-1.81688	-2.7631e-10
104646717	rs947000	3.39537e-12	-1.98821	-1.38986	5.85114e-07	-1.87502	-1.3838
104646771	rs946999	3.97076e-12	-1.92917	-1.29236	6.86459e-07	-1.78741	-1.31167
104646839	rs11160791	1.4961e-11	-0.748176	-1.14687	9.02244e-07	-1.63936	-1.18639
104647004	rs10141693	4.09867e-11	-0.887239	-2.7631e-10	2.7334e-06	-1.71733	-2.7631e-10
104647224	rs884996	3.39277e-12	-1.99625	-1.38259	5.35324e-07	-1.97327	-1.37449
104647311	rs871266	8.23059e-12	-1.31293	-1.1797	9.01233e-07	-1.57736	-1.24951
104647606	rs1890981	8.47551e-12	-1.29011	-1.1732	9.1958e-07	-1.55943	-1.24729
104647774	rs116357006	5.49522e-11	-0.594023	-2.7631e-10	3.19495e-06	-1.5613	-2.7631e-10
104648013	rs115957438	5.69483e-11	-0.558343	-2.7631e-10	3.25952e-06	-1.54129	-2.7631e-10
104648322	rs11626823	3.33578e-11	-1.0932	-2.7631e-10	2.36067e-06	-1.86393	-2.7631e-10
104648602	rs2487299	3.41303e-12	-1.99831	-1.37457	5.35737e-07	-1.96217	-1.38482
104649181	rs946998	9.46441e-12	-1.25633	-1.09661	1.00096e-06	-1.53275	-1.18916
104649328	rs28554095	4.76569e-12	-1.8418	-1.19725	5.94764e-07	-1.93683	-1.30563
104649496	rs2255380	3.37665e-12	-1.99466	-1.38894	5.29976e-07	-1.96773	-1.39006
104649607	rs116911529	1.88794e-10	-2.08776e-10	0.640172	2.92791e-05	-2.08776e-10	0.654001
104649958	rs28679428	2.57205e-10	-0.966744	1.91613	1.7609e-05	-1.37955	1.52509
104650041	rs114033746	4.97987e-11	-0.692498	-2.7631e-10	3.02653e-06	-1.61545	-2.7631e-10
104650494	rs946996	3.40114e-12	-1.99466	-1.38171	5.30762e-07	-1.96773	-1.38858
104650927	rs111844795	3.02556e-11	-1.1908	-2.7631e-10	2.27736e-06	-1.89986	-2.7631e-10
104651156	rs12892764	4.64866e-12	-1.8205	-1.24341	5.72469e-07	-1.94443	-1.33624
104651303	rs117562341	3.6207e-11	-1.01123	-2.7631e-10	3.61149e-06	-1.43875	-2.7631e-10
104651397	rs2497295	3.65805e-12	-1.98658	-1.31697	6.49088e-07	-1.84744	-1.30762
104652240	rs11625203	2.97611e-11	-1.20729	-2.7631e-10	2.2644e-06	-1.90556	-2.7631e-10
104652524	rs10141203	1.16275e-09	-0.0946952	2.55276	5.05038e-05	-1.12823	2.32741
104652787	rs12879395	4.09981e-12	-1.87459	-1.31496	5.36842e-07	-1.97206	-1.37286
104652810	rs146364812	1.34906e-11	-1.99849	-2.7631e-10	2.30893e-06	-1.88609	-2.7631e-10
104652867	rs2487298	5.69426e-12	-1.47647	-1.38456	8.52788e-07	-1.49218	-1.38994
104652887	rs2487297	1.3626e-11	-0.889584	-1.09892	1.77731e-06	-0.957127	-1.19064
104652927	rs139663001	4.03924e-11	-0.901845	-2.7631e-10	2.71346e-06	-1.72465	-2.7631e-10
104653065	rs8009077	5.64217e-12	-1.58491	-1.28531	9.62812e-07	-1.46704	-1.29373
104653122	rs111587803	2.31286e-09	0.551638	2.59412	6.78491e-05	-1.13942	2.63383
104653131	rs111661398	1.4641e-09	0.256787	2.43172	8.35147e-05	-0.768474	2.47062
104653228	rs8008834	7.01817e-12	-1.78111	-0.870869	7.56128e-07	-1.96735	-1.03506
104653268	rs8008983	4.72199e-12	-1.9325	-1.11576	6.63677e-07	-1.93652	-1.19631
104653710	rs8010188	7.57109e-12	-1.21032	-1.36582	1.00358e-06	-1.34517	-1.37413
104653715	rs56802388	2.64855e-11	0.0637931	-1.38768	9.65416e-07	-1.3698	-1.38827
104653746	rs34774351	3.71867e-12	-1.89699	-1.39013	6.31611e-07	-1.7924	-1.38995
104653844	rs12435534	4.04572e-12	-1.83808	-1.36475	6.55073e-07	-1.75641	-1.38947
104654129	rs12890592	4.23275e-12	-1.78744	-1.3702	5.64369e-07	-1.90836	-1.38656
104654214	rs36037630	6.73013e-12	-1.30435	-1.38954	8.79747e-07	-1.46459	-1.38641
104654402	rs77554731	2.42585e-11	-0.0215401	-1.39018	9.27815e-07	-1.41651	-1.38129
104654488	rs73360268	3.49393e-11	-1.04687	-2.7631e-10	3.54175e-06	-1.45825	-2.7631e-10
104654564	rs12891461	4.33188e-12	-1.77132	-1.36316	5.62024e-07	-1.91583	-1.38326
104654644	rs34620087	3.83227e-12	-1.90997	-1.34706	6.12084e-07	-1.8288	-1.38496
104654947	rs35826019	5.98381e-12	-1.42128	-1.39015	7.86888e-07	-1.57329	-1.38925
104654993	rs184887466	3.0995e-11	-2.08776e-10	-1.16666	4.84487e-06	-2.08776e-10	-1.14495
104655097	rs11160792	9.26383e-12	-1.23801	-1.13636	1.19749e-06	-1.34463	-1.19801
104655234	rs35311789	5.89502e-12	-1.43977	-1.38661	8.13697e-07	-1.5466	-1.38244
104655458	rs79678632	4.23912e-12	-1.95683	-1.1993	6.32323e-07	-1.98937	-1.19186
104656200	rs67305719	4.50413e-12	-1.78305	-1.31244	5.89083e-07	-1.90423	-1.34783
104656659	rs8007923	6.20482e-12	-1.43718	-1.33799	8.96517e-07	-1.51144	-1.32067
104657053	rs28678832	4.01759e-11	-0.90722	-2.7631e-10	3.08917e-06	-1.59497	-2.7631e-10
104657233	rs8011683	5.40974e-12	-1.87582	-1.03646	7.26537e-07	-1.85728	-1.18506
104657760	rs947006	1.07174e-11	-0.840852	-1.38776	1.80958e-06	-0.741249	-1.38853
104658127	rs12892055	6.66978e-12	-1.31383	-1.38907	8.52093e-07	-1.49557	-1.38736
104658345	rs77643529	4.63327e-11	-0.764637	-2.7631e-10	6.69552e-06	-0.821434	-2.7631e-10
104658568	rs28621042	4.91392e-11	-0.70583	-2.7631e-10	3.50158e-06	-1.46966	-2.7631e-10
104658749	rs74632587	4.39685e-11	-0.817013	-2.7631e-10	3.02515e-06	-1.61591	-2.7631e-10
104658805	rs28580543	6.30572e-12	-1.38887	-1.37016	8.15076e-07	-1.55475	-1.37259
104658946	rs61996624	3.64553e-12	-1.93007	-1.37692	5.93133e-07	-1.86854	-1.37667
104659091	rs61996625	3.67429e-12	-1.91726	-1.38186	5.99828e-07	-1.8511	-1.38288
104659310	rs10129756	1.11031e-11	-1.98328	-0.209982	1.59789e-06	-1.92107	-0.333118
104659530	rs2487308	2.48068e-11	-2.08776e-10	-1.38937	3.84506e-06	-2.08776e-10	-1.37608
104659665	rs111696693	1.92021e-11	-0.326543	-1.31892	8.3349e-07	-1.57616	-1.32884
104659754	rs74090262	2.31221e-10	-0.0310728	0.873959	1.93454e-05	-0.596536	0.836118
104659849	rs111581880	2.61031e-11	-0.0373465	-1.30109	9.5815e-07	-1.42507	-1.34055
104659977	rs72717005	1.96925e-11	-1.62025	-2.7631e-10	4.78262e-06	-1.15788	-2.7631e-10
104660147	rs189973784	8.88919e-11	-0.113065	-2.7631e-10	5.91185e-06	-0.945914	-2.7631e-10
104660223	rs2497292	4.60769e-12	-1.97328	-1.09948	7.51699e-07	-1.94096	-1.06733
104660558	rs72717006	1.54942e-11	-1.86002	-2.7631e-10	5.32776e-06	-1.04994	-2.7631e-10
104660606	rs71419803	5.02321e-12	-1.94998	-1.03644	7.58431e-07	-1.90351	-1.09587
104660922	rs7159400	8.81299e-12	-1.03873	-1.38552	1.72151e-06	-0.796964	-1.3827
104660949	rs7159418	8.95387e-12	-1.02288	-1.38552	1.75232e-06	-0.779228	-1.3827
104661179	rs117724824	2.15863e-11	-1.52843	-2.7631e-10	4.01363e-06	-1.33318	-2.7631e-10
104661289	rs73360284	8.45478e-12	-1.08381	-1.38194	7.25773e-07	-1.66646	-1.37693
104661434	rs10129870	9.25497e-12	-0.99367	-1.38166	7.67206e-07	-1.6113	-1.37657
104661516	rs118143075	2.68714e-11	-2.08776e-10	-1.30942	4.06683e-06	-2.08776e-10	-1.32001
104661648	rs10130331	9.22049e-12	-0.997665	-1.38139	7.6556e-07	-1.61378	-1.37624
104661739	rs10142509	9.22049e-12	-0.997665	-1.38139	7.6556e-07	-1.61378	-1.37624
104661782	rs12880369	5.77841e-11	-0.543773	-2.7631e-10	4.53216e-06	-1.21167	-2.7631e-10
104661941	rs4509954	9.00887e-12	-1.02288	-1.3794	1.76575e-06	-0.779228	-1.37507
104662014	rs7147255	3.97752e-12	-1.87943	-1.3404	7.98674e-07	-1.61782	-1.32985
104662328	rs7148788	8.7084e-12	-1.05446	-1.38174	1.69969e-06	-0.814568	-1.37786
104662426	rs10133390	8.76964e-12	-1.06423	-1.36496	7.49474e-07	-1.65462	-1.35664
104662459	rs7149115	2.12424e-11	-0.168107	-1.37638	1.6482e-06	-0.845957	-1.37723
104662533	rs7148194	1.1533e-11	-0.78551	-1.36976	1.2953e-06	-1.09898	-1.36515
104662734	rs12184965	3.75305e-12	-1.89022	-1.3877	6.87821e-07	-1.70746	-1.38964
104662840	rs75276029	2.24919e-11	-0.101415	-1.38592	1.64347e-06	-0.839203	-1.38686
104662918	rs73360294	2.04769e-11	-0.194845	-1.38635	1.59757e-06	-0.867154	-1.38724
104662921	rs113260478	8.01051e-11	-0.217146	-2.7631e-10	3.73966e-06	-1.40388	-2.7631e-10
104662990	rs72717007	3.75493e-12	-1.88727	-1.39015	6.79434e-07	-1.72021	-1.38915
104662991	rs78830857	8.96913e-12	-1.03879	-1.36791	7.61087e-07	-1.63912	-1.35676
104663065	rs117953529	1.50871e-11	-1.88665	-2.7631e-10	2.06333e-06	-1.99855	-2.7631e-10
104663071	rs73360295	9.70472e-12	-0.945259	-1.38262	7.32603e-07	-1.65837	-1.37565
104663412	rs28515738	1.2139e-11	-0.714592	-1.38947	2.13099e-06	-0.5763	-1.38999
104663632	rs74090273	1.15611e-11	-0.764945	-1.3879	1.29003e-06	-1.08126	-1.38695
104663754	rs74090275	1.1101e-11	-0.806966	-1.38649	1.24623e-06	-1.11744	-1.38531
104664611	rs74090276	1.19578e-11	-0.733216	-1.38589	1.32627e-06	-1.05387	-1.38664
104664808	rs10220498	1.20804e-11	-0.725352	-1.38355	2.04893e-06	-0.623007	-1.38255
104664834	rs12588447	2.39102e-11	-0.0416305	-1.38455	1.8144e-06	-0.745159	-1.38196
104665332	rs57530723	2.35105e-11	-0.0562214	-1.38682	1.78834e-06	-0.75683	-1.38476
104665540	rs112849692	2.77352e-11	0.095761	-1.37355	9.9586e-07	-1.35209	-1.37493
104665544	rs112361477	9.30804e-11	-0.0670231	-2.7631e-10	4.08375e-06	-1.31586	-2.7631e-10
104665665	rs10143192	2.4551e-11	-0.0137532	-1.38598	1.85213e-06	-0.722828	-1.38371
104665730	rs10143462	4.47512e-12	-1.71496	-1.38699	7.5889e-07	-1.61035	-1.38842
104665805	rs10143555	6.87744e-12	-1.28686	-1.38538	6.40816e-07	-1.78375	-1.38414
104665929	rs117914192	2.79453e-11	0.103307	-1.37355	1.00005e-06	-1.34789	-1.37493
104666545	rs78614634	2.26691e-11	-1.47948	-2.7631e-10	3.20428e-06	-1.55838	-2.7631e-10
104666573	rs10146375	5.47242e-12	-1.51838	-1.38239	9.62198e-07	-1.38032	-1.38108
104666578	rs111333260	9.65497e-11	-0.0304283	-2.7631e-10	4.17386e-06	-1.29403	-2.7631e-10
104666652	rs10146391	8.60681e-12	-1.07222	-1.37571	7.333e-07	-1.65946	-1.37361
104666737	rs3935418	2.83257e-11	0.131729	-1.38845	2.07424e-06	-0.605683	-1.38759
104666821	rs10135847	2.96335e-11	0.176251	-1.38783	2.15196e-06	-0.569638	-1.38685
104667107	rs10149129	1.44911e-11	-0.536799	-1.39015	1.42649e-06	-0.977644	-1.39001
104667443	rs115012455	2.69076e-11	-2.08776e-10	-1.30808	4.10283e-06	-2.08776e-10	-1.31119
104667444	rs4072966	1.38283e-11	-0.584481	-1.38929	1.3712e-06	-1.01743	-1.38976
104667684	rs73362216	1.12746e-11	-0.79163	-1.3863	2.31681e-06	-0.496869	-1.38581
104667854	rs185584923	9.65497e-11	-0.0304283	-2.7631e-10	4.17386e-06	-1.29403	-2.7631e-10
104667855	rs143220776	1.01211e-10	0.0167185	-2.7631e-10	4.59241e-06	-1.19847	-2.7631e-10
104667943	rs61497697	5.6691e-11	0.662977	-1.22585	5.07735e-06	0.125569	-1.22365
104667995	rs12146969	4.76859e-12	-1.72488	-1.31355	8.29301e-07	-1.59443	-1.31562
104668102	rs12878734	4.99679e-12	-1.96723	-1.02446	7.46323e-07	-1.91652	-1.09895
104668134	rs76418257	1.90007e-11	-1.65601	-2.7631e-10	2.8389e-06	-1.67946	-2.7631e-10
104668162	rs73362221	4.40657e-12	-1.72979	-1.3876	5.7856e-07	-1.88171	-1.38838
104668187	rs74090298	6.462e-12	-1.37014	-1.3644	1.18079e-06	-1.19941	-1.35728
104668458	rs71419804	4.91568e-12	-1.96211	-1.04594	7.43096e-07	-1.88719	-1.13261
104668484	rs10142060	1.11162e-11	-0.92483	-1.26725	1.52815e-06	-1.01754	-1.28128
104668590	rs77602211	2.57886e-11	-1.35055	-2.7631e-10	3.61026e-06	-1.43909	-2.7631e-10
104668675	rs148412301	2.81692e-11	-2.08776e-10	-1.26226	4.23705e-06	-2.08776e-10	-1.279
104668826	rs12879965	4.65035e-12	-1.68407	-1.37948	8.08011e-07	-1.55434	-1.38171
104668883	rs71419805	5.36492e-12	-1.76566	-1.15495	6.12338e-07	-1.99848	-1.21486
104669712	rs76692823	5.25693e-11	-2.08776e-10	-0.638354	8.08199e-06	-2.08776e-10	-0.633234
104669807	rs34505020	6.47492e-12	-1.93441	-0.798142	9.94576e-07	-1.82322	-0.905091
104670224	rs143653523	3.37496e-11	0.127719	-1.20924	1.19091e-06	-1.33428	-1.21388
104671511	rs11845935	1.11324e-11	-0.913647	-1.27698	1.40899e-06	-1.08729	-1.29271
104671696	rs4511459	1.18696e-11	-0.891333	-1.23518	1.49141e-06	-1.07346	-1.24968
104671826	rs34086344	4.61282e-12	-1.69626	-1.37539	7.95452e-07	-1.57367	-1.37804
104672697	rs34839880	4.94667e-12	-1.81935	-1.18242	6.00318e-07	-1.99852	-1.23465
104673221	rs8003204	1.14485e-11	-0.857897	-1.30473	1.47066e-06	-1.02012	-1.31704
104673265	rs75503781	6.52071e-12	-1.90118	-0.824322	1.01668e-06	-1.77634	-0.929995
104673302	rs113047087	3.46277e-11	0.143402	-1.19923	1.21333e-06	-1.3255	-1.204
104673387	rs8022850	4.59473e-12	-1.74408	-1.3315	5.91734e-07	-1.9084	-1.33917
104673472	rs79088218	3.45252e-12	-1.99105	-1.37033	5.47993e-07	-1.97395	-1.35041
104673533	rs8023056	1.08902e-11	-0.913647	-1.29897	1.38551e-06	-1.08729	-1.30952
104673635	rs58636128	5.18479e-12	-1.77089	-1.18387	5.99563e-07	-1.99853	-1.2359
104673651	rs142683825	3.38468e-11	0.134966	-1.21361	1.1906e-06	-1.33023	-1.21819
104673668	rs8023083	5.13384e-12	-1.80979	-1.15484	6.69464e-07	-1.94544	-1.17871
104673856	rs8023157	1.10753e-11	-0.913647	-1.28212	1.40229e-06	-1.08729	-1.29748
104673950	rs138747322	1.656e-11	-1.7935	-2.7631e-10	2.37316e-06	-1.85865	-2.7631e-10
104673951	rs77636476	3.97233e-12	-1.92415	-1.29699	6.98448e-07	-1.82867	-1.25309
104673952	rs73362232	5.24216e-12	-1.83495	-1.1088	6.90421e-07	-1.95837	-1.13496
104674020	rs118089299	1.45823e-11	-1.92068	-2.7631e-10	2.07533e-06	-1.99275	-2.7631e-10
104674077	rs116844938	1.3595e-11	-1.99079	-2.7631e-10	2.06957e-06	-1.99553	-2.7631e-10
104674339	rs12882832	1.09495e-11	-0.949965	-1.25723	1.38819e-06	-1.12055	-1.27432
104676008	rs73362234	3.04291e-11	0.0467792	-1.23186	1.07857e-06	-1.41103	-1.2362
104676446	rs113693764	3.38865e-11	0.133088	-1.21056	1.15411e-06	-1.36436	-1.21518
104676577	rs76289482	3.12577e-11	0.0542351	-1.21246	1.10383e-06	-1.40703	-1.21706
104676658	rs8019892	7.23841e-12	-1.34016	-1.28093	1.9201e-06	-0.798222	-1.27227
104676770	rs12895469	6.16007e-12	-1.85335	-0.929052	9.82403e-07	-1.71547	-1.02515
104676817	rs12895202	6.33833e-12	-1.82158	-0.932289	1.00559e-06	-1.68927	-1.02803
104676908	rs12895643	6.26841e-12	-1.84865	-0.916316	1.01424e-06	-1.69492	-1.01381
104676913	rs12895392	6.12511e-12	-1.87177	-0.916316	9.6813e-07	-1.74145	-1.01381
104676929	rs8020627	6.11824e-12	-1.8339	-0.955307	1.47435e-06	-1.44649	-0.888164
104677108	rs12434743	2.47901e-11	-2.08776e-10	-1.39004	3.79189e-06	-2.08776e-10	-1.39001
104677225	rs35780024	6.29817e-12	-1.8258	-0.934426	1.00345e-06	-1.68282	-1.03661
104677580	rs28516433	5.22541e-12	-1.9116	-1.03535	7.50756e-07	-1.95511	-1.05444
104677696	rs28497903	8.04041e-12	-1.48066	-1.03535	1.07342e-06	-1.59759	-1.05444
104678359	rs10134193	7.38646e-12	-1.86032	-0.740515	1.36547e-06	-1.64959	-0.761782
104678658	rs4075527	1.37437e-11	-1.08569	-0.89421	2.09164e-06	-1.07508	-0.909847
104679037	rs112795211	3.35149e-11	0.22016	-1.30866	1.09926e-06	-1.31647	-1.31176
104679199	rs12892279	6.83912e-12	-1.47571	-1.20212	1.74301e-06	-0.98538	-1.18188
104679387	rs35027920	6.07839e-12	-1.81443	-0.981314	1.04735e-06	-1.64173	-1.03488
104679469	rs112246454	3.30099e-11	0.22016	-1.32384	1.08303e-06	-1.31647	-1.32664
104679844	rs12892130	4.96632e-12	-1.74624	-1.25157	1.13623e-06	-1.35724	-1.23791
104679939	rs111976345	2.46334e-11	-0.0582742	-1.33811	1.07702e-06	-1.30809	-1.34058
104680081	rs111401796	1.46641e-11	-1.91509	-2.7631e-10	2.14967e-06	-1.95756	-2.7631e-10
104680234	rs114076157	3.86936e-11	0.40169	-1.3465	1.17337e-06	-1.21423	-1.34877
104681263	rs61996656	1.35965e-11	-0.99992	-0.990752	2.05979e-06	-1.01148	-0.988787
104682154	rs61998764	5.85189e-12	-1.49772	-1.336	1.2455e-06	-1.17907	-1.32426
104682407	rs11850666	1.57275e-11	-1.0772	-0.767879	2.33506e-06	-1.11642	-0.758409
104682642	rs76749260	3.37704e-11	0.283719	-1.36462	1.0807e-06	-1.28103	-1.36424
104683154	rs28573757	1.36919e-11	-0.651888	-1.33179	2.74344e-06	-0.394033	-1.31963
104683203	rs72717021	1.37592e-11	-1.97878	-2.7631e-10	2.52162e-06	-1.79797	-2.7631e-10
104683320	rs12896038	4.30779e-12	-1.87986	-1.2602	6.58079e-07	-1.88299	-1.25831
104684007	rs117758545	1.34561e-10	-2.08776e-10	0.30153	1.50274e-05	-2.08776e-10	-0.0129987
104684511	rs112913978	2.20702e-11	-0.140987	-1.36527	1.00091e-06	-1.35707	-1.36489
104684874	rs4375586	5.97332e-12	-1.53705	-1.27613	1.55311e-06	-1.02089	-1.26173
104685282	rs12432819	4.91891e-12	-1.86857	-1.13883	7.20231e-07	-1.90027	-1.15079
104685593	rs116972352	2.51322e-11	-2.08776e-10	-1.37634	3.84517e-06	-2.08776e-10	-1.37605
104685811	rs115088647	4.2121e-11	0.509759	-1.3697	1.25606e-06	-1.12946	-1.36544
104685835	rs11850438	1.48364e-11	-0.621506	-1.2819	3.07357e-06	-0.331546	-1.26849
104685838	rs11622892	1.43084e-11	-1.93964	-2.7631e-10	2.72028e-06	-1.72214	-2.7631e-10
104686127	rs142838345	2.8034e-11	-2.08776e-10	-1.26707	5.26779e-06	-2.08776e-10	-1.06126
104686141	rs61998765	3.96478e-12	-1.99662	-1.22641	6.85112e-07	-1.92106	-1.17999
104686195	rs117379375	2.47949e-11	-2.08776e-10	-1.38985	3.79522e-06	-2.08776e-10	-1.38913
104686346	rs4482208	6.4595e-12	-1.68597	-1.04896	1.49127e-06	-1.32371	-0.999529
104686639	rs34687899	1.46847e-11	-1.91368	-2.7631e-10	2.21549e-06	-1.9274	-2.7631e-10
104686803	rs35034661	5.36427e-12	-1.96773	-0.952992	7.85036e-07	-1.9586	-1.0063
104687033	rs35623977	1.16132e-11	-1.2105	-0.937846	2.15144e-06	-1.00729	-0.949444
104687093	rs117763903	1.46287e-11	-1.9175	-2.7631e-10	2.14767e-06	-1.95849	-2.7631e-10
104687384	rs117960969	2.52398e-11	-2.08776e-10	-1.37206	3.81864e-06	-2.08776e-10	-1.38298
104687740	rs75735756	3.56499e-11	-2.08776e-10	-1.02674	5.60521e-06	-2.08776e-10	-0.999176
104688339	rs72717023	3.5634e-12	-1.94201	-1.38776	8.59409e-07	-1.48849	-1.38589
104689545	rs72717024	3.91126e-12	-1.95959	-1.27704	5.77392e-07	-1.96113	-1.31098
104689805	rs145179438	2.08321e-10	-2.08776e-10	0.738594	3.02265e-05	-2.08776e-10	0.685848
104690155	rs77505595	2.03359e-11	-1.5881	-2.7631e-10	4.42305e-06	-1.23604	-2.7631e-10
104690493	rs74087236	4.18333e-12	-1.79151	-1.37787	1.14467e-06	-1.19873	-1.38902
104690503	rs68036376	6.83546e-12	-1.29366	-1.3847	9.4836e-07	-1.39555	-1.38034
104690555	rs74087237	4.75778e-12	-1.96616	-1.07454	9.98516e-07	-1.60874	-1.11562
104690997	rs74087238	5.02586e-12	-1.97593	-1.00996	9.35809e-07	-1.73404	-1.05518
104691114	rs10083398	1.03109e-11	-0.931624	-1.33566	3.2279e-06	-0.216246	-1.3348
104691381	rs74087240	4.92506e-12	-1.97252	-1.03363	1.01395e-06	-1.63164	-1.07738
104692289	rs74087243	4.71197e-12	-1.97427	-1.07611	9.72228e-07	-1.63831	-1.11273
104692739	rs4078390	4.50135e-12	-1.99808	-1.09803	7.95574e-07	-1.81825	-1.13331
104693120	rs7144831	8.31363e-12	-1.09577	-1.38682	1.34574e-06	-1.04039	-1.38554
104693201	rs74087244	4.58303e-12	-1.99808	-1.08004	8.09196e-07	-1.81816	-1.11643
104693671	rs118114713	1.5649e-10	0.452506	-2.7631e-10	8.18865e-05	1.68246	-2.7631e-10
104693767	rs74087245	6.64444e-12	-1.55093	-1.15577	6.85934e-07	-1.91396	-1.18589
104693786	rs74087247	4.63209e-12	-1.99781	-1.06967	8.1331e-07	-1.82284	-1.10668
104694358	rs12050370	6.48926e-12	-1.57	-1.16034	6.77458e-07	-1.92213	-1.19015
104694548	rs79801821	3.55587e-12	-1.98785	-1.34403	6.8198e-07	-1.74316	-1.36247
104694618	rs74087248	6.62841e-12	-1.56052	-1.1486	6.87691e-07	-1.9181	-1.17919
104694777	rs11850370	3.43291e-12	-1.97693	-1.39015	5.76568e-07	-1.88354	-1.39
104695217	rs11851356	3.44606e-12	-1.97311	-1.39014	5.66859e-07	-1.90065	-1.38986
104695636	rs11628649	7.82384e-12	-1.15347	-1.38984	1.29894e-06	-1.07201	-1.38931
104695740	rs118150168	1.37441e-11	-1.97988	-2.7631e-10	2.75766e-06	-1.70849	-2.7631e-10
104695915	rs79464297	4.96072e-12	-1.99342	-1.00552	8.34216e-07	-1.85796	-1.04617
104696121	rs78788865	8.5523e-12	-1.45829	-0.995994	8.32182e-07	-1.87122	-1.03536
104696490	rs138319807	1.70785e-11	-1.76267	-2.7631e-10	2.07761e-06	-1.99165	-2.7631e-10
104696755	rs74087251	6.2967e-12	-1.62083	-1.13963	6.79117e-07	-1.94267	-1.16717
104696953	rs7142792	8.12111e-12	-1.11669	-1.38933	1.20835e-06	-1.14348	-1.39014
104697958	rs72717026	7.60195e-12	-1.18304	-1.38904	1.13427e-06	-1.20879	-1.38809
104699495	rs4906423	7.48115e-12	-1.20533	-1.38277	1.11336e-06	-1.23072	-1.38476
104700391	rs141076301	1.58399e-11	-1.83796	-2.7631e-10	2.06621e-06	-1.99715	-2.7631e-10
104700554	rs76697193	6.06535e-12	-1.70744	-1.09045	6.90535e-07	-1.97252	-1.12064
104700848	rs11628351	9.11975e-12	-1.24284	-1.1472	1.07946e-06	-1.49523	-1.15118
104701037	rs11629358	4.07332e-12	-1.81084	-1.38519	5.45591e-07	-1.94891	-1.37985
104702232	rs11621752	4.21205e-11	-0.740584	-0.119368	3.96662e-06	-1.15639	-0.188569
104702853	rs11160794	1.26403e-11	-1.29023	-0.773366	1.83736e-06	-1.38578	-0.728766
104703334	rs4906424	3.68502e-12	-1.9974	-1.29882	6.07128e-07	-1.98445	-1.23744
104703749	rs71419814	4.79888e-12	-1.69872	-1.33338	6.0687e-07	-1.84162	-1.38069
104703754	rs4906426	4.9931e-12	-1.66653	-1.3259	6.12452e-07	-1.83566	-1.37749
104703802	rs12890053	1.21626e-11	-1.91202	-0.190098	2.19257e-06	-1.84914	-0.0886634
104703928	rs4906427	5.16164e-12	-1.62694	-1.33229	6.307e-07	-1.80537	-1.37843
104703985	rs4243742	6.18526e-12	-1.75853	-1.01979	9.70556e-07	-1.98356	-0.769197
104703992	rs4243743	6.087e-12	-1.77454	-1.01979	9.66878e-07	-1.98736	-0.769197
104704112	rs4403995	6.30021e-12	-1.75307	-1.00684	9.91599e-07	-1.98217	-0.749136
104704244	rs4338728	6.29918e-12	-1.46914	-1.29093	7.34782e-07	-1.67266	-1.35839
104704247	rs4467012	6.18917e-12	-1.46914	-1.30855	7.28028e-07	-1.67266	-1.36763
104704284	rs4264329	6.56023e-12	-1.44497	-1.27449	7.57393e-07	-1.65364	-1.3471
104704630	rs78122119	1.9244e-11	-1.64329	-2.7631e-10	2.47924e-06	-1.81492	-2.7631e-10
104704652	rs10139025	5.38264e-12	-1.61547	-1.30184	6.30712e-07	-1.81933	-1.36445
104704658	rs183777965	5.61984e-09	4.03357	-2.7631e-10	0.000273752	2.88935	-2.7631e-10
104704663	rs10139344	5.54626e-12	-1.49725	-1.39012	6.59682e-07	-1.75322	-1.38565
104704722	rs10139194	6.24225e-12	-1.48046	-1.28869	7.29202e-07	-1.68153	-1.35715
104704780	rs10139286	6.22691e-12	-1.48046	-1.29115	7.28184e-07	-1.68153	-1.35854
104704835	rs10139214	6.11195e-12	-1.49165	-1.29859	7.1886e-07	-1.69028	-1.36268
104704862	rs10139393	6.33981e-12	-1.77306	-0.980575	1.02191e-06	-1.98702	-0.714178
104704872	rs10139536	6.24225e-12	-1.48046	-1.28869	7.29202e-07	-1.68153	-1.35715
104705136	rs10131003	7.82287e-12	-1.43328	-1.11016	8.81007e-07	-1.6444	-1.20516
104705158	rs11625619	1.30122e-11	-1.86737	-0.167231	2.42819e-06	-1.7821	-0.0536266
104705161	rs11621371	4.94525e-12	-1.74011	-1.26195	6.79859e-07	-1.9787	-1.13004
104705257	rs12880083	7.07621e-12	-1.38576	-1.25798	7.78318e-07	-1.63473	-1.33876
104705420	rs4998586	6.43998e-12	-1.52864	-1.20932	7.20454e-07	-1.74728	-1.30346
104705454	rs4998587	6.85966e-12	-1.45224	-1.22259	7.87945e-07	-1.6438	-1.3174
104705457	rs4998588	6.85966e-12	-1.45224	-1.22259	7.87945e-07	-1.6438	-1.3174
104705465	rs113696812	1.34918e-11	-1.9984	-2.7631e-10	2.13334e-06	-1.96518	-2.7631e-10
104705483	rs4998589	7.68022e-12	-1.64252	-0.919317	1.20994e-06	-1.92271	-0.609592
104705484	rs34757878	1.5231e-11	-1.96502	0.0878642	2.61687e-06	-1.91413	0.153235
104705634	rs72717043	9.48281e-11	-0.0484208	-2.7631e-10	4.98806e-05	1.18676	-2.7631e-10
104705682	rs4998590	7.02574e-12	-1.38701	-1.2639	7.98131e-07	-1.60759	-1.34077
104705699	rs4998591	6.68377e-12	-1.43693	-1.26388	7.71422e-07	-1.63998	-1.34241
104705859	rs112125687	1.34928e-11	-1.99833	-2.7631e-10	2.1314e-06	-1.96609	-2.7631e-10
104705890	rs76874488	1.34947e-11	-1.99819	-2.7631e-10	2.12827e-06	-1.96756	-2.7631e-10
104705980	rs7148170	5.76098e-12	-1.5694	-1.27998	6.59265e-07	-1.7874	-1.3521
104706004	rs7148495	5.81917e-12	-1.55791	-1.28142	6.64055e-07	-1.77932	-1.35295
104706017	rs11626806	7.81499e-12	-1.6824	-0.862039	1.8729e-06	-1.22936	-0.866025
104706055	rs7148523	7.06563e-12	-1.44005	-1.2052	8.02467e-07	-1.65866	-1.28428
104706101	rs116882268	4.0335e-11	-2.08776e-10	-0.903268	4.81577e-06	-2.08776e-10	-1.15098
104706192	rs79393000	4.11307e-11	-2.08776e-10	-0.883732	4.88244e-06	-2.08776e-10	-1.13723
104706263	rs12885951	1.29032e-11	-1.8749	-0.168118	2.3487e-06	-1.7918	-0.0772082
104706360	rs7150187	6.54348e-12	-1.42817	-1.29385	7.52322e-07	-1.64938	-1.35809
104706395	rs7149206	6.05991e-12	-1.82692	-0.971873	1.01231e-06	-1.99802	-0.712614
104706490	rs7149080	6.44238e-12	-1.44005	-1.29754	7.43189e-07	-1.65866	-1.36102
104706965	rs144509909	1.34901e-11	-1.99853	-2.7631e-10	2.13902e-06	-1.96253	-2.7631e-10
104706974	rs11627964	5.69224e-12	-1.56146	-1.29992	6.47374e-07	-1.79536	-1.36235
104707164	rs72717049	1.2776e-11	-1.87567	-0.177251	2.31424e-06	-1.79987	-0.0839202
104707341	rs11623970	5.06691e-12	-1.68262	-1.29513	5.87975e-07	-1.89428	-1.35966
104707350	rs11628076	5.63323e-12	-1.4885	-1.3833	6.66525e-07	-1.75416	-1.37439
104707457	rs8017024	6.31864e-12	-1.84054	-0.916442	1.09273e-06	-1.99696	-0.637233
104707518	rs112844094	1.34932e-11	-1.9983	-2.7631e-10	2.13071e-06	-1.96642	-2.7631e-10
104707572	rs8017339	6.39305e-12	-1.8536	-0.891673	1.12913e-06	-1.99534	-0.606089
104707653	rs192646908	4.13988e-11	-2.08776e-10	-0.877235	4.89698e-06	-2.08776e-10	-1.13425
104708064	rs75158521	5.9135e-12	-1.97665	-0.846598	6.80972e-07	-1.99631	-1.11079
104708149	rs145635154	5.8803e-11	-2.08776e-10	-0.526294	9.65968e-06	-2.08776e-10	-0.454912
104708229	rs75192026	5.75251e-12	-1.97708	-0.873772	6.67994e-07	-1.99617	-1.13017
104708262	rs150671552	5.81801e-11	-2.08776e-10	-0.536943	9.55322e-06	-2.08776e-10	-0.465994
104708270	rs139920092	1.24914e-10	0.227143	-2.7631e-10	5.80882e-05	1.33909	-2.7631e-10
104709200	rs12432175	5.84913e-12	-1.97161	-0.862585	6.72379e-07	-1.99759	-1.12222
104709564	rs117254832	2.38755e-11	-1.42764	-2.7631e-10	3.95067e-06	-1.34899	-2.7631e-10
104709721	rs79498386	1.34974e-11	-1.99799	-2.7631e-10	2.12483e-06	-1.96918	-2.7631e-10
104709808	rs72700006	1.3969e-11	-1.96365	-2.7631e-10	2.06726e-06	-1.99665	-2.7631e-10
104709870	rs8010498	1.28185e-11	-1.87365	-0.17595	2.08425e-06	-1.99149	0.00302124
104710047	rs187637656	1.35902e-11	-1.99114	-2.7631e-10	2.08809e-06	-1.98662	-2.7631e-10
104710360	rs35788973	1.15072e-11	-1.88554	-0.27198	2.07114e-06	-1.81247	-0.182298
104710505	rs7142555	1.30414e-11	-1.87365	-0.158705	2.12309e-06	-1.99149	0.0214882
104710518	rs61997090	2.57015e-11	-1.35394	-2.7631e-10	3.44376e-06	-1.48631	-2.7631e-10
104711488	rs3803285	5.45449e-12	-1.57358	-1.33047	6.68115e-07	-1.8184	-1.30776
104711667	rs149770852	1.35068e-11	-1.99729	-2.7631e-10	2.11665e-06	-1.97304	-2.7631e-10
104711790	rs112214360	1.35068e-11	-1.99729	-2.7631e-10	2.11665e-06	-1.97304	-2.7631e-10
104712037	rs118056085	1.56708e-11	-1.84868	-2.7631e-10	2.14169e-06	-1.96128	-2.7631e-10
104712667	rs12436387	4.23496e-11	-2.08776e-10	-0.854528	4.98281e-06	-2.08776e-10	-1.11688
104713102	rs11628870	1.11791e-11	-1.89956	-0.286882	2.02955e-06	-1.8306	-0.184458
104713279	rs11629021	1.11911e-11	-1.89956	-0.285806	2.00492e-06	-1.8306	-0.19667
104713333	rs4072199	4.24758e-12	-1.79905	-1.35509	5.59502e-07	-1.96632	-1.33726
104713573	rs79811299	4.19619e-11	-2.08776e-10	-0.863725	4.95024e-06	-2.08776e-10	-1.12344
104713607	rs4072200	1.13374e-11	-1.89499	-0.277392	1.99931e-06	-1.82466	-0.20541
104713635	rs8021721	4.51346e-12	-1.74195	-1.35147	5.82008e-07	-1.92706	-1.33708
104713651	rs4335718	1.27301e-11	-1.9449	-0.111611	2.31301e-06	-1.93377	0.0494485
104713675	rs139723569	1.52219e-11	-1.87775	-2.7631e-10	2.06945e-06	-1.99559	-2.7631e-10
104713866	rs8022201	5.48762e-12	-1.57358	-1.32441	6.72867e-07	-1.8184	-1.30068
104714076	rs4074959	1.12225e-11	-1.90403	-0.27854	2.00837e-06	-1.83643	-0.189117
104714174	rs112205250	1.38065e-11	-1.97535	-2.7631e-10	2.10794e-06	-1.97716	-2.7631e-10
104714750	rs3935521	5.59346e-12	-1.55242	-1.32646	6.80628e-07	-1.80454	-1.30307
104714961	rs117634561	1.46898e-11	-1.91333	-2.7631e-10	2.18067e-06	-1.94324	-2.7631e-10
104715111	rs3935837	1.31374e-11	-1.91429	-0.110736	2.3978e-06	-1.84664	-0.00168228
104715330	rs117687605	1.38719e-11	-1.97062	-2.7631e-10	2.18043e-06	-1.94335	-2.7631e-10
104715415	rs79958001	4.17796e-11	-2.08776e-10	-0.868078	4.93493e-06	-2.08776e-10	-1.12653
104715591	rs4614660	2.32184e-11	-1.58439	0.128846	3.16697e-06	-1.9173	0.347201
104715720	rs75113650	2.49207e-11	-2.08776e-10	-1.38479	3.80666e-06	-2.08776e-10	-1.38612
104715721	rs76566829	2.47991e-11	-2.08776e-10	-1.38968	3.79903e-06	-2.08776e-10	-1.38813
104715772	rs12432919	4.19619e-11	-2.08776e-10	-0.863725	4.95024e-06	-2.08776e-10	-1.12344
104715864	rs117467353	1.538e-11	-1.86742	-2.7631e-10	2.16383e-06	-1.95099	-2.7631e-10
104716172	rs144408450	3.07544e-11	-2.08776e-10	-1.17445	4.90201e-06	-2.08776e-10	-1.13323
104716343	rs143448041	1.38974e-11	-1.96878	-2.7631e-10	2.19687e-06	-1.93584	-2.7631e-10
104716466	rs3935133	7.09718e-11	-0.338204	-2.7631e-10	3.91492e-06	-1.35808	-2.7631e-10
104716720	rs3935134	1.48841e-11	-1.88533	-0.0148603	2.5289e-06	-1.98835	0.193264
104718698	rs4073859	5.41694e-12	-1.59423	-1.31673	6.69896e-07	-1.83176	-1.29175
104719208	rs147231955	1.35447e-11	-1.99449	-2.7631e-10	2.09935e-06	-1.98124	-2.7631e-10
104719300	rs117147758	1.35376e-11	-1.99501	-2.7631e-10	2.10174e-06	-1.98011	-2.7631e-10
104719589	rs117758344	2.55009e-11	-2.08776e-10	-1.36177	3.88443e-06	-2.08776e-10	-1.3659
104719787	rs6576020	1.62177e-11	-1.74719	-0.067197	2.40805e-06	-1.98343	0.139378
104720441	rs7148182	1.01685e-11	-1.90211	-0.379084	1.89129e-06	-1.81555	-0.270062
104720553	rs7148375	1.02215e-11	-1.91082	-0.365174	1.89614e-06	-1.82763	-0.255424
104720607	rs117572930	1.70436e-11	-1.76471	-2.7631e-10	2.15189e-06	-1.95653	-2.7631e-10
104720756	rs111519902	1.35648e-11	-1.99301	-2.7631e-10	2.09368e-06	-1.98395	-2.7631e-10
104720780	rs72700088	1.02932e-11	-1.91082	-0.358182	1.91014e-06	-1.82763	-0.248068
104721043	rs74584695	4.45971e-11	-2.08776e-10	-0.802817	5.17206e-06	-2.08776e-10	-1.0796
104721274	rs12433389	4.48103e-11	-2.08776e-10	-0.798047	5.19004e-06	-2.08776e-10	-1.07613
104721526	rs8016595	1.02655e-11	-1.90652	-0.365174	1.90752e-06	-1.82164	-0.255424
104721698	rs193235940	3.50903e-11	-2.08776e-10	-1.04256	5.69017e-06	-2.08776e-10	-0.984132
104722374	rs11624904	6.8495e-12	-1.91321	-0.763097	1.37128e-06	-1.98238	-0.424751
104722600	rs35832611	1.03376e-11	-1.90652	-0.358182	1.92161e-06	-1.82164	-0.248068
104722676	rs4363804	2.29424e-11	-1.56862	0.101121	3.14925e-06	-1.8997	0.323993
104722894	rs4447351	4.56741e-12	-1.94855	-1.13299	7.87199e-07	-1.86481	-1.09734
104723016	rs10132005	1.59227e-11	-0.510162	-1.32258	2.05498e-06	-0.671527	-1.33108
104723433	rs10143250	6.20289e-12	-1.49207	-1.2834	8.00424e-07	-1.69183	-1.25365
104723718	rs117027509	1.38033e-11	-1.97558	-2.7631e-10	2.71112e-06	-1.72551	-2.7631e-10
104723823	rs4265746	5.8517e-12	-1.5581	-1.27565	7.39159e-07	-1.7802	-1.24491
104723907	rs4304958	5.91395e-12	-1.54752	-1.27565	7.44701e-07	-1.77273	-1.24491
104723939	rs4486819	6.13377e-12	-1.50328	-1.2834	7.93485e-07	-1.70054	-1.25365
104723973	rs4374098	5.8517e-12	-1.5581	-1.27565	7.39159e-07	-1.7802	-1.24491
104724365	rs10146425	6.1774e-12	-1.49619	-1.2834	8.13655e-07	-1.67544	-1.25365
104724637	rs4306437	5.68354e-12	-1.58216	-1.28076	7.34096e-07	-1.78132	-1.25067
104724643	rs4488388	5.68354e-12	-1.58216	-1.28076	7.34096e-07	-1.78132	-1.25067
104725583	rs76532850	4.51379e-11	-2.08776e-10	-0.790765	5.21767e-06	-2.08776e-10	-1.07082
104726382	rs10438245	5.47951e-12	-1.61228	-1.28719	7.132e-07	-1.80292	-1.25794
104726759	rs12431687	4.59121e-11	-2.08776e-10	-0.773758	5.28302e-06	-2.08776e-10	-1.05837
104726824	rs4363790	5.66167e-12	-1.58216	-1.28461	7.30904e-07	-1.78132	-1.25503
104726831	rs4444263	5.67647e-12	-1.58216	-1.282	7.33064e-07	-1.78132	-1.25207
104727171	rs11622071	5.66167e-12	-1.58216	-1.28461	7.30904e-07	-1.78132	-1.25503
104727404	rs145179587	1.35272e-11	-1.99578	-2.7631e-10	2.10576e-06	-1.9782	-2.7631e-10
104727568	rs75637670	1.36067e-11	-1.98993	-2.7631e-10	2.0851e-06	-1.98805	-2.7631e-10
104727826	rs9324075	6.56403e-12	-1.92591	-0.792969	1.31347e-06	-1.97917	-0.471031
104727971	rs12433222	4.48086e-11	-2.08776e-10	-0.798085	5.1899e-06	-2.08776e-10	-1.07616
104728037	rs10136016	6.45605e-12	-1.93188	-0.803586	1.30481e-06	-1.9726	-0.484214
104728077	rs10148383	6.72894e-12	-1.92893	-0.765139	1.36602e-06	-1.97439	-0.436581
104728238	rs113129926	1.36179e-11	-1.9891	-2.7631e-10	2.08329e-06	-1.98892	-2.7631e-10
104728438	rs7153888	5.6186e-12	-1.58216	-1.29225	7.24603e-07	-1.78132	-1.26368
104728541	rs7154399	5.56177e-12	-1.59232	-1.29225	7.19314e-07	-1.78865	-1.26368
104728579	rs190255336	1.36179e-11	-1.9891	-2.7631e-10	2.08329e-06	-1.98892	-2.7631e-10
104728580	rs4457937	6.39021e-12	-1.93188	-0.813837	1.29993e-06	-1.9726	-0.487966
104728684	rs7154429	5.46242e-12	-1.59864	-1.30396	7.07876e-07	-1.79132	-1.27704
104729008	rs12897020	5.60231e-12	-1.58216	-1.29515	7.22189e-07	-1.78132	-1.26702
104729600	rs8022252	5.46382e-12	-1.60619	-1.29615	7.03011e-07	-1.80518	-1.27007
104729699	rs8021989	4.74738e-12	-1.88141	-1.16149	6.76677e-07	-1.99458	-1.11885
104729911	rs8022794	5.56215e-12	-1.58216	-1.30235	7.16284e-07	-1.78132	-1.27523
104730050	rs74898048	1.35824e-11	-1.99171	-2.7631e-10	2.08966e-06	-1.98587	-2.7631e-10
104730213	rs4347563	5.67439e-12	-1.56937	-1.29515	7.23831e-07	-1.77905	-1.26702
104730220	rs4274375	5.68838e-12	-1.56937	-1.29269	7.2586e-07	-1.77905	-1.26422
104730594	rs34540940	1.11809e-11	-1.92096	-0.265322	2.14859e-06	-1.82529	-0.132765
104730609	rs4275789	5.78726e-12	-1.5293	-1.31553	7.58696e-07	-1.70188	-1.29715
104730615	rs4558342	5.42958e-12	-1.60236	-1.30626	6.96301e-07	-1.79585	-1.289
104730652	rs10149178	5.64183e-12	-1.56145	-1.30883	7.18059e-07	-1.76629	-1.28778
104730980	rs7161071	6.60458e-12	-1.93188	-0.780841	1.35456e-06	-1.9726	-0.446798
104731737	rs11160795	4.43716e-11	-2.08776e-10	-0.807886	5.15305e-06	-2.08776e-10	-1.08328
104731819	rs12878721	5.61758e-12	-1.56145	-1.31314	7.18224e-07	-1.76629	-1.28755
104732112	rs188012703	1.353e-11	-1.99557	-2.7631e-10	2.47307e-06	-1.81741	-2.7631e-10
104732753	rs34424772	1.02561e-11	-1.9092	-0.363412	1.95431e-06	-1.80005	-0.25279
104732754	rs12432286	6.09461e-12	-1.93057	-0.86251	1.23151e-06	-1.9655	-0.549134
104733064	rs11623015	5.49959e-12	-1.56734	-1.32847	7.02512e-07	-1.77058	-1.30538
104733288	rs74412308	4.46907e-11	-2.08776e-10	-0.80072	5.17995e-06	-2.08776e-10	-1.07808
104733325	rs10135432	5.47845e-12	-1.56734	-1.33232	6.9934e-07	-1.77058	-1.30991
104733444	rs149881690	2.50519e-11	-2.08776e-10	-1.37954	3.82998e-06	-2.08776e-10	-1.38001
104733537	rs75256718	4.45797e-11	-2.08776e-10	-0.803207	5.17059e-06	-2.08776e-10	-1.07989
104733549	rs143848852	2.90805e-11	-2.08776e-10	-1.23042	4.57904e-06	-2.08776e-10	-1.20138
104733667	rs7152580	5.51486e-12	-1.55699	-1.33605	7.01541e-07	-1.76304	-1.31431
104733884	rs148591497	1.37472e-11	-1.97965	-2.7631e-10	2.07024e-06	-1.99521	-2.7631e-10
104733981	rs13313386	5.57292e-12	-1.54652	-1.33605	7.06939e-07	-1.75538	-1.31431
104734031	rs61997092	6.54692e-12	-1.35055	-1.37094	6.5614e-07	-1.76835	-1.3759
104734340	rs118177394	1.5381e-11	-1.86736	-2.7631e-10	2.28386e-06	-1.89701	-2.7631e-10
104734426	rs76908939	4.6593e-11	-2.08776e-10	-0.759036	6.14292e-06	-2.08776e-10	-0.907572
104734534	rs78604415	6.24041e-11	-2.08776e-10	-0.466855	1.02831e-05	-2.08776e-10	-0.392371
104734856	rs11624597	2.36526e-11	-1.43701	-2.7631e-10	6.74581e-06	-0.81395	-2.7631e-10
104735259	rs72702129	2.19197e-11	-1.5131	-2.7631e-10	2.07822e-06	-1.99136	-2.7631e-10
104735455	rs35490559	5.90649e-12	-1.45317	-1.37127	7.31233e-07	-1.67725	-1.35864
104735617	rs111445790	1.38256e-11	-1.97396	-2.7631e-10	2.06638e-06	-1.99707	-2.7631e-10
104735748	rs11625727	5.87331e-12	-1.45317	-1.3769	7.26026e-07	-1.67725	-1.36579
104736025	rs4502146	1.12347e-11	-1.79949	-0.381991	1.60052e-06	-1.99662	-0.255923
104736091	rs76312519	2.55789e-11	-2.08776e-10	-1.35872	3.93907e-06	-2.08776e-10	-1.35193
104736229	rs12885935	1.1651e-11	-1.88612	-0.258971	2.15435e-06	-1.80969	-0.145693
104736256	rs4503729	5.68624e-12	-1.47646	-1.38598	6.73544e-07	-1.73908	-1.379
104736321	rs117249766	4.51861e-11	-2.08776e-10	-0.789697	7.39289e-06	-2.08776e-10	-0.722354
104736587	rs190529666	4.56189e-11	-2.08776e-10	-0.780165	5.26718e-06	-2.08776e-10	-1.06138
104736797	rs139481414	2.51542e-11	-1.37546	-2.7631e-10	4.17646e-06	-1.29341	-2.7631e-10
104738062	rs8003023	7.32729e-12	-1.99092	-0.617962	1.2379e-06	-1.99295	-0.516502
104738277	rs185713772	4.98773e-11	-0.690919	-2.7631e-10	1.41287e-05	-0.0746619	-2.7631e-10
104738386	rs4900611	8.41905e-12	-1.51765	-0.952343	7.92965e-07	-1.78082	-1.17403
104738592	rs144979468	1.44708e-11	-1.92836	-2.7631e-10	2.07329e-06	-1.99373	-2.7631e-10
104738826	rs112873001	1.45665e-11	-1.92176	-2.7631e-10	2.07711e-06	-1.9919	-2.7631e-10
104739227	rs56133700	9.41429e-12	-1.91377	-0.444487	1.51744e-06	-1.9555	-0.350348
104739484	rs4906429	4.56484e-12	-1.81437	-1.26773	5.60781e-07	-1.95204	-1.34926
104740379	rs74466302	1.55653e-11	-1.85544	-2.7631e-10	3.45896e-06	-1.48191	-2.7631e-10
104740666	rs4906430	1.00991e-11	-1.18183	-1.10621	1.17958e-06	-1.70981	-0.847905
104740895	rs147531617	1.39037e-11	-1.96833	-2.7631e-10	2.07908e-06	-1.99094	-2.7631e-10
104741037	rs4288931	9.31821e-12	-1.181	-1.18752	1.04165e-06	-1.70931	-0.972748
104741334	rs148733561	1.44045e-11	-1.93295	-2.7631e-10	2.10774e-06	-1.97725	-2.7631e-10
104742339	rs4483795	1.04266e-11	-1.18319	-1.07293	1.15311e-06	-1.7812	-0.799211
104742948	rs4906431	5.3797e-12	-1.5277	-1.39015	6.43442e-07	-1.77692	-1.38687
104743029	rs8020241	4.84387e-12	-1.81095	-1.21183	1.14158e-06	-1.34064	-1.24981
104743850	rs4906432	3.83532e-11	-2.08776e-10	-0.953648	4.70169e-06	-2.08776e-10	-1.17495
104744114	rs61997096	1.22011e-11	-1.17805	-0.920905	1.3549e-06	-1.75603	-0.663111
104744138	rs116942487	2.48289e-11	-2.08776e-10	-1.38848	3.79125e-06	-2.08776e-10	-1.39018
104744191	rs10131020	3.97805e-12	-1.84134	-1.37835	5.70117e-07	-1.90262	-1.38216
104744267	rs7144780	7.17628e-12	-1.91784	-0.711864	1.09049e-06	-1.96521	-0.671037
104744830	rs34178085	4.47445e-12	-1.83079	-1.27131	5.49111e-07	-1.97373	-1.3486
104745918	rs12587325	8.85745e-12	-1.25096	-1.16827	1.07119e-06	-1.71426	-0.939839
104746373	rs72704055	3.0178e-10	2.36356	-1.25435	1.20383e-05	0.918612	-1.15339
104746900	rs11624098	5.67445e-12	-1.92638	-0.938132	8.77915e-07	-1.91663	-0.936452
104747082	rs77727839	2.62262e-11	-2.08776e-10	-1.33373	4.14906e-06	-2.08776e-10	-1.29999
104747245	rs8023106	1.77757e-11	-0.482553	-1.2401	3.3908e-06	-0.344617	-1.15719
104747384	rs8003169	4.15565e-12	-1.91971	-1.25631	6.80767e-07	-1.98096	-1.12645
104747443	rs11625175	1.36385e-11	-1.98759	-2.7631e-10	2.15552e-06	-1.95484	-2.7631e-10
104747562	rs6576023	4.8453e-12	-1.72813	-1.29435	6.8165e-07	-1.91475	-1.19136
104747573	rs8003900	7.03688e-12	-1.6658	-0.983524	8.52264e-07	-1.76563	-1.1171
104747972	rs145604718	1.34896e-11	-1.99856	-2.7631e-10	2.06454e-06	-1.99796	-2.7631e-10
104748122	rs141380903	4.81965e-11	-0.7252	-2.7631e-10	8.42784e-06	-0.591331	-2.7631e-10
104748712	rs34537975	1.3583e-11	-1.99167	-2.7631e-10	2.06364e-06	-1.9984	-2.7631e-10
104748753	rs72704057	2.12561e-11	-1.10504	-0.438803	3.46911e-06	-1.0405	-0.438476
104748918	rs77248646	5.47171e-12	-1.65766	-1.24324	8.50768e-07	-1.7554	-1.12909
104749048	rs7153223	9.46728e-12	-1.23135	-1.12129	1.12267e-06	-1.39384	-1.21332
104749233	rs11850450	4.70397e-12	-1.70491	-1.34717	6.756e-07	-1.81123	-1.30379
104749234	rs11850420	1.81782e-11	-0.408926	-1.29134	2.20388e-06	-0.589241	-1.34341
104749318	rs11850496	1.01833e-11	-1.17473	-1.10501	1.06853e-06	-1.4595	-1.19709
104749399	rs11160798	9.48021e-12	-1.22686	-1.12442	1.06114e-06	-1.4501	-1.21342
104749671	rs10136831	1.91147e-11	-0.91073	-0.739296	1.60343e-06	-1.32583	-0.9249
104750087	rs11626849	9.1248e-12	-1.48423	-0.90526	1.05812e-06	-1.61926	-1.04712
104750123	rs11622102	1.07833e-11	-1.3927	-0.829782	1.22084e-06	-1.54013	-0.983205
104750228	rs75375763	3.87427e-12	-1.94267	-1.30346	6.41845e-07	-1.99469	-1.17159
104750243	rs150278498	2.73285e-11	-2.08776e-10	-1.29256	4.15595e-06	-2.08776e-10	-1.29833
104750388	rs7147827	1.98868e-11	-0.913801	-0.696626	1.68388e-06	-1.28908	-0.912699
104750602	rs4577016	9.78464e-12	-1.37962	-0.94005	1.10885e-06	-1.52874	-1.09081
104750616	rs3935767	8.1538e-12	-1.4252	-1.07681	9.84654e-07	-1.5394	-1.19893
104750712	rs4614661	5.34289e-12	-1.65226	-1.27246	8.49946e-07	-1.75536	-1.1301
104750871	rs28652801	1.01542e-11	-1.34671	-0.935894	1.14523e-06	-1.50001	-1.08726
104750896	rs3935005	5.30452e-12	-1.67468	-1.25724	8.31642e-07	-1.80329	-1.10393
104751134	rs72704060	2.93711e-11	-1.0936	-0.126876	4.99415e-06	-0.996167	-0.118438
104751237	rs4993267	1.07834e-11	-1.32424	-0.898238	1.21772e-06	-1.46565	-1.06025
104751382	rs142270903	1.36361e-11	-1.98777	-2.7631e-10	2.49486e-06	-1.80864	-2.7631e-10
104751430	rs7154167	1.07581e-11	-1.28575	-0.939074	1.22563e-06	-1.42918	-1.09023
104751433	rs72704061	3.11088e-11	-1.13252	-0.0304816	5.09163e-06	-1.05938	-0.0358894
104751499	rs7155678	1.10549e-11	-1.25364	-0.943975	1.23016e-06	-1.41822	-1.0975
104751755	rs7156059	1.07078e-11	-1.30037	-0.929153	1.19485e-06	-1.45938	-1.08547
104751797	rs7156192	9.89184e-12	-1.37962	-0.929153	1.11478e-06	-1.52874	-1.08547
104751889	rs7154928	1.12517e-11	-1.25581	-0.92416	1.22261e-06	-1.44047	-1.08141
104751911	rs7155082	1.13716e-11	-1.25581	-0.913561	1.23322e-06	-1.44047	-1.07277
104751918	rs10137134	1.11772e-11	-1.26762	-0.918991	1.21528e-06	-1.4507	-1.0772
104752022	rs10139451	1.09579e-11	-1.28244	-0.923985	1.2338e-06	-1.4315	-1.08127
104752043	rs10139455	1.14868e-11	-1.23513	-0.92416	1.28678e-06	-1.38931	-1.08141
104752109	rs74436077	1.72425e-11	-1.75311	-2.7631e-10	2.07117e-06	-1.99476	-2.7631e-10
104752251	rs78460270	2.89462e-11	-1.13878	-0.0962652	4.97773e-06	-1.04375	-0.0741486
104752260	rs12588370	1.05495e-11	-1.30037	-0.944041	1.1805e-06	-1.45938	-1.09755
104752373	rs12591007	1.03925e-11	-1.30037	-0.959033	1.16628e-06	-1.45938	-1.10967
104752472	rs12588430	1.04443e-11	-1.30037	-0.954065	1.17097e-06	-1.45938	-1.10566
104752562	rs11160799	1.05797e-11	-1.29751	-0.944041	1.17024e-06	-1.46811	-1.09755
104752728	rs11160800	1.01074e-11	-1.28594	-1.00128	1.12896e-06	-1.45804	-1.14354
104752810	rs34526701	2.38382e-11	-1.22186	-0.207333	3.87589e-06	-1.14906	-0.219041
104752937	rs76346085	5.01354e-11	-0.685758	-2.7631e-10	5.2612e-06	-1.06251	-2.7631e-10
104753154	rs28545079	9.84247e-12	-1.3147	-0.999084	1.08881e-06	-1.49687	-1.14092
104753219	rs28669700	9.45829e-12	-1.38157	-0.972023	1.06208e-06	-1.53683	-1.12581
104753286	rs28619327	9.40466e-12	-1.34871	-1.01057	1.06567e-06	-1.50834	-1.15093
104753324	rs35667106	9.08176e-12	-1.37071	-1.02351	1.03487e-06	-1.52743	-1.16117
104753363	rs28585551	9.50459e-12	-1.3252	-1.02351	1.07659e-06	-1.4879	-1.16117
104753386	rs34745104	4.55416e-12	-1.79774	-1.28671	8.05152e-07	-1.79034	-1.14926
104753476	rs28517288	7.61158e-12	-1.52119	-1.04962	9.47596e-07	-1.59499	-1.18171
104753503	rs28714517	7.56853e-12	-1.53557	-1.04092	9.45014e-07	-1.60454	-1.17489
104753518	rs28497233	7.20224e-12	-1.5449	-1.08119	9.03754e-07	-1.61314	-1.21093
104753618	rs10143521	7.73072e-12	-1.51567	-1.03961	9.69299e-07	-1.58617	-1.16789
104753863	rs10132768	7.85935e-12	-1.52824	-1.01055	9.66878e-07	-1.61182	-1.14473
104754079	rs76970682	7.43157e-12	-1.49186	-1.10289	1.38626e-06	-1.49785	-0.898406
104754119	rs10146211	8.54009e-12	-1.47248	-0.983237	1.05098e-06	-1.55047	-1.12268
104754389	rs61997097	8.59916e-12	-1.24007	-1.20875	1.07088e-06	-1.55407	-1.10032
104754755	rs75544465	1.42051e-11	-1.94689	-2.7631e-10	2.06498e-06	-1.99775	-2.7631e-10
104754978	rs117150628	1.41032e-11	-1.95408	-2.7631e-10	2.90018e-06	-1.6581	-2.7631e-10
```
