## Supplementary material for "Characterization of shared and ancestry-specific signals driving complex traits using multi-ancestry fine-mapping": susiex_nc3.cs80.summary

```
# chr14:103312320-104755569
CS_ID	CS_LENGTH	CS_PURITY	MAX_PIP_SNP	BP	REF_ALLELE	ALT_ALLELE	REF_FRQ	BETA	SE	-LOG10P	MAX_PIP	POST-HOC_PROB_POP1	POST-HOC_PROB_POP2
1	67	0.687173	rs10873538	104255569	G,G	T,T	0.693837,0.670635	0.0313498,0.02484	0.00428977,0.00909539	12.5669,2.19974	0.076702	0.999999	0.744553
2	3	0.847884	rs12432904	103812320	T,T	G,G	0.654076,0.608135	-0.0242155,-0.0129672	0.00415657,0.00875659	8.24543,0.858087	0.765808	0.936906	0.346055
```
