## Supplementary material for "Characterization of shared and ancestry-specific signals driving complex traits using multi-ancestry fine-mapping": susiex_nc1.cs80.cs

```
CS_ID	SNP	BP	REF_ALLELE	ALT_ALLELE	REF_FRQ	BETA	SE	-LOG10P	CS_PIP	OVRL_PIP
1	chr14:104172104:A:G	104172104	G,G	A,A	1,1	inf,inf	inf,inf	4.10509,2.9865	0.302674	0.302674
1	chr14:104177072:A:G	104177072	G,G	A,A	1,1	inf,inf	inf,inf	5.39349,0.315713	0.0366109	0.0366109
1	chr14:103893265:C:T	103893265	T,T	C,C	1,1	inf,inf	inf,inf	1.99477,3.87354	0.024797	0.024797
1	chr14:104170990:T:G	104170990	G,G	T,T	1,1	inf,inf	inf,inf	3.41824,2.34042	0.0204103	0.0204103
1	chr14:104208002:C:T	104208002	T,T	C,C	1,1	inf,inf	inf,inf	1.987,3.69891	0.0171386	0.0171386
1	chr14:105247636:A:G	105247636	G,G	A,A	1,1	-inf,-inf	inf,inf	3.32502,2.34576	0.0170309	0.0170309
1	chr14:104316026:G:A	104316026	A,A	G,G	1,1	-inf,-inf	inf,inf	3.79585,1.74899	0.0142599	0.0142599
1	chr14:104310523:C:A	104310523	A,A	C,C	1,1	-inf,-inf	inf,inf	3.7866,1.75045	0.014028	0.014028
1	chr14:104186550:G:A	104186550	A,A	G,G	1,1	inf,inf	inf,inf	2.04576,3.51591	0.0132839	0.0132839
1	chr14:104310414:G:T	104310414	T,T	G,G	1,1	-inf,-inf	inf,inf	3.75772,1.72683	0.0126384	0.0126384
1	chr14:104311687:G:A	104311687	A,A	G,G	1,1	-inf,-inf	inf,inf	3.76803,1.71284	0.0125748	0.0125748
1	chr14:104310424:C:T	104310424	T,T	C,C	1,1	-inf,-inf	inf,inf	3.74419,1.73508	0.0124823	0.0124823
1	chr14:104310423:C:A	104310423	A,A	C,C	1,1	-inf,-inf	inf,inf	3.75426,1.71864	0.0123559	0.0123559
1	chr14:104333053:C:T	104333053	T,T	C,C	1,1	-inf,-inf	inf,inf	3.42387,2.06406	0.0120791	0.0120791
1	chr14:104317452:C:T	104317452	T,T	C,C	1,1	-inf,-inf	inf,inf	2.88127,2.62866	0.0119992	0.0119992
1	chr14:104313174:C:T	104313174	T,T	C,C	1,1	-inf,-inf	inf,inf	3.72428,1.72452	0.0117426	0.0117426
1	chr14:103894907:C:T	103894907	T,T	C,C	1,1	inf,inf	inf,inf	1.78394,3.69867	0.0115407	0.0115407
1	chr14:105254466:A:C	105254466	C,C	A,A	1,1	-inf,-inf	inf,inf	3.94,1.3722	0.00954418	0.00954418
1	chr14:104327717:T:G	104327717	G,G	T,T	1,1	-inf,-inf	inf,inf	3.22707,2.13171	0.00919149	0.00919149
1	chr14:105279444:A:G	105279444	G,G	A,A	1,1	-inf,-inf	inf,inf	3.11161,2.22367	0.00867498	0.00867498
1	chr14:104333863:A:G	104333863	G,G	A,A	1,1	-inf,-inf	inf,inf	3.47257,1.80934	0.00820274	0.00820274
1	chr14:104332698:G:A	104332698	A,A	G,G	1,1	-inf,-inf	inf,inf	3.29458,1.97498	0.00780532	0.00780532
1	chr14:104335974:A:T	104335974	T,T	A,A	1,1	-inf,-inf	inf,inf	3.04315,2.13274	0.00632529	0.00632529
1	chr14:104335962:G:T	104335962	T,T	G,G	1,1	-inf,-inf	inf,inf	3.05895,2.10622	0.00620612	0.00620612
1	chr14:104177522:A:G	104177522	G,G	A,A	1,1	inf,inf	inf,inf	3.87483,1.13457	0.00544301	0.00544301
1	chr14:105282757:A:C	105282757	C,C	A,A	1,1	-inf,-inf	inf,inf	3.42363,1.62575	0.00524852	0.00524852
1	chr14:104323557:G:A	104323557	A,A	G,G	1,1	-inf,-inf	inf,inf	3.31192,1.73969	0.00516887	0.00516887
1	chr14:104325917:G:A	104325917	A,A	G,G	1,1	-inf,-inf	inf,inf	3.29783,1.7281	0.00491303	0.00491303
1	chr14:104158995:C:T	104158995	T,T	C,C	1,1	-inf,-inf	inf,inf	3.97387,0.952776	0.00487721	0.00487721
1	chr14:105269772:A:G	105269772	G,G	A,A	1,1	-inf,-inf	inf,inf	3.7534,1.19017	0.00467122	0.00467122
1	chr14:105251459:G:A	105251459	A,A	G,G	1,1	-inf,-inf	inf,inf	3.55301,1.40586	0.00455948	0.00455948
1	chr14:105246156:C:T	105246156	T,T	C,C	1,1	-inf,-inf	inf,inf	3.548,1.40147	0.00447653	0.00447653
1	chr14:105295255:T:C	105295255	C,C	T,T	1,1	-inf,-inf	inf,inf	3.86727,1.02558	0.00442985	0.00442985
1	chr14:104205359:A:G	104205359	G,G	A,A	1,1	inf,inf	inf,inf	2.04777,2.93515	0.00415977	0.00415977
1	chr14:105247112:C:T	105247112	T,T	C,C	1,1	-inf,-inf	inf,inf	3.57498,1.32814	0.00414081	0.00414081
1	chr14:104331176:T:C	104331176	C,C	T,T	1,1	-inf,-inf	inf,inf	3.22046,1.72074	0.00413504	0.00413504
1	chr14:105265833:A:G	105265833	G,G	A,A	1,1	-inf,-inf	inf,inf	3.60672,1.2869	0.00410315	0.00410315
1	chr14:105291055:T:C	105291055	C,C	T,T	1,1	-inf,-inf	inf,inf	3.60351,1.25132	0.00382333	0.00382333
1	chr14:105263105:T:C	105263105	C,C	T,T	1,1	-inf,-inf	inf,inf	3.60296,1.24278	0.00376088	0.00376088
1	chr14:105246797:T:C	105246797	C,C	T,T	1,1	-inf,-inf	inf,inf	3.61139,1.22958	0.00373749	0.00373749
1	chr14:104177762:T:C	104177762	C,C	T,T	1,1	inf,inf	inf,inf	3.37921,1.48836	0.00371099	0.00371099
1	chr14:105297762:T:C	105297762	C,C	T,T	1,1	-inf,-inf	inf,inf	3.5488,1.28333	0.00361796	0.00361796
1	chr14:105263653:C:T	105263653	T,T	C,C	1,1	-inf,-inf	inf,inf	3.54513,1.28155	0.00357921	0.00357921
1	chr14:105244529:G:A	105244529	A,A	G,G	1,1	-inf,-inf	inf,inf	3.41302,1.42524	0.00354168	0.00354168
1	chr14:105266958:G:A	105266958	A,A	G,G	1,1	-inf,-inf	inf,inf	3.40366,1.43531	0.00353903	0.00353903
1	chr14:105273140:G:A	105273140	A,A	G,G	1,1	-inf,-inf	inf,inf	3.3848,1.39263	0.0031485	0.0031485
1	chr14:104926392:A:G	104926392	G,G	A,A	1,1	inf,inf	inf,inf	1.77995,3.05309	0.00312344	0.00312344
1	chr14:105293503:T:C	105293503	C,C	T,T	1,1	-inf,-inf	inf,inf	3.68127,1.0431	0.00310772	0.00310772
1	chr14:105244149:C:A	105244149	A,A	C,C	1,1	-inf,-inf	inf,inf	3.6223,1.11223	0.00310438	0.00310438
1	chr14:104332689:T:C	104332689	C,C	T,T	1,1	-inf,-inf	inf,inf	3.19273,1.59494	0.00308601	0.00308601
1	chr14:105265669:G:A	105265669	A,A	G,G	1,1	-inf,-inf	inf,inf	3.44273,1.31431	0.0030756	0.0030756
1	chr14:105258221:A:G	105258221	G,G	A,A	1,1	-inf,-inf	inf,inf	3.57952,1.15376	0.00305802	0.00305802
1	chr14:104316135:A:G	104316135	G,G	A,A	1,1	-inf,-inf	inf,inf	3.66362,1.05458	0.00305679	0.00305679
1	chr14:105252048:A:T	105252048	T,T	A,A	1,1	-inf,-inf	inf,inf	3.38137,1.37035	0.0030018	0.0030018
1	chr14:105243255:C:A	105243255	A,A	C,C	1,1	-inf,-inf	inf,inf	3.09084,1.68736	0.00297956	0.00297956
1	chr14:104216070:A:G	104216070	G,G	A,A	1,1	inf,inf	inf,inf	1.35131,3.43428	0.00297756	0.00297756
1	chr14:105252969:G:A	105252969	A,A	G,G	1,1	-inf,-inf	inf,inf	3.40311,1.32739	0.00290305	0.00290305
1	chr14:105246882:A:G	105246882	G,G	A,A	1,1	-inf,-inf	inf,inf	3.12424,1.62869	0.00285742	0.00285742
1	chr14:105290607:C:T	105290607	T,T	C,C	1,1	-inf,-inf	inf,inf	3.43989,1.24311	0.00268959	0.00268959
1	chr14:105243269:A:T	105243269	T,T	A,A	1,1	-inf,-inf	inf,inf	3.47305,1.19076	0.00262241	0.00262241
1	chr14:105290554:A:G	105290554	G,G	A,A	1,1	-inf,-inf	inf,inf	3.43486,1.23219	0.00261037	0.00261037
1	chr14:105266214:G:C	105266214	C,C	G,G	1,1	-inf,-inf	inf,inf	3.37234,1.29419	0.00256634	0.00256634
1	chr14:105194637:A:G	105194637	G,NA	A,NA	1,NA	inf,NA	inf,NA	3.56762,NA	0.00253946	0.00253946
1	chr14:105246397:C:T	105246397	T,T	C,C	1,1	-inf,-inf	inf,inf	3.24118,1.40383	0.00239365	0.00239365
1	chr14:105291880:A:C	105291880	C,C	A,A	1,1	-inf,-inf	inf,inf	3.59736,0.987809	0.00237584	0.00237584
1	chr14:105288823:C:T	105288823	T,T	C,C	1,1	-inf,-inf	inf,inf	3.07849,1.56469	0.00230978	0.00230978
1	chr14:105288195:T:C	105288195	C,C	T,T	1,1	-inf,-inf	inf,inf	3.37228,1.20679	0.00219353	0.00219353
1	chr14:105269797:T:G	105269797	G,G	T,T	1,1	-inf,-inf	inf,inf	3.66884,0.821732	0.00208298	0.00208298
1	chr14:105286067:T:C	105286067	C,C	T,T	1,1	-inf,-inf	inf,inf	3.45675,1.06198	0.00202156	0.00202156
1	chr14:105296300:G:A	105296300	A,A	G,G	1,1	-inf,-inf	inf,inf	3.83074,0.587801	0.00201425	0.00201425
1	chr14:105293908:A:G	105293908	G,G	A,A	1,1	-inf,-inf	inf,inf	3.45803,1.03957	0.00194949	0.00194949
1	chr14:104080997:G:A	104080997	NA,A	NA,G	NA,1	NA,inf	NA,inf	NA,3.40648	0.00193215	0.00193215
1	chr14:104081679:G:A	104081679	NA,A	NA,G	NA,1	NA,inf	NA,inf	NA,3.37766	0.00182322	0.00182322
1	chr14:103888058:T:C	103888058	NA,C	NA,T	NA,1	NA,inf	NA,inf	NA,3.36257	0.00176866	0.00176866
1	chr14:104084490:G:A	104084490	NA,A	NA,G	NA,1	NA,inf	NA,inf	NA,3.34749	0.00171582	0.00171582
1	chr14:105266777:T:C	105266777	C,C	T,T	1,1	-inf,-inf	inf,inf	3.58158,0.798731	0.00167545	0.00167545
1	chr14:105244563:G:A	105244563	A,A	G,G	1,1	-inf,-inf	inf,inf	3.07662,1.38219	0.00164364	0.00164364
1	chr14:104184476:AACAGTGGCAGCAATG:A	104184476	A,A	AACAGTGGCAGCAATG,AACAGTGGCAGCAATG	1,1	inf,inf	inf,inf	0.970786,3.46979	0.00160983	0.00160983
1	chr14:105264615:C:T	105264615	T,T	C,C	1,1	-inf,-inf	inf,inf	3.13352,1.30136	0.00159402	0.00159402
1	chr14:105423584:T:A	105423584	A,NA	T,NA	1,NA	inf,NA	inf,NA	3.34094,NA	0.00159308	0.00159308
1	chr14:104517433:G:A	104517433	NA,A	NA,G	NA,1	NA,inf	NA,inf	NA,3.30574	0.00157766	0.00157766
1	chr14:105283245:A:G	105283245	G,G	A,A	1,1	-inf,-inf	inf,inf	3.34214,1.048	0.00155902	0.00155902
1	chr14:104301217:G:A	104301217	A,A	G,G	1,1	-inf,-inf	inf,inf	1.51779,2.93694	0.00150095	0.00150095
1	chr14:104314816:T:C	104314816	C,C	T,T	1,1	-inf,-inf	inf,inf	3.65054,0.630352	0.00147984	0.00147984
1	chr14:104088643:G:A	104088643	NA,A	NA,G	NA,1	NA,inf	NA,inf	NA,3.24893	0.00140752	0.00140752
1	chr14:105292627:C:T	105292627	T,T	C,C	1,1	-inf,-inf	inf,inf	3.67154,0.568066	0.00140729	0.00140729
1	chr14:104336329:T:C	104336329	C,C	T,T	1,1	-inf,-inf	inf,inf	2.77986,1.59912	0.00134237	0.00134237
1	chr14:104273147:C:T	104273147	T,T	C,C	1,1	inf,inf	inf,inf	0.564154,3.7008	0.00131829	0.00131829
```
