## Supplementary material for "Characterization of shared and ancestry-specific signals driving complex traits using multi-ancestry fine-mapping": susiex_nc1.cs80.snp

```
BP	SNP	PIP(CS1)	LogBF(CS1,Pop1)	LogBF(CS1,Pop2)
103678537	chr14:103678537:T:A	8.36309e-06	-1.07666e-10	-0.932783
103678604	chr14:103678604:C:T	4.9666e-06	-1.32083	-0.133049
103678873	chr14:103678873:A:G	5.69251e-06	-1.07666e-10	-1.31746
103678997	chr14:103678997:G:T	5.39835e-06	-1.07666e-10	-1.37052
103679171	chr14:103679171:C:T	4.69757e-06	-1.50956	-3.65436e-10
103679194	chr14:103679194:G:A	1.07742e-05	-1.32294	0.643485
103680024	chr14:103680024:A:G	4.9252e-06	-1.36112	-0.101121
103680084	chr14:103680084:C:T	1.32554e-05	-1.25976	0.787551
103680161	chr14:103680161:G:A	5.41111e-06	-1.07666e-10	-1.36816
103681016	chr14:103681016:G:A	3.5689e-06	-0.425836	-1.35852
103681238	chr14:103681238:A:G	5.40377e-06	-1.07666e-10	-1.36951
103681549	chr14:103681549:T:C	1.12967e-05	-0.971666	0.339562
103681703	chr14:103681703:C:T	5.47376e-06	-1.07666e-10	-1.35664
103681877	chr14:103681877:C:T	5.38332e-06	-1.07666e-10	-1.3733
103682002	chr14:103682002:C:T	1.3927e-06	-1.35683	-1.36854
103682230	chr14:103682230:C:T	5.82645e-06	-1.07666e-10	-1.2942
103682391	chr14:103682391:G:A	5.54494e-06	-1.07666e-10	-1.34373
103682568	chr14:103682568:C:T	1.85122e-05	-1.09918	0.960995
103682647	chr14:103682647:G:A	7.30345e-06	-1.07666e-10	-1.06826
103682863	chr14:103682863:C:A	4.65035e-06	-1.51967	-3.65436e-10
103683106	chr14:103683106:A:C	7.21146e-06	-1.07666e-10	-1.08094
103683138	chr14:103683138:A:G	3.76289e-06	-0.379981	-1.35144
103683232	chr14:103683232:C:T	1.42925e-06	-1.32821	-1.37125
103683616	chr14:103683616:ATCCTC:A	5.56186e-06	-1.07666e-10	-1.34068
103683623	chr14:103683623:GTAA:G	5.58868e-06	-1.07666e-10	-1.33587
103684017	chr14:103684017:A:G	4.13034e-06	-1.01017	-0.628083
103684752	chr14:103684752:T:C	4.64533e-06	-1.52075	-3.65436e-10
103685063	chr14:103685063:C:T	1.42048e-05	-1.20242	0.799385
103685090	chr14:103685090:C:T	6.47619e-06	-1.07666e-10	-1.18848
103685449	chr14:103685449:T:C	5.40215e-06	-1.07666e-10	-1.36981
103685476	chr14:103685476:A:G	5.38741e-06	-1.07666e-10	-1.37254
103685863	chr14:103685863:T:C	5.40637e-06	-1.07666e-10	-1.36903
103687431	chr14:103687431:C:T	9.22442e-06	-1.0282	0.193446
103688052	chr14:103688052:A:G	5.4113e-06	-1.07666e-10	-1.36812
103688269	chr14:103688269:C:T	3.6425e-06	-0.41623	-1.34771
103688370	chr14:103688370:C:T	5.45201e-06	-1.07666e-10	-1.36063
103688541	chr14:103688541:G:A	1.3497e-05	-1.25599	0.801846
103688545	chr14:103688545:C:G	2.82285e-05	-0.937588	1.22131
103688980	chr14:103688980:C:T	5.6084e-06	-1.2928	-0.0395403
103689065	chr14:103689065:G:GGT	4.81022e-05	-1.51655	2.33327
103689068	chr14:103689068:GTCGCT:G	3.04154e-06	-1.06288	-0.881368
103689303	chr14:103689303:C:T	9.67906e-06	-0.786646	-3.65436e-10
103689771	chr14:103689771:C:G	1.35919e-05	-1.25485	0.807712
103690636	chr14:103690636:TC:T	1.41496e-06	-1.33896	-1.37055
103690966	chr14:103690966:T:C	5.51872e-06	-1.07666e-10	-1.34846
103691018	chr14:103691018:C:T	5.40637e-06	-1.07666e-10	-1.36903
103691210	chr14:103691210:C:G	5.55324e-06	-1.07666e-10	-1.34223
103691241	chr14:103691241:C:T	6.02165e-05	-1.25772	2.29905
103691589	chr14:103691589:C:T	2.80883e-06	-1.1295	-0.894345
103691861	chr14:103691861:A:T	5.57213e-06	-1.07666e-10	-1.33883
103691885	chr14:103691885:T:C	1.40638e-06	-1.34576	-1.36984
103692349	chr14:103692349:C:T	7.57917e-06	-1.07666e-10	-1.03121
103693092	chr14:103693092:G:C	2.91028e-06	-1.03266	-0.955703
103693134	chr14:103693134:T:C	5.52119e-06	-1.07666e-10	-1.34802
103693187	chr14:103693187:C:T	5.42162e-06	-1.07666e-10	-1.36622
103693724	chr14:103693724:T:C	4.71554e-06	-1.50575	-3.65436e-10
103693776	chr14:103693776:G:A	4.82508e-06	-1.48278	-3.65436e-10
103694209	chr14:103694209:G:A	5.65557e-06	-1.07666e-10	-1.32397
103694347	chr14:103694347:G:A	5.23366e-06	-1.4015	-3.65436e-10
103694352	chr14:103694352:C:T	5.39457e-06	-1.07666e-10	-1.37122
103694874	chr14:103694874:C:T	2.19793e-05	-1.07666e-10	0.0334898
103694928	chr14:103694928:C:T	6.36171e-06	-1.07666e-10	-1.20631
103695184	chr14:103695184:G:A	6.64054e-06	-1.07666e-10	-1.16342
103695347	chr14:103695347:A:G	3.32038e-06	-0.900367	-0.956164
103695379	chr14:103695379:A:AT	6.69857e-06	-1.07666e-10	-1.15472
103695894	chr14:103695894:G:A	5.45773e-06	-1.07666e-10	-1.35958
103695906	chr14:103695906:C:T	5.3842e-06	-1.07666e-10	-1.37314
103695926	chr14:103695926:G:A	7.88959e-06	-1.30706	0.31599
103696039	chr14:103696039:C:T	1.96264e-05	-0.567975	0.488242
103696223	chr14:103696223:T:C	5.50702e-06	-1.07666e-10	-1.35059
103696386	chr14:103696386:G:A	2.0852e-06	-1.10954	-1.2122
103696791	chr14:103696791:C:T	5.90111e-06	-1.28147	-3.65436e-10
103697306	chr14:103697306:C:T	5.42622e-06	-1.07666e-10	-1.36537
103697425	chr14:103697425:G:C	1.73193e-05	-1.07666e-10	-0.204789
103697564	chr14:103697564:T:C	3.33637e-06	-0.943545	-0.908182
103697748	chr14:103697748:C:T	5.39435e-06	-1.07666e-10	-1.37126
103697856	chr14:103697856:TCTGCACAGTGTGGGACTGCAGGACAGGGTC:T	5.5007e-06	-1.07666e-10	-1.35174
103698185	chr14:103698185:T:C	5.42757e-06	-1.07666e-10	-1.36512
103698259	chr14:103698259:C:T	5.39467e-06	-1.07666e-10	-1.3712
103698297	chr14:103698297:G:A	5.39332e-06	-1.07666e-10	-1.37145
103699259	chr14:103699259:C:T	6.17555e-06	-1.07666e-10	-1.23601
103699416	chr14:103699416:G:A	3.47547e-06	-0.44522	-1.36566
103699590	chr14:103699590:T:C	1.33133e-05	-1.27277	0.804925
103699678	chr14:103699678:C:T	6.41299e-06	-1.07666e-10	-1.19829
103699867	chr14:103699867:G:A	6.18201e-06	-1.07666e-10	-1.23497
103699868	chr14:103699868:T:C	6.28742e-06	-1.07666e-10	-1.21806
103700396	chr14:103700396:C:T	3.2532e-06	-0.506205	-1.37077
103700446	chr14:103700446:A:G	8.70122e-06	-0.887886	-0.00526102
103700488	chr14:103700488:C:T	5.89524e-06	-1.07666e-10	-1.28247
103700620	chr14:103700620:G:A	9.67469e-06	-1.07666e-10	-0.787097
103700657	chr14:103700657:C:T	4.54491e-06	-1.5426	-3.65436e-10
103700738	chr14:103700738:C:T	4.29598e-06	-1.01019	-0.588736
103701208	chr14:103701208:G:A	3.39013e-06	-0.993036	-0.842708
103701227	chr14:103701227:A:G	3.65084e-06	-0.393054	-1.3686
103701259	chr14:103701259:C:T	6.72299e-06	-1.07666e-10	-1.15108
103701476	chr14:103701476:C:A	1.11938e-05	-1.07666e-10	-0.641247
103701601	chr14:103701601:G:A	1.21868e-06	-1.55081	-1.30803
103702041	chr14:103702041:C:T	1.17653e-05	-0.840776	0.249318
103702202	chr14:103702202:C:CTGCT	7.72307e-06	-1.07666e-10	-1.0124
103702307	chr14:103702307:G:A	1.22709e-05	-1.07666e-10	-0.549384
103702526	chr14:103702526:C:T	1.25319e-05	-1.28469	0.756357
103702680	chr14:103702680:C:T	5.66303e-06	-1.07666e-10	-1.32265
103702774	chr14:103702774:G:A	5.63625e-06	-1.07666e-10	-1.32739
103703020	chr14:103703020:G:A	5.61389e-06	-1.07666e-10	-1.33137
103703651	chr14:103703651:CCT:C	8.22525e-05	-1.31071	2.66389
103703805	chr14:103703805:C:T	0.000176521	2.11683	-3.65436e-10
103704004	chr14:103704004:A:C	1.53891e-06	-1.28602	-1.33951
103704128	chr14:103704128:G:A	2.87498e-06	-1.12789	-0.872677
103704217	chr14:103704217:C:T	5.47264e-06	-1.07666e-10	-1.35685
103704641	chr14:103704641:CATGATCCGCCTGCCTCAGCCTCGGCCTCCCAA:C	6.23687e-06	-1.07666e-10	-1.22613
103704861	chr14:103704861:C:T	5.48018e-06	-1.07666e-10	-1.35547
103704914	chr14:103704914:C:T	5.50189e-06	-1.07666e-10	-1.35152
103705132	chr14:103705132:C:T	1.65014e-05	-1.07666e-10	-0.253164
103705421	chr14:103705421:A:G	2.76562e-06	-1.16786	-0.871483
103705431	chr14:103705431:T:C	7.64549e-06	-1.07666e-10	-1.02249
103706433	chr14:103706433:T:G	6.94975e-06	-1.07666e-10	-1.11791
103706470	chr14:103706470:C:A	2.94836e-06	-0.632779	-1.34258
103706723	chr14:103706723:T:C	5.41936e-06	-1.07666e-10	-1.36663
103707128	chr14:103707128:C:T	6.35129e-06	-1.07666e-10	-1.20795
103707287	chr14:103707287:T:C	5.54122e-06	-1.07666e-10	-1.3444
103707526	chr14:103707526:C:G	5.44153e-06	-1.07666e-10	-1.36255
103707628	chr14:103707628:G:A	5.41416e-06	-1.07666e-10	-1.36759
103707786	chr14:103707786:T:C	4.05694e-06	-1.01335	-0.64283
103707813	chr14:103707813:G:A	5.78164e-06	-1.07666e-10	-1.30192
103708300	chr14:103708300:T:C	5.41403e-06	-1.07666e-10	-1.36762
103708472	chr14:103708472:G:GAT	5.39839e-06	-1.07666e-10	-1.37051
103708488	chr14:103708488:G:A	3.91401e-06	-1.1734	-0.51865
103708729	chr14:103708729:G:A	6.47485e-06	-1.07666e-10	-1.18868
103709035	chr14:103709035:G:A	5.53244e-06	-1.07666e-10	-1.34598
103709597	chr14:103709597:G:A	5.9852e-05	-1.07666e-10	1.03526
103710024	chr14:103710024:G:A	7.15945e-06	-1.07666e-10	-1.08818
103710119	chr14:103710119:G:A	8.25175e-06	-1.07666e-10	-0.946186
103710348	chr14:103710348:C:G	6.42897e-06	-1.07666e-10	-1.1958
103710462	chr14:103710462:C:T	2.07011e-05	-1.07666e-10	-0.0264259
103710511	chr14:103710511:C:T	5.38494e-06	-1.07666e-10	-1.373
103710761	chr14:103710761:G:T	5.38282e-06	-1.41609	0.0426965
103711309	chr14:103711309:C:T	2.45068e-05	-1.07666e-10	0.142342
103711737	chr14:103711737:C:G	8.32956e-06	-0.9368	-3.65436e-10
103711849	chr14:103711849:A:G	3.07972e-05	-1.29939	1.6702
103712033	chr14:103712033:A:G	5.42269e-06	-1.07666e-10	-1.36602
103712580	chr14:103712580:A:G	5.48342e-06	-1.07666e-10	-1.35488
103712773	chr14:103712773:C:T	7.81528e-06	-1.00053	-3.65436e-10
103712977	chr14:103712977:T:C	5.39529e-06	-1.07666e-10	-1.37108
103713342	chr14:103713342:T:C	5.63522e-06	-1.07666e-10	-1.32757
103713910	chr14:103713910:T:C	5.3942e-06	-1.07666e-10	-1.37129
103713963	chr14:103713963:C:T	1.46724e-05	-1.07666e-10	-0.370641
103714019	chr14:103714019:A:C	5.44642e-06	-1.07666e-10	-1.36165
103714056	chr14:103714056:C:T	3.60381e-05	-0.770956	1.29892
103714107	chr14:103714107:C:T	2.15434e-05	-1.23495	1.24841
103714263	chr14:103714263:C:T	5.69142e-06	-1.07666e-10	-1.31765
103714398	chr14:103714398:G:A	1.2544e-05	-1.31361	0.786243
103714516	chr14:103714516:G:A	5.45188e-06	-1.07666e-10	-1.36065
103714587	chr14:103714587:C:T	8.11791e-06	-1.07666e-10	-0.962538
103714988	chr14:103714988:G:A	5.45411e-06	-1.07666e-10	-1.36024
103716661	chr14:103716661:C:T	2.01779e-06	-1.01843	-1.33617
103717161	chr14:103717161:G:A	5.38631e-06	-1.07666e-10	-1.37275
103717366	chr14:103717366:G:A	6.15899e-06	-1.07666e-10	-1.2387
103717598	chr14:103717598:T:C	5.87948e-06	-1.07666e-10	-1.28514
103717778	chr14:103717778:C:G	2.57915e-06	-1.10991	-0.999247
103717964	chr14:103717964:C:T	5.49185e-06	-1.07666e-10	-1.35334
103717985	chr14:103717985:A:G	2.76116e-06	-0.669376	-1.37158
103718010	chr14:103718010:T:C	6.26359e-06	-1.07666e-10	-1.22186
103718320	chr14:103718320:C:G	5.45854e-06	-1.07666e-10	-1.35943
103718353	chr14:103718353:C:T	8.22883e-06	-0.948967	-3.65436e-10
103718400	chr14:103718400:G:A	2.47563e-05	-1.44935	1.60182
103719316	chr14:103719316:C:T	6.93704e-06	-1.07666e-10	-1.11973
103720016	chr14:103720016:C:CT	5.27379e-05	-1.07666e-10	0.908723
103720128	chr14:103720128:C:T	1.13437e-05	-1.07666e-10	-0.627944
103720131	chr14:103720131:C:T	1.6557e-05	-1.07666e-10	-0.249799
103720169	chr14:103720169:A:G	4.5988e-06	-1.53082	-3.65436e-10
103720248	chr14:103720248:C:T	6.66949e-06	-1.07666e-10	-1.15907
103720644	chr14:103720644:G:A	9.88651e-06	-1.07666e-10	-0.765439
103720771	chr14:103720771:G:A	2.4802e-05	-1.07666e-10	0.154315
103721020	chr14:103721020:T:C	9.20506e-06	-0.653824	-0.183033
103721393	chr14:103721393:C:T	7.00715e-06	-1.07666e-10	-1.10968
103721625	chr14:103721625:G:A	5.5421e-06	-1.07666e-10	-1.34424
103721764	chr14:103721764:T:C	7.59549e-06	-1.07666e-10	-1.02906
103721790	chr14:103721790:G:A	1.6894e-05	-1.50398	1.27433
103721992	chr14:103721992:T:C	6.0846e-06	-1.07666e-10	-1.25085
103722583	chr14:103722583:G:A	2.10913e-05	-1.3555	1.34775
103722681	chr14:103722681:T:C	3.70012e-05	0.55434	-3.65436e-10
103722751	chr14:103722751:G:A	9.50787e-06	-1.07666e-10	-0.804491
103722956	chr14:103722956:G:A	1.39833e-06	-1.36942	-1.35191
103723052	chr14:103723052:T:C	5.43129e-06	-1.07666e-10	-1.36443
103723358	chr14:103723358:C:T	9.95573e-06	-1.07666e-10	-0.758463
103723614	chr14:103723614:G:A	6.55108e-06	-1.07666e-10	-1.17698
103724087	chr14:103724087:G:A	6.68387e-06	-1.07666e-10	-1.15691
103724124	chr14:103724124:C:T	6.8959e-06	-1.12568	-3.65436e-10
103724190	chr14:103724190:A:G	1.57506e-06	-1.37616	-1.22616
103724226	chr14:103724226:C:T	2.25399e-05	-1.07666e-10	0.0586745
103724625	chr14:103724625:A:G	2.38108e-05	-1.07666e-10	0.113528
103725485	chr14:103725485:G:C	5.20733e-05	-1.07666e-10	0.896042
103725532	chr14:103725532:G:C	6.80697e-06	-1.07666e-10	-1.13866
103725684	chr14:103725684:T:C	5.76159e-06	-1.07666e-10	-1.3054
103725834	chr14:103725834:G:C	5.45988e-06	-1.07666e-10	-1.35918
103726153	chr14:103726153:G:A	2.29622e-05	-1.07666e-10	0.0772394
103726271	chr14:103726271:T:G	5.40825e-06	-1.07666e-10	-1.36868
103726507	chr14:103726507:T:C	9.82593e-06	-1.07666e-10	-0.771586
103726687	chr14:103726687:G:A	5.5309e-06	-0.0336164	-1.31264
103726815	chr14:103726815:C:T	2.22593e-05	-1.07666e-10	0.0461505
103726920	chr14:103726920:G:T	1.78894e-06	-1.4943	-0.980685
103727891	chr14:103727891:A:G	8.00373e-06	-0.976703	-3.65436e-10
103727941	chr14:103727941:C:T	4.47895e-06	-1.32683	-0.230387
103728645	chr14:103728645:G:A	1.42868e-05	-0.397272	-3.65436e-10
103728865	chr14:103728865:A:C	5.39724e-06	-1.07666e-10	-1.37072
103729038	chr14:103729038:C:T	1.02964e-05	-1.07666e-10	-0.724817
103729078	chr14:103729078:T:C	2.65987e-05	-1.07666e-10	0.224251
103729273	chr14:103729273:T:C	1.32368e-06	-1.4163	-1.3599
103729327	chr14:103729327:C:T	1.47442e-06	-1.44497	-1.22338
103730270	chr14:103730270:G:A	1.75496e-06	-1.44212	-1.05204
103730535	chr14:103730535:G:A	2.18194e-05	-1.07666e-10	0.0261899
103730785	chr14:103730785:A:G	0.000314374	2.69397	-3.65436e-10
103730929	chr14:103730929:T:C	7.02899e-06	-1.07666e-10	-1.10657
103731033	chr14:103731033:G:A	9.08491e-06	-1.07666e-10	-0.849996
103731440	chr14:103731440:C:A	5.58103e-06	-1.07666e-10	-1.33724
103731476	chr14:103731476:G:A	9.68428e-06	-1.07666e-10	-0.786107
103731694	chr14:103731694:C:T	1.14855e-05	-1.07666e-10	-0.615524
103731914	chr14:103731914:T:C	1.69535e-06	-1.49514	-1.03358
103732014	chr14:103732014:T:C	1.38341e-05	-1.27821	0.848734
103732544	chr14:103732544:C:T	1.23779e-06	-1.48568	-1.3576
103733019	chr14:103733019:C:T	1.9392e-06	-1.49687	-0.897464
103733042	chr14:103733042:G:A	6.27707e-06	-1.07666e-10	-1.21971
103733253	chr14:103733253:TG:T	3.08501e-06	-1.51023	-0.419825
103733326	chr14:103733326:G:A	6.23007e-06	-1.07666e-10	-1.22722
103733928	chr14:103733928:C:T	9.15688e-06	-1.07666e-10	-0.842105
103734499	chr14:103734499:C:T	2.26841e-05	0.0650518	-3.65436e-10
103735212	chr14:103735212:C:T	1.20657e-06	-1.50163	-1.3672
103735297	chr14:103735297:G:A	1.18734e-05	-1.07666e-10	-0.582307
103735663	chr14:103735663:T:A	1.24041e-05	-1.07666e-10	-0.53858
103735743	chr14:103735743:C:T	5.9541e-06	-1.07666e-10	-1.27253
103735967	chr14:103735967:G:A	1.2984e-06	-1.49971	-1.29576
103736236	chr14:103736236:G:A	1.26398e-06	-1.52876	-1.29359
103736610	chr14:103736610:G:A	1.27704e-05	-1.07666e-10	-0.509477
103738275	chr14:103738275:A:G	5.90956e-06	-1.07666e-10	-1.28004
103738488	chr14:103738488:AATC:A	7.82729e-06	-1.07666e-10	-0.998994
103738753	chr14:103738753:G:A	5.95375e-06	-1.07666e-10	-1.27259
103738786	chr14:103738786:G:A	0.000102417	0.44632	1.12612
103738835	chr14:103738835:G:A	6.29096e-06	-1.07666e-10	-1.2175
103739617	chr14:103739617:G:A	9.23599e-06	-1.07666e-10	-0.833503
103739766	chr14:103739766:G:A	1.34009e-06	-1.4909	-1.27298
103740262	chr14:103740262:G:A	9.26532e-06	-1.07666e-10	-0.830332
103740532	chr14:103740532:G:A	8.4662e-06	-1.07666e-10	-0.920528
103741343	chr14:103741343:G:A	8.98608e-06	-1.07666e-10	-0.860933
103742399	chr14:103742399:T:C	3.40256e-06	-1.13625	-0.695834
103742710	chr14:103742710:C:T	5.38334e-06	-1.07666e-10	-1.3733
103742847	chr14:103742847:G:A	4.57722e-06	-1.53552	-3.65436e-10
103743555	chr14:103743555:G:T	8.7069e-06	-1.07666e-10	-0.892495
103743892	chr14:103743892:C:T	8.81033e-06	-1.07666e-10	-0.880686
103743902	chr14:103743902:G:A	2.30106e-05	-1.15862	1.23797
103744002	chr14:103744002:T:C	5.38446e-06	-1.07666e-10	-1.37309
103744611	chr14:103744611:C:T	5.82738e-06	-1.07666e-10	-1.29404
103744799	chr14:103744799:G:A	1.54469e-06	-1.39354	-1.22824
103744843	chr14:103744843:G:A	1.61699e-06	-1.38563	-1.19041
103745192	chr14:103745192:T:G	1.31506e-06	-1.43297	-1.34975
103745215	chr14:103745215:G:A	1.2165e-05	-1.07666e-10	-0.558047
103746042	chr14:103746042:G:A	6.47393e-06	-1.07666e-10	-1.18883
103746086	chr14:103746086:G:A	9.63437e-06	-1.07666e-10	-0.791274
103746221	chr14:103746221:G:C	5.53014e-06	-1.07666e-10	-1.3464
103746281	chr14:103746281:C:T	1.02287e-05	-1.07666e-10	-0.731413
103746750	chr14:103746750:C:T	1.64519e-05	-1.07666e-10	-0.25617
103746843	chr14:103746843:T:C	1.44607e-05	-1.07666e-10	-0.385174
103746948	chr14:103746948:G:A	1.7008e-05	-0.222924	-3.65436e-10
103746983	chr14:103746983:G:A	6.11983e-06	-1.07666e-10	-1.24508
103747623	chr14:103747623:C:T	1.40577e-06	-1.47583	-1.2402
103748286	chr14:103748286:C:T	6.03101e-06	-1.07666e-10	-1.2597
103748373	chr14:103748373:A:T	7.99113e-06	-1.07666e-10	-0.978279
103748441	chr14:103748441:A:T	2.31727e-06	-1.53614	-0.680086
103749033	chr14:103749033:T:C	4.52495e-06	-1.547	-3.65436e-10
103749103	chr14:103749103:C:T	1.04312e-05	-1.07666e-10	-0.711813
103749369	chr14:103749369:C:T	5.08015e-06	-1.43127	-3.65436e-10
103749381	chr14:103749381:C:G	7.63932e-06	-1.07666e-10	-1.0233
103749505	chr14:103749505:G:A	5.39408e-06	-1.07666e-10	-1.37131
103749601	chr14:103749601:C:A	9.79859e-06	-1.07666e-10	-0.774372
103749648	chr14:103749648:C:T	1.37558e-06	-1.45887	-1.27887
103749665	chr14:103749665:A:T	7.05905e-06	-1.07666e-10	-1.1023
103749752	chr14:103749752:A:G	8.89678e-06	-1.07666e-10	-0.870922
103749956	chr14:103749956:C:T	1.34351e-06	-1.45669	-1.30463
103750109	chr14:103750109:G:A	5.71511e-06	-1.07666e-10	-1.3135
103750176	chr14:103750176:T:A	1.39843e-06	-1.45268	-1.26858
103750199	chr14:103750199:T:TG	1.39577e-06	-1.451	-1.27217
103750251	chr14:103750251:T:C	5.59222e-06	-1.07666e-10	-1.33523
103750312	chr14:103750312:C:T	1.35997e-06	-1.47669	-1.27245
103750335	chr14:103750335:G:A	5.63578e-06	-1.07666e-10	-1.32747
103750439	chr14:103750439:C:T	1.05617e-05	-1.07666e-10	-0.699379
103750614	chr14:103750614:T:C	1.41564e-06	-1.46215	-1.24688
103750882	chr14:103750882:G:A	1.37611e-06	-1.45749	-1.27985
103751111	chr14:103751111:G:A	1.11315e-05	-1.07666e-10	-0.646834
103751290	chr14:103751290:G:A	5.80863e-06	-1.07666e-10	-1.29727
103751387	chr14:103751387:T:C	1.31452e-06	-1.51373	-1.26941
103751519	chr14:103751519:G:C	4.6086e-06	-1.52869	-3.65436e-10
103751706	chr14:103751706:C:T	3.22968e-06	-1.15526	-0.728964
103751798	chr14:103751798:A:G	1.45229e-06	-1.4598	-1.22366
103752741	chr14:103752741:GC:G	5.73191e-06	-1.07666e-10	-1.31056
103752772	chr14:103752772:A:G	2.37827e-05	-1.07666e-10	0.112346
103752946	chr14:103752946:AAGAT:A	1.51667e-06	-1.54687	-1.09322
103753502	chr14:103753502:G:A	1.00673e-05	-1.07666e-10	-0.747315
103753612	chr14:103753612:C:T	1.32675e-06	-1.44302	-1.33086
103753883	chr14:103753883:C:T	9.4981e-06	-1.07666e-10	-0.805518
103754435	chr14:103754435:G:A	1.93675e-05	-1.07666e-10	-0.0930126
103754837	chr14:103754837:T:G	3.02574e-05	-1.07666e-10	0.353132
103755033	chr14:103755033:C:T	1.03971e-05	-1.07666e-10	-0.715079
103755091	chr14:103755091:T:TTTC	1.41321e-06	-1.46262	-1.24813
103755125	chr14:103755125:G:A	2.32714e-06	-1.53478	-0.677191
103755167	chr14:103755167:C:G	1.33056e-06	-1.51235	-1.25866
103755503	chr14:103755503:TATTA:T	8.133e-06	-1.07666e-10	-0.96068
103755599	chr14:103755599:G:A	1.17131e-05	-1.07666e-10	-0.595902
103755769	chr14:103755769:A:T	6.6204e-06	-1.07666e-10	-1.16646
103755915	chr14:103755915:A:T	1.31268e-06	-1.51351	-1.27102
103756341	chr14:103756341:C:T	1.42604e-06	-1.43438	-1.26732
103756346	chr14:103756346:T:C	1.16895e-05	-1.07666e-10	-0.597923
103756481	chr14:103756481:C:T	7.60366e-06	-1.07666e-10	-1.02798
103757495	chr14:103757495:A:C	5.57371e-06	-1.07666e-10	-1.33855
103758255	chr14:103758255:T:A	6.92835e-06	-1.07666e-10	-1.12099
103758684	chr14:103758684:T:G	9.85652e-06	-1.07666e-10	-0.768478
103758766	chr14:103758766:T:C	6.99852e-06	-1.07666e-10	-1.11091
103759015	chr14:103759015:G:C	6.80764e-06	-1.07666e-10	-1.13857
103759964	chr14:103759964:T:A	5.38373e-06	-1.07666e-10	-1.37323
103760180	chr14:103760180:G:GA	1.33522e-06	-1.50983	-1.25768
103760388	chr14:103760388:A:T	2.88968e-05	-1.07666e-10	0.30712
103760574	chr14:103760574:C:A	2.09099e-05	-1.07666e-10	-0.0163866
103760598	chr14:103760598:T:C	0.000116772	1.70361	-3.65436e-10
103760686	chr14:103760686:AG:A	5.57273e-06	-1.07666e-10	-1.33873
103761346	chr14:103761346:A:C	6.40828e-06	-1.07666e-10	-1.19902
103761423	chr14:103761423:T:C	1.34927e-06	-1.5106	-1.24644
103761711	chr14:103761711:C:T	9.54854e-06	-1.07666e-10	-0.800222
103762209	chr14:103762209:A:G	1.22814e-06	-1.48662	-1.36448
103762504	chr14:103762504:C:T	1.13514e-05	-1.22875	0.601488
103762647	chr14:103762647:ACTGCTGCAGCCT:A	7.70724e-06	-1.07666e-10	-1.01445
103762823	chr14:103762823:G:C	1.00767e-05	-1.07666e-10	-0.746382
103762978	chr14:103762978:T:C	7.62689e-06	-1.07666e-10	-1.02493
103763068	chr14:103763068:T:C	5.49497e-06	-1.07666e-10	-1.35278
103763106	chr14:103763106:C:G	2.49879e-06	-1.54428	-0.596523
103763648	chr14:103763648:C:T	3.25661e-06	-1.39262	-0.483303
103763739	chr14:103763739:C:G	7.59544e-06	-1.07666e-10	-1.02906
103764181	chr14:103764181:A:G	1.29348e-06	-1.47864	-1.32063
103764198	chr14:103764198:C:T	1.29603e-06	-1.48517	-1.31214
103765093	chr14:103765093:T:C	1.28992e-06	-1.47829	-1.32373
103765098	chr14:103765098:G:A	5.93114e-06	-1.07666e-10	-1.27639
103765205	chr14:103765205:C:T	1.41845e-06	-1.48585	-1.2212
103765298	chr14:103765298:A:T	9.47668e-06	-0.807776	-3.65436e-10
103765988	chr14:103765988:TA:T	3.41264e-05	-1.07666e-10	0.47346
103766134	chr14:103766134:G:A	1.27361e-05	-1.07666e-10	-0.512168
103766278	chr14:103766278:G:A	9.47339e-06	-1.07666e-10	-0.808124
103766311	chr14:103766311:A:G	8.20838e-06	-1.07666e-10	-0.951455
103766677	chr14:103766677:A:G	1.48193e-06	-1.53628	-1.12699
103767281	chr14:103767281:T:A	1.44882e-06	-1.44146	-1.2444
103767460	chr14:103767460:C:G	5.55071e-06	-1.07666e-10	-1.34268
103767489	chr14:103767489:C:T	5.39707e-06	-1.07666e-10	-1.37075
103767732	chr14:103767732:C:T	5.51382e-06	-1.07666e-10	-1.34935
103767823	chr14:103767823:T:C	6.20844e-06	-1.07666e-10	-1.2307
103768020	chr14:103768020:G:A	1.37902e-06	-1.47088	-1.26436
103768141	chr14:103768141:G:A	7.78921e-06	-1.07666e-10	-1.00387
103768442	chr14:103768442:G:A	5.5021e-06	-1.07666e-10	-1.35148
103768448	chr14:103768448:C:A	5.44234e-06	-1.07666e-10	-1.3624
103768622	chr14:103768622:A:G	5.45339e-06	-1.07666e-10	-1.36037
103768753	chr14:103768753:G:T	1.38593e-06	-1.49147	-1.23877
103769292	chr14:103769292:T:C	1.96384e-05	-1.07666e-10	-0.0791214
103769334	chr14:103769334:G:A	5.43596e-06	-1.07666e-10	-1.36357
103769388	chr14:103769388:G:A	5.49546e-06	-1.07666e-10	-1.35269
103769525	chr14:103769525:C:A	5.73108e-06	-1.2326	-0.078112
103769606	chr14:103769606:C:G	1.12335e-05	-1.07666e-10	-0.637712
103769954	chr14:103769954:C:T	9.35129e-06	-1.07666e-10	-0.821096
103770401	chr14:103770401:G:C	6.56841e-06	-1.07666e-10	-1.17434
103770512	chr14:103770512:C:CT	5.56619e-06	-1.07666e-10	-1.3399
103770756	chr14:103770756:A:G	1.95158e-05	-1.07666e-10	-0.0853837
103770856	chr14:103770856:C:A	6.14569e-06	-1.07666e-10	-1.24086
103771915	chr14:103771915:ACAAT:A	9.07392e-06	-1.07666e-10	-0.851207
103772084	chr14:103772084:T:C	5.58604e-06	-1.07666e-10	-1.33634
103772310	chr14:103772310:T:C	1.42419e-05	-1.18059	0.780174
103772646	chr14:103772646:C:A	5.84466e-06	-1.07666e-10	-1.29108
103772664	chr14:103772664:T:C	3.45505e-05	-1.07666e-10	0.485811
103773093	chr14:103773093:C:T	8.09222e-06	-1.07666e-10	-0.965708
103773360	chr14:103773360:G:A	1.44728e-06	-1.46996	-1.21696
103773582	chr14:103773582:T:C	6.84392e-06	-1.07666e-10	-1.13325
103774281	chr14:103774281:A:C	1.28631e-06	-1.48742	-1.31742
103774438	chr14:103774438:G:A	5.52553e-06	-1.07666e-10	-1.34723
103774661	chr14:103774661:T:C	1.36818e-06	-1.47095	-1.27218
103774702	chr14:103774702:G:C	5.65005e-06	-1.07666e-10	-1.32495
103774804	chr14:103774804:C:T	1.40109e-06	-1.47262	-1.24674
103775162	chr14:103775162:C:T	1.37983e-06	-1.4676	-1.26705
103775465	chr14:103775465:G:A	3.12589e-05	-1.07666e-10	0.385692
103775540	chr14:103775540:G:T	7.61168e-06	-1.07666e-10	-1.02693
103775567	chr14:103775567:G:A	3.16933e-05	-1.07666e-10	0.399495
103776060	chr14:103776060:A:C	1.28193e-06	-1.47082	-1.33742
103776344	chr14:103776344:G:A	9.64955e-06	-1.07666e-10	-0.789699
103776625	chr14:103776625:A:C	8.20998e-06	-1.07666e-10	-0.95126
103776689	chr14:103776689:G:A	8.60893e-06	-1.07666e-10	-0.90381
103776815	chr14:103776815:T:C	5.17498e-06	-1.41278	-3.65436e-10
103777557	chr14:103777557:C:T	1.07138e-05	-1.07666e-10	-0.685076
103778205	chr14:103778205:C:T	5.41254e-06	-1.07666e-10	-1.36789
103778206	chr14:103778206:G:A	7.58198e-06	-1.07666e-10	-1.03084
103778225	chr14:103778225:AT:A	1.453e-06	-1.49971	-1.18327
103778246	chr14:103778246:C:T	6.27624e-06	-1.23751	0.0176734
103778596	chr14:103778596:G:A	5.81748e-06	-1.07666e-10	-1.29574
103778657	chr14:103778657:T:C	6.92067e-06	-1.07666e-10	-1.1221
103778697	chr14:103778697:C:T	4.65525e-06	-1.51861	-3.65436e-10
103778734	chr14:103778734:C:T	1.21231e-05	-1.07666e-10	-0.561501
103779063	chr14:103779063:A:G	2.0599e-06	-1.13094	-1.20301
103779147	chr14:103779147:G:A	9.8679e-06	-1.07666e-10	-0.767323
103779181	chr14:103779181:TG:T	1.61193e-06	-1.34071	-1.23846
103779195	chr14:103779195:G:A	5.38341e-06	-1.07666e-10	-1.37329
103779236	chr14:103779236:T:C	1.34171e-06	-1.48487	-1.2778
103780025	chr14:103780025:T:C	0.000116655	0.46713	1.23548
103780080	chr14:103780080:C:T	6.38867e-06	-1.07666e-10	-1.20208
103780739	chr14:103780739:G:A	3.1189e-05	-1.07666e-10	0.383454
103781564	chr14:103781564:T:G	1.28878e-06	-1.54891	-1.25401
103781691	chr14:103781691:G:A	5.39525e-06	-1.07666e-10	-1.37109
103781947	chr14:103781947:C:T	1.36298e-06	-1.50207	-1.24486
103782094	chr14:103782094:C:T	2.642e-06	-1.50218	-0.582894
103782110	chr14:103782110:A:G	9.53093e-06	-1.07666e-10	-0.802068
103782129	chr14:103782129:G:A	6.48775e-06	-1.07666e-10	-1.1867
103783173	chr14:103783173:G:A	4.82279e-06	-1.48326	-3.65436e-10
103783586	chr14:103783586:T:C	0.000122475	0.322281	1.42902
103783714	chr14:103783714:A:G	5.55895e-06	-1.07666e-10	-1.3412
103784080	chr14:103784080:A:G	1.34329e-06	-1.43908	-1.3224
103784272	chr14:103784272:C:G	1.3589e-06	-1.47633	-1.2736
103784404	chr14:103784404:G:A	1.50332e-06	-1.42696	-1.22197
103784506	chr14:103784506:T:C	6.58113e-06	-1.07666e-10	-1.1724
103784669	chr14:103784669:C:T	1.28358e-06	-1.49303	-1.31392
103784939	chr14:103784939:T:C	1.49371e-06	-1.42503	-1.23032
103785440	chr14:103785440:A:T	8.91668e-06	-1.07666e-10	-0.868687
103785629	chr14:103785629:G:A	5.51104e-06	-1.07666e-10	-1.34986
103785760	chr14:103785760:T:G	3.32297e-05	-1.07666e-10	0.446834
103786141	chr14:103786141:G:A	1.07151e-05	-1.07666e-10	-0.684961
103786278	chr14:103786278:G:A	4.75202e-06	-1.49804	-3.65436e-10
103786548	chr14:103786548:C:T	2.20434e-06	-1.53257	-0.73361
103786665	chr14:103786665:T:C	3.4206e-05	-1.07666e-10	0.47579
103787545	chr14:103787545:G:A	1.26564e-05	-0.518444	-3.65436e-10
103787812	chr14:103787812:G:A	6.23665e-06	-1.07666e-10	-1.22617
103788110	chr14:103788110:T:G	1.13808e-05	-1.07666e-10	-0.624682
103788285	chr14:103788285:A:G	5.38454e-06	-1.07666e-10	-1.37308
103788414	chr14:103788414:C:CT	5.79541e-06	-1.07666e-10	-1.29954
103788548	chr14:103788548:G:C	7.55399e-06	-1.07666e-10	-1.03453
103788746	chr14:103788746:G:A	1.36915e-06	-1.46414	-1.27828
103788853	chr14:103788853:A:C	6.8065e-06	-1.07666e-10	-1.13873
103789717	chr14:103789717:T:A	5.38811e-06	-1.07666e-10	-1.37242
103789753	chr14:103789753:A:C	2.68188e-05	-1.07666e-10	0.232492
103790595	chr14:103790595:G:A	1.37458e-06	-1.4578	-1.28066
103790648	chr14:103790648:T:C	1.35925e-06	-1.54612	-1.20356
103790820	chr14:103790820:C:T	5.84849e-06	-1.07666e-10	-1.29043
103790882	chr14:103790882:G:A	6.40528e-06	-1.07666e-10	-1.19949
103790939	chr14:103790939:G:A	5.72349e-06	-1.07666e-10	-1.31203
103791126	chr14:103791126:T:TC	1.11271e-05	-1.07666e-10	-0.647226
103791180	chr14:103791180:G:C	1.28036e-05	-1.07666e-10	-0.506885
103791246	chr14:103791246:T:C	2.40008e-06	-1.48803	-0.693082
103791700	chr14:103791700:G:A	1.31315e-06	-1.43233	-1.35185
103791717	chr14:103791717:A:G	1.38007e-06	-1.46019	-1.27429
103791965	chr14:103791965:T:G	2.76902e-05	-1.07666e-10	0.264467
103792424	chr14:103792424:A:C	1.26882e-06	-1.49614	-1.32238
103792455	chr14:103792455:G:A	1.25111e-05	-1.07666e-10	-0.529993
103792547	chr14:103792547:C:T	1.27103e-06	-1.5006	-1.31618
103792553	chr14:103792553:A:C	5.90755e-06	-1.07666e-10	-1.28038
103792898	chr14:103792898:G:A	6.91037e-06	-1.07666e-10	-1.12359
103793806	chr14:103793806:G:C	2.91985e-05	-1.07666e-10	0.317505
103795087	chr14:103795087:G:A	5.48307e-06	-1.07666e-10	-1.35495
103795125	chr14:103795125:A:T	3.07395e-06	-0.620212	-1.31344
103795386	chr14:103795386:A:C	1.65179e-06	-1.31773	-1.23702
103795573	chr14:103795573:G:A	7.84768e-06	-1.07666e-10	-0.996392
103796504	chr14:103796504:A:G	1.37169e-06	-1.50929	-1.23127
103796957	chr14:103796957:A:G	1.38193e-06	-1.48505	-1.24808
103797540	chr14:103797540:CT:C	9.17821e-06	-1.07666e-10	-0.839778
103797734	chr14:103797734:A:G	1.35467e-06	-1.49565	-1.2574
103797768	chr14:103797768:A:G	5.00567e-06	-1.44604	-3.65436e-10
103797800	chr14:103797800:G:C	4.97671e-06	-1.25534	-0.196499
103798134	chr14:103798134:C:T	4.53739e-06	-1.54426	-3.65436e-10
103798154	chr14:103798154:T:C	1.13135e-05	-0.630615	-3.65436e-10
103798215	chr14:103798215:G:A	1.61481e-05	-0.274809	-3.65436e-10
103798520	chr14:103798520:G:A	1.36169e-06	-1.49477	-1.25312
103798864	chr14:103798864:A:G	5.39873e-06	-1.07666e-10	-1.37045
103799144	chr14:103799144:C:T	7.94717e-06	-1.07666e-10	-0.983795
103799386	chr14:103799386:G:C	2.79091e-05	-1.07666e-10	0.272344
103799808	chr14:103799808:G:A	3.19525e-05	-1.07666e-10	0.407641
103800007	chr14:103800007:G:A	1.28643e-06	-1.4622	-1.34253
103800463	chr14:103800463:G:A	9.53569e-06	-1.07666e-10	-0.801569
103800840	chr14:103800840:A:G	5.83348e-06	-1.07666e-10	-1.293
103800903	chr14:103800903:T:C	7.09815e-06	-1.07666e-10	-1.09678
103800919	chr14:103800919:C:T	5.93034e-06	-1.07666e-10	-1.27653
103800974	chr14:103800974:C:T	1.27645e-06	-1.51479	-1.29773
103800996	chr14:103800996:A:G	1.39815e-06	-1.48143	-1.24003
103801070	chr14:103801070:A:G	1.38136e-06	-1.48651	-1.24703
103801122	chr14:103801122:T:C	6.92264e-06	-1.07666e-10	-1.12181
103801424	chr14:103801424:T:G	1.46363e-06	-1.55099	-1.1247
103801887	chr14:103801887:A:G	9.8526e-06	-1.07666e-10	-0.768875
103802090	chr14:103802090:A:G	9.50525e-06	-1.07666e-10	-0.804766
103802395	chr14:103802395:T:A	5.44002e-06	-1.07666e-10	-1.36283
103802462	chr14:103802462:T:C	2.77443e-05	-1.07666e-10	0.26642
103802761	chr14:103802761:A:G	1.37651e-06	-1.49314	-1.24391
103803471	chr14:103803471:A:G	1.40075e-06	-1.4799	-1.2397
103803536	chr14:103803536:G:A	5.76046e-06	-1.07666e-10	-1.30559
103803846	chr14:103803846:T:C	6.41166e-06	-1.07666e-10	-1.19849
103804870	chr14:103804870:C:T	1.38154e-06	-1.49036	-1.24305
103805084	chr14:103805084:A:G	2.64219e-05	0.217583	-3.65436e-10
103805133	chr14:103805133:G:A	5.129e-06	-1.27277	-0.148927
103805167	chr14:103805167:G:A	2.1396e-05	-1.22673	1.23333
103805600	chr14:103805600:G:A	5.90363e-06	-1.07666e-10	-1.28104
103806297	chr14:103806297:G:T	1.39066e-06	-1.45921	-1.26763
103806421	chr14:103806421:G:A	8.06366e-06	-0.969243	-3.65436e-10
103806443	chr14:103806443:G:T	5.53948e-06	-1.07666e-10	-1.34471
103806839	chr14:103806839:C:A	5.45396e-06	-1.07666e-10	-1.36027
103806870	chr14:103806870:G:C	7.47066e-06	-1.07666e-10	-1.04563
103806974	chr14:103806974:C:T	1.31053e-06	-1.45147	-1.33471
103806988	chr14:103806988:T:C	5.17458e-06	-1.24531	-0.167537
103807216	chr14:103807216:C:T	2.94759e-05	-1.07666e-10	0.326961
103807450	chr14:103807450:G:A	5.91841e-06	-1.07666e-10	-1.27854
103807475	chr14:103807475:A:G	1.38953e-06	-1.48288	-1.24477
103807535	chr14:103807535:C:G	1.10636e-05	-0.652951	-3.65436e-10
103807829	chr14:103807829:T:C	1.36587e-06	-1.48651	-1.25831
103808097	chr14:103808097:T:C	5.54833e-06	-1.07666e-10	-1.34311
103808206	chr14:103808206:T:C	8.31969e-06	-1.07666e-10	-0.937986
103808573	chr14:103808573:T:C	6.82682e-06	-1.07666e-10	-1.13575
103808622	chr14:103808622:GAGTTC:G	7.52671e-06	-1.07666e-10	-1.03815
103808850	chr14:103808850:G:A	9.52228e-06	-1.07666e-10	-0.802976
103808936	chr14:103808936:C:T	9.79462e-06	-1.07666e-10	-0.774777
103809265	chr14:103809265:G:C	1.30381e-06	-1.47977	-1.31155
103809530	chr14:103809530:C:T	1.37241e-06	-1.51468	-1.22537
103809673	chr14:103809673:T:A	3.47063e-05	-1.07666e-10	0.490311
103809712	chr14:103809712:C:T	1.75118e-06	-1.30054	-1.19578
103809904	chr14:103809904:G:A	6.97634e-06	-1.07666e-10	-1.11409
103810416	chr14:103810416:A:AT	5.38884e-06	-1.07666e-10	-1.37228
103810824	chr14:103810824:C:T	7.76866e-06	-1.07666e-10	-1.00651
103810844	chr14:103810844:T:A	2.30105e-05	-1.21414	1.29348
103811621	chr14:103811621:G:A	1.89321e-06	-1.28478	-1.13356
103812299	chr14:103812299:T:C	6.86705e-06	-1.07666e-10	-1.12988
103812404	chr14:103812404:G:A	0.00013293	1.83321	-3.65436e-10
103812519	chr14:103812519:G:A	5.02151e-06	-1.24855	-0.194326
103812551	chr14:103812551:C:T	5.70602e-06	-1.07666e-10	-1.31509
103812762	chr14:103812762:C:G	6.91664e-06	-1.07666e-10	-1.12268
103812886	chr14:103812886:G:A	1.05216e-05	-1.07666e-10	-0.703183
103813552	chr14:103813552:T:C	1.39176e-06	-1.48725	-1.23879
103813637	chr14:103813637:G:A	1.40028e-06	-1.47709	-1.24285
103813744	chr14:103813744:G:A	6.59071e-06	-1.07666e-10	-1.17095
103814177	chr14:103814177:C:T	5.38354e-06	-1.07666e-10	-1.37326
103814205	chr14:103814205:C:T	1.27469e-05	-1.07666e-10	-0.511321
103814397	chr14:103814397:T:C	1.4055e-06	-1.45831	-1.25791
103814598	chr14:103814598:GT:G	5.38509e-06	-1.07666e-10	-1.37298
103814673	chr14:103814673:C:T	2.22382e-05	-1.07666e-10	0.0451994
103815038	chr14:103815038:A:G	1.29025e-05	-1.07666e-10	-0.499186
103815204	chr14:103815204:T:C	1.44738e-06	-1.46268	-1.22417
103815254	chr14:103815254:A:C	5.38438e-06	-1.07666e-10	-1.37311
103815582	chr14:103815582:G:C	1.31348e-06	-1.45785	-1.32608
103815617	chr14:103815617:C:T	1.26391e-06	-1.48879	-1.33361
103815782	chr14:103815782:A:T	6.04695e-06	-1.07666e-10	-1.25706
103815910	chr14:103815910:C:T	5.38383e-06	-1.07666e-10	-1.37321
103816767	chr14:103816767:A:C	1.37254e-06	-1.551	-1.18894
103817180	chr14:103817180:T:C	3.15229e-05	-1.07666e-10	0.394105
103817486	chr14:103817486:T:C	2.9163e-05	-1.07666e-10	0.316289
103817672	chr14:103817672:A:G	5.78818e-06	-1.07666e-10	-1.30079
103817975	chr14:103817975:T:C	5.38858e-06	-1.07666e-10	-1.37233
103818380	chr14:103818380:A:C	3.21378e-05	-1.07666e-10	0.413422
103819097	chr14:103819097:T:C	2.25059e-05	-1.07666e-10	0.0571651
103819304	chr14:103819304:T:C	9.67061e-06	-1.07666e-10	-0.787519
103819413	chr14:103819413:C:T	1.33295e-06	-1.51162	-1.2576
103819767	chr14:103819767:A:ATC	1.67415e-06	-1.42972	-1.11158
103819873	chr14:103819873:C:T	4.83177e-06	-1.28018	-0.201214
103820043	chr14:103820043:A:G	1.28244e-06	-1.46164	-1.3462
103820164	chr14:103820164:A:C	2.81761e-05	-1.07666e-10	0.281864
103820445	chr14:103820445:AT:A	1.35918e-06	-1.4844	-1.26533
103821031	chr14:103821031:G:C	1.36851e-06	-1.50126	-1.24162
103821707	chr14:103821707:C:T	1.02041e-05	-0.733818	-3.65436e-10
103822508	chr14:103822508:T:G	2.57294e-05	-1.07666e-10	0.191025
103822648	chr14:103822648:C:A	7.56213e-06	-1.07666e-10	-1.03346
103822668	chr14:103822668:C:T	1.28165e-06	-1.45668	-1.35179
103822682	chr14:103822682:G:A	7.60041e-06	-1.07666e-10	-1.02841
103822901	chr14:103822901:G:A	1.60753e-06	-1.55062	-1.03129
103823040	chr14:103823040:T:C	7.53633e-06	-1.07666e-10	-1.03688
103823116	chr14:103823116:A:T	5.05481e-06	-1.48738	0.051105
103823139	chr14:103823139:C:T	7.08678e-06	-1.07666e-10	-1.09838
103823207	chr14:103823207:G:A	5.66241e-06	-1.07666e-10	-1.32276
103823253	chr14:103823253:C:T	2.89329e-05	-1.07666e-10	0.308368
103823311	chr14:103823311:C:T	5.38425e-06	-1.07666e-10	-1.37313
103823322	chr14:103823322:C:T	9.19148e-06	-1.07666e-10	-0.838333
103823855	chr14:103823855:A:C	6.88634e-06	-1.07666e-10	-1.12707
103823909	chr14:103823909:A:G	7.81567e-06	-1.07666e-10	-1.00048
103824337	chr14:103824337:T:C	7.23141e-06	-1.07666e-10	-1.07818
103824476	chr14:103824476:A:G	5.36648e-06	-1.31732	-0.0591185
103824603	chr14:103824603:C:T	2.91401e-06	-1.35729	-0.629786
103824612	chr14:103824612:G:C	1.25767e-06	-1.48339	-1.34395
103824942	chr14:103824942:A:G	1.81048e-05	-0.160434	-3.65436e-10
103824993	chr14:103824993:C:A	1.32128e-06	-1.45433	-1.32369
103825502	chr14:103825502:A:G	1.25315e-06	-1.47031	-1.36063
103825605	chr14:103825605:G:A	5.55089e-06	-1.34265	-3.65436e-10
103825850	chr14:103825850:T:C	1.46528e-06	-1.46796	-1.2066
103826366	chr14:103826366:T:C	7.60707e-06	-1.02753	-3.65436e-10
103826742	chr14:103826742:C:T	2.84253e-06	-0.907376	-1.10454
103826746	chr14:103826746:T:C	3.5911e-06	-0.784155	-0.993996
103827152	chr14:103827152:A:T	2.95712e-05	-1.07666e-10	0.330191
103827196	chr14:103827196:T:C	5.13596e-06	-1.19742	-0.222921
103827197	chr14:103827197:G:A	5.46604e-06	-1.24588	-0.112178
103827341	chr14:103827341:C:G	1.304e-06	-1.43869	-1.35248
103827461	chr14:103827461:G:C	1.47066e-06	-1.43037	-1.24053
103827895	chr14:103827895:G:A	6.44939e-06	-1.07666e-10	-1.19262
103827968	chr14:103827968:A:G	5.09007e-06	-1.42932	-3.65436e-10
103828132	chr14:103828132:C:T	1.31022e-06	-1.50997	-1.27645
103828170	chr14:103828170:C:A	9.14692e-06	-1.07666e-10	-0.843193
103828291	chr14:103828291:C:T	4.50973e-06	-1.55037	-3.65436e-10
103828460	chr14:103828460:G:C	4.5268e-06	-1.54659	-3.65436e-10
103828866	chr14:103828866:T:C	1.04451e-05	-1.07666e-10	-0.710479
103829077	chr14:103829077:C:T	8.44023e-05	-0.364462	1.74345
103829158	chr14:103829158:C:T	5.84591e-06	-1.07666e-10	-1.29087
103829227	chr14:103829227:G:A	2.6112e-05	-1.07666e-10	0.205786
103829266	chr14:103829266:A:G	1.58971e-06	-1.54961	-1.04344
103830189	chr14:103830189:G:A	9.0543e-06	-1.07666e-10	-0.85337
103830304	chr14:103830304:C:G	5.9214e-06	-1.07666e-10	-1.27804
103830688	chr14:103830688:T:C	1.68853e-05	-0.230167	-3.65436e-10
103830810	chr14:103830810:A:G	1.4132e-06	-1.47004	-1.24072
103831271	chr14:103831271:A:G	5.81394e-06	-1.07666e-10	-1.29635
103831345	chr14:103831345:T:C	5.71483e-06	-1.07666e-10	-1.31355
103831407	chr14:103831407:T:TC	1.74991e-05	-1.07666e-10	-0.19446
103831515	chr14:103831515:T:C	1.48141e-06	-1.54548	-1.11813
103831861	chr14:103831861:G:A	6.21679e-06	-1.07666e-10	-1.22936
103832499	chr14:103832499:A:G	1.4518e-06	-1.45449	-1.22931
103832842	chr14:103832842:T:C	1.48435e-06	-1.45784	-1.20379
103833044	chr14:103833044:A:G	1.13022e-05	-1.07666e-10	-0.631616
103833159	chr14:103833159:A:G	8.12295e-06	-1.07666e-10	-0.961917
103833393	chr14:103833393:T:C	1.48208e-06	-1.51525	-1.14792
103833540	chr14:103833540:A:G	1.32302e-06	-1.45573	-1.32096
103833683	chr14:103833683:T:C	4.98699e-06	-1.21004	-0.239733
103834268	chr14:103834268:T:G	8.49297e-06	-1.07666e-10	-0.917371
103834621	chr14:103834621:G:A	9.56878e-06	-1.07666e-10	-0.798105
103834830	chr14:103834830:T:G	6.69529e-06	-1.07666e-10	-1.15521
103834923	chr14:103834923:C:T	5.93104e-06	-1.07666e-10	-1.27641
103835088	chr14:103835088:A:G	8.65103e-06	-1.07666e-10	-0.898932
103835585	chr14:103835585:A:G	5.94289e-06	-1.07666e-10	-1.27441
103835647	chr14:103835647:C:T	6.98527e-06	-1.07666e-10	-1.11281
103835754	chr14:103835754:G:A	1.4899e-06	-1.54621	-1.11169
103836168	chr14:103836168:C:T	1.98042e-05	-0.0707155	-3.65436e-10
103836190	chr14:103836190:C:T	1.91273e-05	-1.07666e-10	-0.105496
103836194	chr14:103836194:C:T	5.71773e-06	-1.07666e-10	-1.31304
103836458	chr14:103836458:C:T	1.35742e-06	-1.52752	-1.2235
103836546	chr14:103836546:G:A	4.0736e-06	-1.24923	-0.402855
103837058	chr14:103837058:A:G	8.44228e-06	-1.07666e-10	-0.923358
103837119	chr14:103837119:A:G	2.49303e-05	-1.07666e-10	0.159473
103837936	chr14:103837936:T:C	2.97497e-05	-1.07666e-10	0.33621
103838013	chr14:103838013:G:A	5.80481e-06	-1.07666e-10	-1.29792
103838154	chr14:103838154:A:T	5.38477e-06	-1.07666e-10	-1.37304
103838862	chr14:103838862:C:T	6.67457e-06	-1.07666e-10	-1.1583
103839393	chr14:103839393:T:A	6.48876e-06	-1.07666e-10	-1.18654
103839426	chr14:103839426:G:T	5.38394e-06	-1.07666e-10	-1.37319
103839457	chr14:103839457:A:G	1.34237e-06	-1.49338	-1.26879
103839495	chr14:103839495:T:C	6.01137e-06	-1.07666e-10	-1.26296
103839974	chr14:103839974:A:T	5.81833e-06	-1.07666e-10	-1.2956
103840359	chr14:103840359:T:C	1.42288e-06	-1.45993	-1.244
103840767	chr14:103840767:G:A	5.85889e-06	-1.07666e-10	-1.28865
103840843	chr14:103840843:C:G	5.11006e-06	-1.4254	-3.65436e-10
103841182	chr14:103841182:G:A	5.47388e-06	-1.07666e-10	-1.35662
103841216	chr14:103841216:T:C	1.56194e-06	-1.43899	-1.17169
103841217	chr14:103841217:G:A	4.854e-06	-1.27361	-0.203193
103841488	chr14:103841488:G:A	9.9973e-06	-1.07666e-10	-0.754296
103841603	chr14:103841603:A:G	7.21115e-06	-1.07666e-10	-1.08098
103842262	chr14:103842262:C:T	1.10493e-05	-1.07666e-10	-0.654242
103842583	chr14:103842583:G:A	1.4186e-06	-1.47122	-1.23572
103843292	chr14:103843292:T:C	4.52124e-06	-1.54782	-3.65436e-10
103843360	chr14:103843360:C:T	5.65966e-06	-1.07666e-10	-1.32325
103843688	chr14:103843688:C:T	4.1829e-06	-1.29569	-0.329919
103843714	chr14:103843714:G:A	9.24655e-06	-1.07666e-10	-0.832359
103843764	chr14:103843764:C:G	8.01019e-06	-1.07666e-10	-0.975896
103843837	chr14:103843837:G:A	0.000126278	0.337223	1.44466
103844036	chr14:103844036:G:A	5.46727e-06	-1.07666e-10	-1.35783
103844038	chr14:103844038:G:A	5.38418e-06	-1.07666e-10	-1.37314
103844103	chr14:103844103:C:G	2.57388e-05	0.191389	-3.65436e-10
103844124	chr14:103844124:G:A	9.07837e-06	-1.07666e-10	-0.850716
103844310	chr14:103844310:G:C	9.31054e-06	-1.07666e-10	-0.825463
103844345	chr14:103844345:G:T	4.60186e-06	-1.53015	-3.65436e-10
103844458	chr14:103844458:A:G	7.95778e-06	-1.07666e-10	-0.982461
103844498	chr14:103844498:G:A	6.33852e-06	-1.07666e-10	-1.20996
103844648	chr14:103844648:G:A	2.67065e-05	-1.07666e-10	0.228296
103844914	chr14:103844914:T:C	6.65145e-06	-1.07666e-10	-1.16178
103845128	chr14:103845128:A:G	1.45114e-06	-1.46861	-1.21565
103845200	chr14:103845200:A:T	7.62011e-06	-1.07666e-10	-1.02582
103845669	chr14:103845669:A:C	7.88591e-06	-1.07666e-10	-0.991533
103846248	chr14:103846248:G:A	8.51283e-06	-1.07666e-10	-0.915037
103846831	chr14:103846831:C:T	5.38882e-06	-1.07666e-10	-1.37228
103846902	chr14:103846902:C:T	7.47074e-06	-1.07666e-10	-1.04562
103847004	chr14:103847004:G:A	6.85893e-06	-1.07666e-10	-1.13106
103847115	chr14:103847115:C:G	1.60317e-05	-1.07666e-10	-0.282042
103847268	chr14:103847268:C:T	6.52996e-06	-1.07666e-10	-1.18021
103847708	chr14:103847708:G:A	1.12153e-05	-1.07666e-10	-0.639329
103847710	chr14:103847710:T:C	5.39546e-06	-1.07666e-10	-1.37105
103847746	chr14:103847746:G:A	8.7852e-06	-0.883542	-3.65436e-10
103847845	chr14:103847845:G:A	1.55745e-06	-1.43564	-1.17792
103847846	chr14:103847846:C:G	1.55893e-06	-1.44013	-1.17248
103849154	chr14:103849154:A:G	4.90581e-06	-1.22509	-0.241103
103849176	chr14:103849176:C:T	1.05168e-05	-1.07666e-10	-0.703638
103849640	chr14:103849640:C:T	9.69247e-06	-1.07666e-10	-0.785261
103849696	chr14:103849696:C:T	1.47523e-06	-1.4657	-1.20209
103849718	chr14:103849718:A:C	1.48455e-06	-1.46413	-1.19737
103849828	chr14:103849828:C:T	5.41327e-06	-1.07666e-10	-1.36776
103850101	chr14:103850101:TCAGC:T	1.03482e-05	-1.07666e-10	-0.719794
103850265	chr14:103850265:G:A	5.95197e-06	-1.07666e-10	-1.27289
103850566	chr14:103850566:C:T	5.58089e-06	-1.07666e-10	-1.33726
103850708	chr14:103850708:C:T	1.39334e-06	-1.4926	-1.2323
103850899	chr14:103850899:G:A	3.12316e-05	-1.07666e-10	0.38482
103851436	chr14:103851436:C:G	6.55022e-06	-1.07666e-10	-1.17711
103851704	chr14:103851704:C:T	2.84676e-06	-1.42212	-0.588311
103852374	chr14:103852374:G:A	8.57808e-06	-1.07666e-10	-0.9074
103852432	chr14:103852432:C:T	5.99595e-06	-1.07666e-10	-1.26553
103852450	chr14:103852450:C:T	1.35191e-06	-1.43094	-1.32416
103852555	chr14:103852555:C:T	3.23264e-05	-1.07666e-10	0.419275
103852576	chr14:103852576:G:A	4.51031e-06	-1.55024	-3.65436e-10
103852603	chr14:103852603:G:A	8.2326e-06	-1.07666e-10	-0.948508
103852837	chr14:103852837:CTGCTGTTGCATTTCATGTTTGATTTT:C	6.3704e-06	-1.07666e-10	-1.20495
103853193	chr14:103853193:A:T	1.38981e-06	-1.51949	-1.20795
103853393	chr14:103853393:T:C	1.49802e-06	-1.47106	-1.18141
103854067	chr14:103854067:A:G	5.66132e-06	-1.07666e-10	-1.32295
103854106	chr14:103854106:A:G	7.05846e-06	-1.07666e-10	-1.10238
103854125	chr14:103854125:T:C	5.38674e-06	-1.07666e-10	-1.37267
103854207	chr14:103854207:A:G	5.40009e-06	-1.07666e-10	-1.3702
103854267	chr14:103854267:C:T	1.05372e-05	-1.07666e-10	-0.701703
103854364	chr14:103854364:G:A	5.55761e-06	-1.07666e-10	-1.34144
103854966	chr14:103854966:G:A	1.45601e-06	-1.44638	-1.23453
103855039	chr14:103855039:G:T	1.46727e-06	-1.44254	-1.23067
103855040	chr14:103855040:T:C	1.4737e-06	-1.44	-1.22883
103855386	chr14:103855386:C:G	3.98497e-05	-1.07666e-10	0.628505
103855516	chr14:103855516:G:A	6.61791e-06	-1.07666e-10	-1.16683
103855689	chr14:103855689:A:G	3.06271e-06	-1.36169	-0.57562
103856236	chr14:103856236:G:A	1.21408e-06	-1.50054	-1.36209
103856274	chr14:103856274:G:A	8.48217e-06	-1.07666e-10	-0.918644
103856308	chr14:103856308:G:A	5.63256e-06	-1.07666e-10	-1.32805
103856469	chr14:103856469:G:A	1.9037e-05	-1.07666e-10	-0.110225
103856617	chr14:103856617:G:A	1.89702e-05	-1.07666e-10	-0.11374
103856646	chr14:103856646:C:T	1.21693e-06	-1.49443	-1.36584
103856686	chr14:103856686:G:A	2.25393e-06	-1.54911	-0.69483
103857647	chr14:103857647:G:A	1.2103e-06	-1.50312	-1.36262
103857756	chr14:103857756:T:C	9.8895e-06	-1.07666e-10	-0.765137
103857838	chr14:103857838:T:TGAGGTCAA	9.31659e-06	-1.07666e-10	-0.824813
103857846	chr14:103857846:A:G	2.76862e-06	-1.40596	-0.632306
103858159	chr14:103858159:T:G	4.66324e-06	-1.5169	-3.65436e-10
103858212	chr14:103858212:A:T	7.75101e-06	-1.00879	-3.65436e-10
103858476	chr14:103858476:C:A	6.47309e-06	-1.07666e-10	-1.18896
103858564	chr14:103858564:C:T	1.22055e-05	-1.07666e-10	-0.554724
103859650	chr14:103859650:G:A	1.54876e-06	-1.51309	-1.10606
103859878	chr14:103859878:C:T	8.33999e-06	-1.07666e-10	-0.935549
103859922	chr14:103859922:C:T	6.65219e-06	-1.07666e-10	-1.16166
103860496	chr14:103860496:A:G	6.4988e-06	-1.07666e-10	-1.18499
103861061	chr14:103861061:G:A	6.76095e-06	-1.07666e-10	-1.14545
103861395	chr14:103861395:C:T	1.72263e-06	-1.36287	-1.14989
103861404	chr14:103861404:G:A	5.24397e-06	-1.39953	-3.65436e-10
103862017	chr14:103862017:C:T	9.95256e-06	-0.758781	-3.65436e-10
103862158	chr14:103862158:C:T	1.07837e-05	-0.678575	-3.65436e-10
103862327	chr14:103862327:A:G	8.70661e-06	-1.07666e-10	-0.892528
103862329	chr14:103862329:A:C	6.39276e-06	-1.07666e-10	-1.20144
103862554	chr14:103862554:A:G	1.23961e-05	-1.07666e-10	-0.539232
103862555	chr14:103862555:A:G	4.83501e-06	-1.48073	-3.65436e-10
103863732	chr14:103863732:T:C	9.54625e-06	-1.07666e-10	-0.800462
103863771	chr14:103863771:C:T	3.10707e-06	-1.54768	-0.37525
103863874	chr14:103863874:C:T	9.19441e-06	-0.838015	-3.65436e-10
103863937	chr14:103863937:A:G	8.8605e-06	-1.07666e-10	-0.875007
103864018	chr14:103864018:G:A	5.40742e-06	-1.07666e-10	-1.36884
103864054	chr14:103864054:T:C	8.93811e-06	-1.07666e-10	-0.866286
103864089	chr14:103864089:A:C	6.94224e-06	-1.07666e-10	-1.11899
103864257	chr14:103864257:G:T	1.87339e-06	-1.45091	-0.977948
103864649	chr14:103864649:C:T	5.42438e-06	-1.07666e-10	-1.36571
103864702	chr14:103864702:A:G	1.34483e-06	-1.53707	-1.22327
103864704	chr14:103864704:A:C	1.32986e-06	-1.54181	-1.22972
103864717	chr14:103864717:C:T	1.34358e-06	-1.54126	-1.22001
103864718	chr14:103864718:A:G	1.32012e-06	-1.54316	-1.23573
103864735	chr14:103864735:T:A	1.50599e-06	-1.55104	-1.09612
103864751	chr14:103864751:T:C	9.95476e-06	-1.40887	0.650309
103865137	chr14:103865137:C:T	2.66398e-06	-1.32921	-0.747577
103865191	chr14:103865191:T:A	9.66476e-06	-1.07666e-10	-0.788125
103865226	chr14:103865226:A:G	6.32015e-06	-1.07666e-10	-1.21287
103865579	chr14:103865579:A:C	6.16284e-06	-1.07666e-10	-1.23807
103865691	chr14:103865691:G:A	1.89745e-06	-1.55075	-0.865353
103865752	chr14:103865752:C:T	7.38059e-05	1.24483	-3.65436e-10
103865809	chr14:103865809:A:G	8.03092e-06	-1.07666e-10	-0.973312
103865954	chr14:103865954:T:C	3.03758e-06	-1.54875	-0.3968
103866132	chr14:103866132:C:T	7.17651e-06	-1.07666e-10	-1.0858
103866422	chr14:103866422:C:T	9.75928e-05	-0.861092	2.38529
103866798	chr14:103866798:C:T	1.91754e-06	-1.18007	-1.22549
103867254	chr14:103867254:A:G	1.19084e-05	-1.3221	0.742737
103867374	chr14:103867374:G:A	7.06236e-06	-1.07666e-10	-1.10183
103867376	chr14:103867376:G:A	6.47339e-06	-1.07666e-10	-1.18891
103867538	chr14:103867538:G:C	1.45293e-06	-1.55109	-1.13194
103867548	chr14:103867548:C:T	6.14359e-06	-1.07666e-10	-1.2412
103867821	chr14:103867821:C:T	6.15503e-06	-1.07666e-10	-1.23934
103867873	chr14:103867873:A:G	4.44928e-06	-1.54123	-0.0226381
103868393	chr14:103868393:G:A	6.78726e-06	-1.07666e-10	-1.14156
103868464	chr14:103868464:C:T	1.22853e-05	-1.07666e-10	-0.548205
103868595	chr14:103868595:C:T	1.80927e-06	-1.54019	-0.923503
103868636	chr14:103868636:C:A	6.18894e-06	-1.07666e-10	-1.23385
103868717	chr14:103868717:T:C	1.14158e-05	-1.07666e-10	-0.62161
103868787	chr14:103868787:C:G	6.97732e-06	-1.07666e-10	-1.11394
103868873	chr14:103868873:G:A	8.69759e-06	-1.07666e-10	-0.893565
103868966	chr14:103868966:T:C	1.53982e-06	-1.4491	-1.17585
103869075	chr14:103869075:C:T	7.31487e-06	-1.07666e-10	-1.0667
103869115	chr14:103869115:G:A	1.57002e-05	-1.5511	1.24816
103869141	chr14:103869141:C:T	6.78901e-06	-1.07666e-10	-1.14131
103869631	chr14:103869631:A:G	6.17979e-06	-1.07666e-10	-1.23533
103869665	chr14:103869665:G:A	7.81218e-06	-1.07666e-10	-1.00093
103870346	chr14:103870346:G:A	9.86077e-06	-1.07666e-10	-0.768046
103870570	chr14:103870570:G:A	9.30337e-06	-1.07666e-10	-0.826234
103870918	chr14:103870918:T:C	2.01104e-05	-1.07666e-10	-0.0553713
103870955	chr14:103870955:G:A	1.21648e-05	-1.07666e-10	-0.558061
103871085	chr14:103871085:T:C	8.78647e-06	-1.07666e-10	-0.883397
103871421	chr14:103871421:A:G	4.17216e-06	-0.293719	-1.33446
103871921	chr14:103871921:A:G	7.43722e-05	-1.06804	2.32051
103872151	chr14:103872151:C:T	6.24026e-06	-1.07666e-10	-1.22559
103872955	chr14:103872955:T:C	9.49451e-06	-1.07666e-10	-0.805897
103873032	chr14:103873032:T:C	8.4697e-06	-1.07666e-10	-0.920116
103873038	chr14:103873038:T:G	8.46399e-06	-1.07666e-10	-0.92079
103873126	chr14:103873126:G:A	1.02133e-05	-1.07666e-10	-0.732923
103873180	chr14:103873180:G:A	1.49797e-05	-0.349915	-3.65436e-10
103873253	chr14:103873253:C:T	3.05623e-06	-0.729717	-1.20971
103873860	chr14:103873860:G:A	5.8938e-06	-1.07666e-10	-1.28271
103874019	chr14:103874019:T:C	1.79381e-05	-0.169681	-3.65436e-10
103874344	chr14:103874344:C:T	5.48471e-06	-1.07666e-10	-1.35465
103874408	chr14:103874408:C:T	4.43398e-05	-1.48428	2.21955
103874864	chr14:103874864:A:G	0.000131746	-0.893909	2.71817
103875066	chr14:103875066:A:G	6.24194e-06	-1.07666e-10	-1.22532
103875175	chr14:103875175:T:G	5.53522e-06	-1.07666e-10	-1.34548
103875527	chr14:103875527:A:G	0.000109108	-1.28393	2.91966
103875828	chr14:103875828:G:A	5.9015e-06	-1.07666e-10	-1.2814
103876665	chr14:103876665:G:A	5.94061e-06	-1.07666e-10	-1.2748
103876792	chr14:103876792:T:A	4.34161e-05	-1.46709	2.18131
103876977	chr14:103876977:G:A	7.28093e-06	-1.07666e-10	-1.07135
103877515	chr14:103877515:A:C	4.08114e-06	-0.277523	-1.37271
103877675	chr14:103877675:T:C	5.88187e-06	-1.07666e-10	-1.28474
103877678	chr14:103877678:C:T	8.86024e-06	-0.875036	-3.65436e-10
103878004	chr14:103878004:G:A	1.05192e-05	-1.16663	0.463221
103878054	chr14:103878054:C:T	9.51949e-06	-1.16141	0.358146
103878207	chr14:103878207:C:G	5.9788e-06	-1.07666e-10	-1.26839
103878214	chr14:103878214:C:T	5.87776e-06	-1.07666e-10	-1.28544
103878274	chr14:103878274:A:G	1.4743e-05	-1.07666e-10	-0.365843
103878399	chr14:103878399:C:T	2.46648e-05	0.148766	-3.65436e-10
103878546	chr14:103878546:C:T	4.52171e-06	-1.54772	-3.65436e-10
103878738	chr14:103878738:C:T	9.81376e-06	-1.16716	0.394332
103879053	chr14:103879053:A:G	4.67391e-05	-1.07666e-10	0.787971
103879204	chr14:103879204:G:A	2.51236e-05	-1.44109	1.60829
103879366	chr14:103879366:C:T	1.27643e-05	0.261079	-0.771035
103879485	chr14:103879485:A:G	8.65428e-06	-1.49086	0.5923
103879739	chr14:103879739:C:T	6.20631e-06	-1.07666e-10	-1.23104
103879779	chr14:103879779:G:A	1.13115e-05	-1.07666e-10	-0.630789
103879781	chr14:103879781:G:A	2.9763e-05	0.336655	-3.65436e-10
103879848	chr14:103879848:T:C	3.3665e-05	-1.01695	1.4768
103879908	chr14:103879908:G:T	2.84036e-05	0.289904	-3.65436e-10
103879941	chr14:103879941:C:T	6.89939e-05	1.17741	-3.65436e-10
103881176	chr14:103881176:C:T	5.32849e-05	-1.53972	2.45876
103881247	chr14:103881247:C:T	6.14752e-06	-1.07666e-10	-1.24056
103881647	chr14:103881647:C:G	6.20586e-05	1.07147	-3.65436e-10
103881741	chr14:103881741:G:A	5.14287e-05	0.883586	-3.65436e-10
103882520	chr14:103882520:G:A	5.13535e-06	-1.51719	0.0967299
103882757	chr14:103882757:TG:T	6.26145e-06	-1.07666e-10	-1.2222
103882840	chr14:103882840:C:T	5.2455e-05	0.903344	-3.65436e-10
103882946	chr14:103882946:G:A	1.51711e-05	-1.07666e-10	-0.337218
103882981	chr14:103882981:C:T	6.19451e-06	-1.07666e-10	-1.23295
103883454	chr14:103883454:A:T	2.62266e-06	-1.52125	-0.571172
103883902	chr14:103883902:A:T	1.7245e-05	0.921768	-1.13085
103884085	chr14:103884085:C:A	6.08121e-06	-1.07666e-10	-1.25141
103884419	chr14:103884419:G:A	1.86527e-05	-1.54536	1.41474
103884492	chr14:103884492:TTC:T	1.78831e-05	-1.53885	1.36609
103884654	chr14:103884654:C:T	5.65324e-06	-1.07666e-10	-1.32438
103885188	chr14:103885188:C:T	6.80387e-06	-1.07666e-10	-1.13912
103885324	chr14:103885324:T:A	1.08978e-05	-0.345785	-0.32226
103885653	chr14:103885653:G:A	1.89739e-06	-1.08534	-1.3308
103885823	chr14:103885823:C:G	5.67528e-06	-1.07666e-10	-1.32049
103885890	chr14:103885890:G:GTC	1.85002e-06	-1.32064	-1.12078
103886034	chr14:103886034:C:A	3.874e-06	-1.51501	-0.187317
103886586	chr14:103886586:G:A	5.58674e-06	-1.07666e-10	-1.33621
103886591	chr14:103886591:G:A	6.28767e-06	-0.767549	-0.450471
103886662	chr14:103886662:A:T	5.89533e-06	-1.07666e-10	-1.28245
103886971	chr14:103886971:T:C	1.55849e-05	0.338264	-0.64857
103887080	chr14:103887080:C:A	2.03311e-05	-1.07666e-10	-0.0444609
103887449	chr14:103887449:C:T	9.5031e-06	-1.07666e-10	-0.804993
103887888	chr14:103887888:G:A	3.94279e-05	-1.0173	1.63516
103887995	chr14:103887995:C:T	5.58674e-06	-1.07666e-10	-1.33621
103888058	chr14:103888058:T:C	0.00176866	-1.07666e-10	4.42137
103888108	chr14:103888108:C:T	3.62187e-05	-1.50359	2.03655
103888168	chr14:103888168:T:C	3.37404e-05	-1.12546	1.58755
103888288	chr14:103888288:G:C	9.94331e-06	0.175803	-0.935513
103888576	chr14:103888576:G:A	4.58399e-06	-1.53404	-3.65436e-10
103888636	chr14:103888636:A:G	5.59068e-06	-1.07666e-10	-1.33551
103888841	chr14:103888841:A:G	7.25661e-06	-1.07666e-10	-1.0747
103888991	chr14:103888991:T:G	0.00018088	2.14122	-3.65436e-10
103889054	chr14:103889054:A:C	3.51527e-05	-1.19523	1.69832
103889329	chr14:103889329:G:T	7.10325e-06	-1.07666e-10	-1.09606
103889379	chr14:103889379:AGCTCT:A	5.83714e-06	-1.29237	-3.65436e-10
103889386	chr14:103889386:CTCTG:C	6.78802e-06	-1.07666e-10	-1.14145
103889392	chr14:103889392:CA:C	6.79586e-06	-1.07666e-10	-1.1403
103889537	chr14:103889537:G:C	7.27919e-05	1.23099	-3.65436e-10
103889546	chr14:103889546:T:C	3.07468e-06	-1.01781	-0.915596
103889677	chr14:103889677:A:G	1.62695e-05	-1.07666e-10	-0.26732
103889702	chr14:103889702:C:T	8.86123e-06	-1.07666e-10	-0.874925
103889807	chr14:103889807:T:C	5.77952e-06	-1.07666e-10	-1.30229
103890177	chr14:103890177:C:G	1.13066e-05	-1.07666e-10	-0.63122
103890368	chr14:103890368:G:A	8.24642e-06	-1.07666e-10	-0.946831
103890845	chr14:103890845:A:G	7.43851e-06	-1.48322	0.433279
103890912	chr14:103890912:C:T	3.76175e-05	1.76644	-1.19558
103891055	chr14:103891055:C:T	9.16266e-06	-1.07666e-10	-0.841474
103891230	chr14:103891230:G:A	8.01551e-06	-0.975232	-3.65436e-10
103891301	chr14:103891301:T:C	7.4344e-06	-0.507233	-0.543258
103891453	chr14:103891453:C:T	8.64882e-06	-1.07666e-10	-0.899187
103891651	chr14:103891651:C:G	8.84903e-05	-0.377549	1.80383
103891654	chr14:103891654:G:A	4.20755e-05	-1.07666e-10	0.682856
103891757	chr14:103891757:A:C	0.000132329	1.82868	-3.65436e-10
103891815	chr14:103891815:G:A	0.000122787	-1.55065	3.30449
103892650	chr14:103892650:T:G	6.83678e-06	-1.07666e-10	-1.13429
103892784	chr14:103892784:C:T	1.05922e-05	-0.345896	-0.350594
103892932	chr14:103892932:G:T	3.59606e-06	-1.55049	-0.226277
103892973	chr14:103892973:C:T	7.91714e-06	-0.987581	-3.65436e-10
103893265	chr14:103893265:C:T	0.024797	1.60727	5.4546
103893306	chr14:103893306:T:C	4.93132e-06	-1.43372	-0.0272885
103893359	chr14:103893359:C:T	0.000125513	-0.139408	1.91521
103893702	chr14:103893702:C:T	1.75727e-05	-1.07666e-10	-0.190264
103893728	chr14:103893728:TTTTA:T	1.24081e-05	-0.286715	-0.251547
103893795	chr14:103893795:C:T	1.25307e-05	-1.07666e-10	-0.528426
103893796	chr14:103893796:G:A	8.67e-06	-1.07666e-10	-0.896742
103894094	chr14:103894094:G:A	1.15129e-05	-0.220457	-0.392686
103894162	chr14:103894162:G:T	1.53764e-05	-1.07666e-10	-0.323775
103894166	chr14:103894166:G:A	6.01219e-06	-1.07666e-10	-1.26282
103894339	chr14:103894339:C:T	1.71156e-06	-1.55033	-0.968872
103894359	chr14:103894359:G:A	6.74359e-06	-1.14802	-3.65436e-10
103894467	chr14:103894467:T:C	4.27791e-06	-1.45252	-0.150625
103894571	chr14:103894571:G:A	2.35502e-06	-1.40543	-0.794634
103894907	chr14:103894907:C:T	0.0115407	1.19709	5.09994
103894956	chr14:103894956:C:G	2.0956e-05	-0.0141858	-3.65436e-10
103895228	chr14:103895228:T:C	1.06995e-05	-1.07666e-10	-0.686414
103895246	chr14:103895246:C:T	5.43523e-06	-1.07666e-10	-1.36371
103895534	chr14:103895534:C:T	7.78039e-06	-0.65167	-0.353334
103895579	chr14:103895579:C:T	5.44716e-06	-1.36152	-3.65436e-10
103895659	chr14:103895659:A:G	6.91052e-06	-0.828204	-0.295361
103895954	chr14:103895954:T:G	6.46694e-06	-0.762413	-0.427494
103895986	chr14:103895986:C:T	7.33124e-06	-1.07666e-10	-1.06447
103896051	chr14:103896051:C:T	6.35896e-06	-1.07666e-10	-1.20674
103896054	chr14:103896054:A:G	7.02797e-06	-1.07666e-10	-1.10671
103896106	chr14:103896106:T:C	2.33472e-06	-1.35276	-0.855959
103896336	chr14:103896336:T:C	5.98166e-06	-0.218192	-1.04972
103896572	chr14:103896572:C:T	6.86462e-06	-1.07666e-10	-1.13023
103896985	chr14:103896985:G:T	0.00059833	2.57714	0.760388
103897168	chr14:103897168:G:A	1.87876e-05	-1.07666e-10	-0.123412
103897235	chr14:103897235:G:A	1.24044e-05	-1.07666e-10	-0.538556
103897334	chr14:103897334:G:A	2.98155e-06	-0.816544	-1.14762
103897411	chr14:103897411:A:G	5.1891e-06	-0.089019	-1.32103
103898069	chr14:103898069:AG:A	7.04857e-06	-1.07666e-10	-1.10379
103898119	chr14:103898119:C:T	1.47577e-05	-1.07666e-10	-0.364848
103898462	chr14:103898462:G:A	0.000499718	-0.0998435	3.25728
103898562	chr14:103898562:A:G	1.15063e-05	-1.07666e-10	-0.613719
103898601	chr14:103898601:C:T	7.13394e-06	-1.09175	-3.65436e-10
103898870	chr14:103898870:C:T	8.06085e-06	-1.07666e-10	-0.969591
103898973	chr14:103898973:G:A	7.21919e-06	-0.211861	-0.868007
103899446	chr14:103899446:G:A	4.79913e-06	-0.682837	-0.805339
103899604	chr14:103899604:C:T	3.97135e-06	-0.339305	-1.3382
103899777	chr14:103899777:T:A	9.07968e-06	-1.07666e-10	-0.850571
103899823	chr14:103899823:C:T	7.69302e-06	-1.0163	-3.65436e-10
103899842	chr14:103899842:T:C	8.4391e-05	0.702801	0.676049
103899846	chr14:103899846:A:G	5.10515e-05	0.475257	0.400968
103900039	chr14:103900039:C:A	3.10511e-06	-0.827674	-1.09589
103900107	chr14:103900107:G:A	9.70116e-06	-1.09701	0.312649
103900169	chr14:103900169:T:C	7.13863e-06	-1.07666e-10	-1.09109
103900190	chr14:103900190:C:T	5.465e-06	-1.07666e-10	-1.35825
103900620	chr14:103900620:C:T	5.83195e-06	-1.07666e-10	-1.29326
103901014	chr14:103901014:C:T	6.76734e-06	-1.07666e-10	-1.1445
103901112	chr14:103901112:A:G	1.11468e-05	-1.3919	0.746446
103902048	chr14:103902048:A:ATTG	6.24302e-06	-1.07666e-10	-1.22515
103902633	chr14:103902633:A:G	6.48762e-06	-1.07666e-10	-1.18671
103903530	chr14:103903530:G:A	7.08742e-06	-1.07666e-10	-1.09829
103903597	chr14:103903597:C:T	3.92292e-06	-1.24514	-0.444637
103903646	chr14:103903646:C:T	6.28244e-06	-1.07666e-10	-1.21885
103903647	chr14:103903647:C:T	1.19715e-06	-1.53643	-1.34023
103903656	chr14:103903656:G:A	5.38477e-06	-1.07666e-10	-1.37304
103903698	chr14:103903698:T:G	2.57927e-06	-0.911979	-1.19712
103903722	chr14:103903722:C:G	5.84026e-06	-1.07666e-10	-1.29183
103904002	chr14:103904002:C:G	4.25106e-05	-1.3705	2.06364
103904083	chr14:103904083:A:G	7.47273e-06	-1.07666e-10	-1.04535
103904319	chr14:103904319:C:T	9.28074e-06	-1.07666e-10	-0.828669
103904328	chr14:103904328:C:T	1.55248e-05	-0.181187	-0.132986
103904873	chr14:103904873:A:G	1.20963e-05	-1.07666e-10	-0.563708
103905059	chr14:103905059:G:A	1.35691e-05	-1.07666e-10	-0.448813
103905170	chr14:103905170:A:G	6.84232e-06	-1.07666e-10	-1.13348
103905183	chr14:103905183:G:T	7.43896e-06	-1.07666e-10	-1.04988
103905361	chr14:103905361:C:T	6.28833e-05	-1.44553	2.5302
103905923	chr14:103905923:G:A	6.5435e-05	-0.929579	2.05403
103906124	chr14:103906124:C:T	9.18657e-06	-1.07666e-10	-0.838868
103906441	chr14:103906441:G:A	5.40268e-06	-1.07666e-10	-1.36971
103906540	chr14:103906540:A:G	5.46071e-06	-1.07666e-10	-1.35903
103906669	chr14:103906669:C:T	3.71492e-06	-0.911383	-0.832869
103906762	chr14:103906762:C:T	0.000109765	-1.45396	3.09569
103907308	chr14:103907308:C:T	2.75797e-06	-0.880289	-1.16183
103907457	chr14:103907457:T:C	1.07613e-05	-1.07666e-10	-0.68065
103907551	chr14:103907551:A:C	8.63072e-06	-0.901282	-3.65436e-10
103907637	chr14:103907637:G:A	5.50752e-06	-1.07666e-10	-1.3505
103907850	chr14:103907850:G:A	7.66488e-05	1.28262	-3.65436e-10
103907900	chr14:103907900:C:A	7.38171e-06	-1.07666e-10	-1.05761
103908039	chr14:103908039:G:A	2.76283e-05	-1.07666e-10	0.26223
103908744	chr14:103908744:A:T	2.71091e-05	-1.07666e-10	0.243258
103908926	chr14:103908926:A:T	5.8269e-06	-1.07666e-10	-1.29413
103909022	chr14:103909022:CA:C	1.56666e-05	-0.138708	-0.16637
103909113	chr14:103909113:G:A	4.99091e-05	-0.942666	1.79626
103909291	chr14:103909291:C:T	5.66113e-06	-1.07666e-10	-1.32299
103909643	chr14:103909643:C:T	3.95237e-06	-0.868431	-0.813865
103909967	chr14:103909967:A:C	7.43524e-06	-1.54284	0.492462
103909981	chr14:103909981:C:G	8.3963e-06	-0.928819	-3.65436e-10
103910480	chr14:103910480:C:T	4.69148e-06	-1.51086	-3.65436e-10
103910486	chr14:103910486:C:T	4.53671e-06	-1.54441	-3.65436e-10
103910762	chr14:103910762:C:T	5.54026e-06	-1.41711	0.07254
103911321	chr14:103911321:G:A	8.43211e-06	-1.07666e-10	-0.924563
103911750	chr14:103911750:G:A	2.66676e-06	-0.702558	-1.37319
103911895	chr14:103911895:C:A	6.18275e-06	-1.34082	0.105974
103911991	chr14:103911991:T:C	0.00012937	-1.15673	2.96279
103912026	chr14:103912026:T:C	8.85386e-06	-1.07666e-10	-0.875757
103912030	chr14:103912030:A:C	5.84566e-06	-1.07666e-10	-1.29091
103912428	chr14:103912428:C:T	5.69563e-06	-1.07666e-10	-1.31691
103912515	chr14:103912515:G:A	8.46943e-06	0.345336	-1.26548
103912570	chr14:103912570:T:C	5.62248e-06	-1.07666e-10	-1.32984
103912986	chr14:103912986:G:A	5.40869e-06	-1.07666e-10	-1.3686
103913018	chr14:103913018:T:C	5.38454e-06	-1.07666e-10	-1.37308
103913471	chr14:103913471:C:T	0.000100604	-1.07666e-10	1.55458
103913558	chr14:103913558:C:T	5.46177e-06	-1.07666e-10	-1.35884
103913575	chr14:103913575:C:T	3.04721e-06	-0.814536	-1.12785
103913589	chr14:103913589:C:T	8.55872e-06	-0.909659	-3.65436e-10
103913693	chr14:103913693:T:C	1.68893e-05	-1.07666e-10	-0.22993
103914534	chr14:103914534:TC:T	4.63079e-06	-1.52388	-3.65436e-10
103914588	chr14:103914588:C:T	5.04229e-05	-0.907657	1.77149
103914680	chr14:103914680:T:C	9.40767e-05	-1.07666e-10	1.4875
103914696	chr14:103914696:G:A	5.52622e-06	-1.07666e-10	-1.34711
103914981	chr14:103914981:T:C	1.78749e-06	-1.32734	-1.14846
103915304	chr14:103915304:G:A	0.000576664	-1.07666e-10	3.30065
103915350	chr14:103915350:A:G	6.33904e-06	-1.5421	0.332216
103915494	chr14:103915494:G:A	3.53379e-06	-0.454836	-1.3394
103915573	chr14:103915573:C:G	3.85683e-06	-0.919262	-0.787504
103915676	chr14:103915676:A:G	2.57634e-06	-1.25417	-0.856067
103915695	chr14:103915695:G:T	3.13803e-06	-0.770532	-1.14248
103915787	chr14:103915787:C:G	9.59064e-06	-0.795823	-3.65436e-10
103915928	chr14:103915928:T:C	9.05586e-06	-0.853198	-3.65436e-10
103916002	chr14:103916002:C:T	8.70146e-06	-0.89312	-3.65436e-10
103916024	chr14:103916024:C:T	1.0791e-05	-1.07666e-10	-0.6779
103916127	chr14:103916127:T:C	8.63493e-06	-0.900794	-3.65436e-10
103916164	chr14:103916164:A:T	8.91635e-06	-0.868723	-3.65436e-10
103916576	chr14:103916576:TA:T	2.34767e-06	-0.932596	-1.27059
103916701	chr14:103916701:A:T	8.31311e-06	-1.07666e-10	-0.938776
103916889	chr14:103916889:C:T	5.79792e-06	-1.07666e-10	-1.29911
103916895	chr14:103916895:G:A	1.23815e-05	-1.07666e-10	-0.54041
103917027	chr14:103917027:G:A	6.36107e-06	-1.07666e-10	-1.20641
103917213	chr14:103917213:C:T	9.05758e-06	-0.853009	-3.65436e-10
103917350	chr14:103917350:A:T	6.98594e-06	-1.07666e-10	-1.11271
103917393	chr14:103917393:TA:T	2.07765e-06	-1.54957	-0.7758
103917568	chr14:103917568:G:A	5.97546e-06	-1.07666e-10	-1.26895
103917665	chr14:103917665:T:C	8.96156e-06	-0.863667	-3.65436e-10
103917669	chr14:103917669:G:C	7.30225e-06	-1.07666e-10	-1.06843
103917698	chr14:103917698:G:A	1.53512e-06	-1.54682	-1.08118
103917728	chr14:103917728:G:A	1.26833e-05	-0.516324	-3.65436e-10
103918068	chr14:103918068:C:T	9.30181e-06	-0.826402	-3.65436e-10
103918112	chr14:103918112:G:A	7.56346e-06	-1.07666e-10	-1.03328
103918221	chr14:103918221:T:C	4.39744e-06	-0.85462	-0.720967
103918551	chr14:103918551:T:G	9.62582e-06	-0.792162	-3.65436e-10
103918606	chr14:103918606:C:T	2.11654e-06	-1.05146	-1.25537
103918651	chr14:103918651:G:C	1.24105e-06	-1.46729	-1.37336
103918675	chr14:103918675:C:T	6.2855e-06	-1.07666e-10	-1.21837
103918879	chr14:103918879:G:A	9.84624e-06	-1.07666e-10	-0.769521
103918922	chr14:103918922:C:T	1.5139e-06	-1.2691	-1.37281
103918925	chr14:103918925:G:A	1.50619e-06	-1.40716	-1.23987
103919111	chr14:103919111:G:A	8.63903e-06	-1.07666e-10	-0.900319
103919377	chr14:103919377:T:C	5.38306e-06	-1.07666e-10	-1.37335
103919553	chr14:103919553:G:C	1.00316e-05	-1.07666e-10	-0.750871
103919754	chr14:103919754:T:C	1.0049e-05	-0.749139	-3.65436e-10
103919813	chr14:103919813:C:T	9.52443e-06	-0.80275	-3.65436e-10
103921073	chr14:103921073:C:T	9.85278e-06	-0.768857	-3.65436e-10
103921134	chr14:103921134:T:C	4.51098e-06	-1.5501	-3.65436e-10
103921194	chr14:103921194:G:A	8.6634e-06	-1.07666e-10	-0.897504
103921305	chr14:103921305:G:C	4.06666e-06	-0.630144	-1.02364
103921312	chr14:103921312:G:A	9.63934e-06	-0.790757	-3.65436e-10
103921634	chr14:103921634:C:G	8.23937e-06	-1.07666e-10	-0.947687
103921780	chr14:103921780:A:T	2.32286e-06	-1.20952	-1.00429
103922057	chr14:103922057:G:A	7.52506e-06	-1.07666e-10	-1.03837
103922253	chr14:103922253:T:G	5.44218e-06	-1.07666e-10	-1.36243
103922699	chr14:103922699:G:A	8.87307e-06	-0.873589	-3.65436e-10
103922780	chr14:103922780:G:A	5.22551e-06	-0.594819	-0.808239
103922894	chr14:103922894:A:G	6.19905e-06	-1.07666e-10	-1.23221
103923304	chr14:103923304:G:A	6.78669e-06	-1.07666e-10	-1.14165
103923695	chr14:103923695:A:G	9.62817e-06	-1.07666e-10	-0.791917
103923758	chr14:103923758:C:T	4.98077e-06	-0.718195	-0.732832
103924419	chr14:103924419:T:C	9.5432e-06	-0.800782	-3.65436e-10
103924673	chr14:103924673:A:G	1.01384e-05	-0.74028	-3.65436e-10
103924729	chr14:103924729:T:C	1.06875e-05	-0.687539	-3.65436e-10
103924860	chr14:103924860:T:C	9.57627e-06	-0.797322	-3.65436e-10
103925031	chr14:103925031:A:C	1.85642e-05	-1.07666e-10	-0.135375
103925193	chr14:103925193:G:A	1.13584e-05	-1.07666e-10	-0.626655
103925265	chr14:103925265:T:C	5.39005e-06	-1.07666e-10	-1.37206
103925290	chr14:103925290:G:A	0.000100318	-1.07666e-10	1.55173
103925315	chr14:103925315:G:A	4.88499e-06	-0.410641	-1.0598
103925755	chr14:103925755:T:C	1.22557e-05	-0.550621	-3.65436e-10
103925978	chr14:103925978:G:A	2.53275e-05	-1.07666e-10	0.17528
103926518	chr14:103926518:C:G	0.000186133	2.16985	-3.65436e-10
103926863	chr14:103926863:G:A	2.4042e-06	-1.47681	-0.702584
103927187	chr14:103927187:T:C	4.21478e-06	-0.616318	-1.0017
103927192	chr14:103927192:A:G	0.000105869	-1.07666e-10	1.60559
103927566	chr14:103927566:C:T	8.24308e-06	-1.07666e-10	-0.947236
103927595	chr14:103927595:T:C	1.63955e-05	-0.259607	-3.65436e-10
103927610	chr14:103927610:G:T	1.66203e-06	-1.53847	-1.0101
103927698	chr14:103927698:T:C	6.98709e-06	-1.07666e-10	-1.11255
103927807	chr14:103927807:G:T	5.38417e-06	-1.07666e-10	-1.37315
103927893	chr14:103927893:T:C	6.14481e-06	-1.07666e-10	-1.241
103928103	chr14:103928103:A:G	4.00205e-06	-0.737063	-0.93274
103928219	chr14:103928219:G:A	0.000106387	-1.07666e-10	1.61048
103928416	chr14:103928416:GC:G	2.35078e-05	-1.07666e-10	0.100722
103928820	chr14:103928820:C:T	5.59084e-06	-1.07666e-10	-1.33548
103928849	chr14:103928849:C:T	6.0047e-06	-1.07666e-10	-1.26407
103929029	chr14:103929029:C:T	6.51133e-06	-1.07666e-10	-1.18307
103929154	chr14:103929154:G:A	5.69035e-06	-1.07666e-10	-1.31784
103929255	chr14:103929255:C:G	3.0367e-06	-1.18599	-0.759849
103929711	chr14:103929711:G:T	1.57138e-06	-1.24068	-1.36398
103930013	chr14:103930013:C:T	0.000120151	-1.07666e-10	1.73213
103930210	chr14:103930210:T:A	8.54155e-06	-1.07666e-10	-0.911668
103930222	chr14:103930222:T:C	6.54915e-06	-1.07666e-10	-1.17728
103930332	chr14:103930332:C:T	1.88827e-06	-1.42402	-0.996928
103930427	chr14:103930427:C:T	3.89575e-06	-0.652219	-1.0445
103930496	chr14:103930496:T:TA	1.92544e-05	-1.07666e-10	-0.0988719
103930655	chr14:103930655:C:T	8.75496e-06	-0.886991	-3.65436e-10
103930743	chr14:103930743:C:A	8.971e-06	-0.862613	-3.65436e-10
103930808	chr14:103930808:C:T	9.19247e-06	-0.838226	-3.65436e-10
103930918	chr14:103930918:TGAGA:T	8.86479e-06	-0.874523	-3.65436e-10
103931012	chr14:103931012:A:G	9.4424e-06	-0.8114	-3.65436e-10
103931030	chr14:103931030:C:A	8.52729e-06	-0.877399	-0.03594
103931253	chr14:103931253:T:C	8.62694e-06	-0.901721	-3.65436e-10
103931872	chr14:103931872:A:G	9.43693e-06	-0.81198	-3.65436e-10
103931878	chr14:103931878:C:T	8.90202e-06	-1.07666e-10	-0.870332
103932323	chr14:103932323:C:G	2.01162e-05	-1.07666e-10	-0.0550841
103932523	chr14:103932523:G:A	1.24644e-05	-0.53373	-3.65436e-10
103932548	chr14:103932548:C:T	7.22608e-06	-1.07666e-10	-1.07891
103932623	chr14:103932623:G:A	8.92282e-06	-0.867998	-3.65436e-10
103932626	chr14:103932626:A:G	0.000122311	-1.07666e-10	1.74996
103932644	chr14:103932644:T:C	9.37246e-06	-0.818835	-3.65436e-10
103932793	chr14:103932793:G:A	2.49257e-06	-1.39817	-0.745121
103933303	chr14:103933303:G:A	6.18459e-06	0.13392	-1.36847
103933365	chr14:103933365:T:C	8.95663e-06	-0.864216	-3.65436e-10
103933564	chr14:103933564:T:C	8.94436e-06	-0.865588	-3.65436e-10
103933697	chr14:103933697:C:T	3.2058e-05	0.410937	-3.65436e-10
103933822	chr14:103933822:T:C	3.06666e-06	-0.887166	-1.04886
103934031	chr14:103934031:ACT:A	9.1642e-06	-0.841306	-3.65436e-10
103934129	chr14:103934129:T:G	9.0878e-06	-0.849678	-3.65436e-10
103934222	chr14:103934222:A:G	2.04614e-06	-1.4778	-0.862853
103934474	chr14:103934474:CAGG:C	9.18122e-06	-0.83945	-3.65436e-10
103934608	chr14:103934608:C:T	9.07337e-06	-0.851267	-3.65436e-10
103934654	chr14:103934654:C:T	2.0775e-06	-1.4975	-0.827945
103934843	chr14:103934843:T:A	5.46461e-06	-1.07666e-10	-1.35832
103935029	chr14:103935029:G:A	1.71521e-06	-1.21367	-1.3034
103935154	chr14:103935154:T:C	8.79678e-06	-0.882224	-3.65436e-10
103935196	chr14:103935196:C:T	9.14159e-06	-0.843776	-3.65436e-10
103935230	chr14:103935230:A:T	1.70302e-06	-1.20696	-1.31725
103935333	chr14:103935333:A:G	2.11547e-06	-1.41554	-0.891797
103935618	chr14:103935618:A:C	9.61608e-06	-0.793173	-3.65436e-10
103935689	chr14:103935689:C:G	5.48807e-06	-1.07666e-10	-1.35403
103935736	chr14:103935736:C:T	2.06418e-06	-1.48855	-0.843327
103936235	chr14:103936235:G:A	9.10662e-06	-0.847609	-3.65436e-10
103936424	chr14:103936424:T:C	7.19772e-06	-1.08285	-3.65436e-10
103936512	chr14:103936512:A:G	8.90513e-06	-0.869983	-3.65436e-10
103936818	chr14:103936818:A:G	3.02034e-06	-1.50494	-0.446296
103936836	chr14:103936836:A:G	0.00012616	-1.07666e-10	1.78094
103937425	chr14:103937425:C:T	8.66015e-06	-0.897879	-3.65436e-10
103937635	chr14:103937635:G:A	2.11849e-06	-1.49139	-0.814519
103937675	chr14:103937675:G:A	9.32197e-06	-0.824237	-3.65436e-10
103937678	chr14:103937678:C:T	0.000117861	-1.07666e-10	1.7129
103937850	chr14:103937850:T:C	1.10377e-05	-1.07666e-10	-0.655294
103938280	chr14:103938280:A:G	8.73508e-06	-0.889263	-3.65436e-10
103938672	chr14:103938672:T:C	8.63133e-06	-0.901211	-3.65436e-10
103938679	chr14:103938679:C:T	1.72716e-06	-1.21519	-1.29495
103938726	chr14:103938726:C:T	8.56126e-06	-0.909363	-3.65436e-10
103938893	chr14:103938893:G:T	8.95842e-06	-0.864017	-3.65436e-10
103938944	chr14:103938944:A:G	4.03424e-06	-1.06515	-0.596643
103939243	chr14:103939243:T:C	8.86429e-06	-0.87458	-3.65436e-10
103939314	chr14:103939314:A:G	1.19579e-06	-1.5274	-1.3504
103939578	chr14:103939578:G:A	0.000138689	-1.07666e-10	1.87562
103940026	chr14:103940026:T:G	9.24718e-06	-0.832292	-3.65436e-10
103940099	chr14:103940099:A:G	1.562e-06	-1.54772	-1.06292
103940290	chr14:103940290:C:T	2.96177e-06	-0.773641	-1.19718
103940344	chr14:103940344:C:T	1.33596e-05	-1.07666e-10	-0.464379
103940377	chr14:103940377:G:A	1.29138e-06	-1.49171	-1.30919
103940455	chr14:103940455:T:C	1.1738e-05	-1.07666e-10	-0.593783
103940796	chr14:103940796:TGTAA:T	2.90159e-06	-0.925435	-1.06592
103941213	chr14:103941213:T:A	9.33901e-06	-0.82241	-3.65436e-10
103941451	chr14:103941451:A:G	5.19853e-06	-1.00205	-0.406182
103941510	chr14:103941510:G:A	1.76169e-05	-1.07666e-10	-0.187754
103941845	chr14:103941845:A:G	3.56802e-06	-0.744887	-1.03971
103942031	chr14:103942031:G:A	9.18629e-06	-0.838898	-3.65436e-10
103942190	chr14:103942190:G:T	0.000117579	-1.07666e-10	1.7105
103942619	chr14:103942619:G:A	9.69208e-06	-0.785301	-3.65436e-10
103942691	chr14:103942691:G:A	7.64953e-06	-1.07666e-10	-1.02197
103942739	chr14:103942739:A:G	1.04289e-05	-0.712026	-3.65436e-10
103942837	chr14:103942837:T:G	9.92759e-06	-0.761293	-3.65436e-10
103942940	chr14:103942940:T:C	4.80716e-06	-1.4865	-3.65436e-10
103942966	chr14:103942966:GA:G	2.03439e-06	-1.49762	-0.848796
103943399	chr14:103943399:A:G	5.96908e-06	-1.07666e-10	-1.27002
103943422	chr14:103943422:A:G	1.4359e-06	-1.462	-1.23282
103943652	chr14:103943652:C:A	4.72381e-06	-1.504	-3.65436e-10
103943731	chr14:103943731:A:G	5.47306e-06	-1.07666e-10	-1.35677
103943968	chr14:103943968:A:G	0.000154681	2.522	-0.537248
103944482	chr14:103944482:T:G	5.44922e-06	-1.07666e-10	-1.36114
103944670	chr14:103944670:A:G	7.03386e-06	-1.07666e-10	-1.10588
103944903	chr14:103944903:G:C	9.08228e-06	-1.07666e-10	-0.850285
103945010	chr14:103945010:A:C	1.48445e-06	-1.43626	-1.2253
103945575	chr14:103945575:A:T	1.44389e-06	-1.46975	-1.21952
103945684	chr14:103945684:A:G	0.000118792	-1.07666e-10	1.72077
103946149	chr14:103946149:G:A	9.26576e-06	-0.830285	-3.65436e-10
103946919	chr14:103946919:A:G	5.86381e-06	-1.07666e-10	-1.28781
103947090	chr14:103947090:A:G	5.52078e-06	-1.07666e-10	-1.34809
103947106	chr14:103947106:C:A	0.000125716	-1.07666e-10	1.77742
103947118	chr14:103947118:C:T	3.42224e-06	-0.859571	-0.966745
103947206	chr14:103947206:A:G	3.11807e-06	-1.36468	-0.554713
103947297	chr14:103947297:G:T	4.13196e-06	-1.09432	-0.543539
103947361	chr14:103947361:T:G	9.68573e-06	-0.785957	-3.65436e-10
103947362	chr14:103947362:C:G	0.000126208	-1.07666e-10	1.78132
103947368	chr14:103947368:C:T	9.46209e-06	-0.809317	-3.65436e-10
103947373	chr14:103947373:A:T	2.22318e-06	-1.39715	-0.860522
103947410	chr14:103947410:C:CTCT	7.82202e-06	-1.07666e-10	-0.999668
103947611	chr14:103947611:G:A	8.95534e-06	-0.86436	-3.65436e-10
103947645	chr14:103947645:A:G	1.54352e-06	-1.50645	-1.1161
103948378	chr14:103948378:C:T	5.4558e-06	-1.07666e-10	-1.35993
103948516	chr14:103948516:G:C	7.37587e-06	-1.07666e-10	-1.0584
103948688	chr14:103948688:T:C	2.18632e-05	-1.07666e-10	0.0281928
103949013	chr14:103949013:T:C	2.2666e-06	-1.39009	-0.848237
103949445	chr14:103949445:C:T	5.47724e-06	-1.07666e-10	-1.35601
103949715	chr14:103949715:A:T	1.09705e-05	-1.07666e-10	-0.6614
103949736	chr14:103949736:A:G	8.77876e-06	-0.884275	-3.65436e-10
103949781	chr14:103949781:G:A	9.94456e-06	-0.759585	-3.65436e-10
103949927	chr14:103949927:C:T	9.82834e-06	-0.771341	-3.65436e-10
103950612	chr14:103950612:G:A	9.40073e-06	-0.815823	-3.65436e-10
103950725	chr14:103950725:C:T	5.44151e-06	-1.07666e-10	-1.36255
103950843	chr14:103950843:A:G	1.6234e-06	-1.30726	-1.26483
103951012	chr14:103951012:A:C	9.11278e-06	-0.846933	-3.65436e-10
103952087	chr14:103952087:A:T	9.18323e-06	-0.839231	-3.65436e-10
103952380	chr14:103952380:T:C	5.4296e-06	-1.36475	-3.65436e-10
103952483	chr14:103952483:C:T	5.66477e-06	-1.07666e-10	-1.32234
103952521	chr14:103952521:A:G	8.31009e-06	-0.939139	-3.65436e-10
103952907	chr14:103952907:A:T	5.44771e-06	-1.07666e-10	-1.36141
103952974	chr14:103952974:A:G	8.70403e-06	-0.892824	-3.65436e-10
103952999	chr14:103952999:T:C	5.49677e-06	-1.07666e-10	-1.35245
103953078	chr14:103953078:G:T	3.28664e-06	-0.754363	-1.11238
103953291	chr14:103953291:G:A	1.08743e-05	-1.07666e-10	-0.670207
103953535	chr14:103953535:G:A	8.81434e-06	-0.88023	-3.65436e-10
103953722	chr14:103953722:G:T	5.47579e-06	-1.07666e-10	-1.35627
103954006	chr14:103954006:A:T	9.05217e-06	-0.853606	-3.65436e-10
103954169	chr14:103954169:A:G	1.58495e-06	-1.50542	-1.09064
103954330	chr14:103954330:C:T	9.17853e-06	-1.07666e-10	-0.839744
103954535	chr14:103954535:T:C	7.37662e-06	-1.07666e-10	-1.0583
103954638	chr14:103954638:A:AT	9.33394e-06	-0.822953	-3.65436e-10
103954909	chr14:103954909:G:A	7.6248e-06	-1.07666e-10	-1.0252
103955150	chr14:103955150:C:T	4.9426e-06	-1.45872	-3.65436e-10
103955513	chr14:103955513:C:T	8.99582e-06	-0.859851	-3.65436e-10
103956431	chr14:103956431:C:T	8.70169e-06	-0.893093	-3.65436e-10
103956512	chr14:103956512:C:T	0.000150344	-1.07666e-10	1.95632
103956616	chr14:103956616:C:T	4.57906e-06	-1.53512	-3.65436e-10
103956744	chr14:103956744:C:T	3.10242e-06	-1.06828	-0.856142
103956984	chr14:103956984:G:A	2.26257e-05	-1.07666e-10	0.0624748
103957049	chr14:103957049:A:G	9.2764e-06	-0.829137	-3.65436e-10
103957094	chr14:103957094:A:G	1.43363e-06	-1.46051	-1.23589
103957339	chr14:103957339:C:A	3.13353e-06	-1.07895	-0.835499
103957838	chr14:103957838:T:C	9.17285e-06	-0.840362	-3.65436e-10
103957871	chr14:103957871:A:T	1.43498e-06	-1.45707	-1.23838
103958054	chr14:103958054:A:G	9.11067e-06	-0.847164	-3.65436e-10
103958068	chr14:103958068:C:T	1.42414e-06	-1.46933	-1.23372
103958200	chr14:103958200:G:A	5.55671e-06	-1.07666e-10	-1.3416
103958201	chr14:103958201:T:C	9.02308e-06	-0.856825	-3.65436e-10
103958306	chr14:103958306:G:A	2.92528e-06	-1.09849	-0.884729
103958488	chr14:103958488:C:T	5.7961e-06	-1.07666e-10	-1.29943
103958725	chr14:103958725:C:T	9.27095e-06	-0.829725	-3.65436e-10
103958958	chr14:103958958:T:C	6.49207e-06	-1.07666e-10	-1.18603
103959049	chr14:103959049:G:A	9.04424e-06	-0.854482	-3.65436e-10
103959328	chr14:103959328:A:G	9.09699e-06	-0.848667	-3.65436e-10
103959589	chr14:103959589:G:A	2.79715e-05	-1.07666e-10	0.274577
103959939	chr14:103959939:C:T	4.5562e-06	-1.54012	-3.65436e-10
103960087	chr14:103960087:T:G	9.06816e-06	-0.851841	-3.65436e-10
103960141	chr14:103960141:G:T	9.02442e-06	-0.856676	-3.65436e-10
103960163	chr14:103960163:C:A	9.07426e-06	-0.851168	-3.65436e-10
103960180	chr14:103960180:T:C	1.96684e-05	-1.07666e-10	-0.0775958
103960245	chr14:103960245:A:G	5.42482e-06	-1.07666e-10	-1.36563
103960248	chr14:103960248:GACAT:G	6.51534e-06	-1.07666e-10	-1.18245
103960559	chr14:103960559:CCTT:C	9.79159e-06	-0.775086	-3.65436e-10
103960657	chr14:103960657:AG:A	8.80103e-06	-0.881741	-3.65436e-10
103960706	chr14:103960706:T:C	5.42929e-06	-1.07666e-10	-1.3648
103960917	chr14:103960917:G:A	2.20103e-06	-1.49452	-0.773165
103961593	chr14:103961593:A:G	6.3738e-06	-1.07666e-10	-1.20442
103961743	chr14:103961743:G:A	8.96316e-06	-0.863487	-3.65436e-10
103961822	chr14:103961822:G:A	9.46289e-06	-0.809233	-3.65436e-10
103961946	chr14:103961946:C:T	5.45868e-06	-1.07666e-10	-1.3594
103962074	chr14:103962074:A:G	3.19734e-06	-1.0528	-0.841487
103962239	chr14:103962239:C:G	6.60499e-06	-0.996629	-0.172156
103962270	chr14:103962270:ACT:A	8.86709e-06	-0.874263	-3.65436e-10
103962273	chr14:103962273:T:A	8.79731e-06	-0.882164	-3.65436e-10
103962412	chr14:103962412:T:C	1.37424e-06	-1.43082	-1.3079
103962666	chr14:103962666:T:C	8.21526e-06	-1.07666e-10	-0.950617
103962880	chr14:103962880:A:T	5.48036e-06	-1.07666e-10	-1.35544
103962889	chr14:103962889:T:C	1.14313e-06	-1.55073	-1.37211
103963003	chr14:103963003:C:A	9.13172e-06	-0.844857	-3.65436e-10
103963069	chr14:103963069:C:T	1.85039e-05	-1.07666e-10	-0.138629
103963116	chr14:103963116:A:G	1.14202e-05	-1.07666e-10	-0.621231
103963484	chr14:103963484:TC:T	2.16042e-06	-1.49921	-0.787099
103963565	chr14:103963565:G:T	2.35149e-06	-1.48837	-0.713193
103964223	chr14:103964223:A:G	2.782e-05	-1.07666e-10	0.269145
103964264	chr14:103964264:T:G	5.41267e-06	-1.07666e-10	-1.36787
103964403	chr14:103964403:A:G	2.03766e-05	-1.07666e-10	-0.0422246
103964766	chr14:103964766:G:A	7.10868e-06	-1.07666e-10	-1.09529
103965168	chr14:103965168:C:T	4.59957e-06	-1.53065	-3.65436e-10
103965583	chr14:103965583:G:A	0.000134921	-1.07666e-10	1.84808
103965616	chr14:103965616:T:C	6.45491e-06	-1.07666e-10	-1.19177
103965720	chr14:103965720:G:A	8.05456e-06	-1.07666e-10	-0.970372
103965932	chr14:103965932:G:C	2.80271e-05	-1.07666e-10	0.276562
103966152	chr14:103966152:G:A	4.81611e-06	-1.48464	-3.65436e-10
103966264	chr14:103966264:G:C	0.000146972	-1.07666e-10	1.93363
103966295	chr14:103966295:C:T	6.4295e-06	-1.07666e-10	-1.19571
103966396	chr14:103966396:A:G	1.2734e-06	-1.54498	-1.26994
103966574	chr14:103966574:CT:C	7.32129e-06	-0.980392	-0.0854313
103966902	chr14:103966902:C:T	3.03934e-06	-1.06181	-0.883162
103966920	chr14:103966920:T:G	0.000133618	-1.07666e-10	1.83838
103967414	chr14:103967414:A:G	7.4976e-06	-1.07666e-10	-1.04203
103967469	chr14:103967469:G:T	5.43731e-06	-1.07666e-10	-1.36333
103967867	chr14:103967867:G:T	2.22398e-06	-1.49527	-0.762039
103967900	chr14:103967900:G:A	2.69946e-05	0.239028	-3.65436e-10
103968130	chr14:103968130:CTG:C	1.82613e-06	-1.16094	-1.29347
103968944	chr14:103968944:CA:C	2.57214e-06	-0.86406	-1.24781
103968969	chr14:103968969:G:A	7.70889e-06	-1.07666e-10	-1.01424
103969123	chr14:103969123:C:A	4.6924e-06	-0.97416	-0.536507
103969129	chr14:103969129:A:C	5.90122e-06	-1.07666e-10	-1.28145
103969249	chr14:103969249:C:A	9.06748e-06	-0.851916	-3.65436e-10
103970183	chr14:103970183:A:T	3.14721e-06	-1.05987	-0.850227
103970488	chr14:103970488:T:A	8.85399e-06	-0.875742	-3.65436e-10
103970594	chr14:103970594:C:T	4.77975e-06	-1.40388	-0.088342
103970654	chr14:103970654:T:G	1.78442e-05	-1.07666e-10	-0.174934
103970727	chr14:103970727:C:T	5.42865e-06	-1.07666e-10	-1.36492
103970987	chr14:103970987:G:A	1.04484e-05	-0.710158	-3.65436e-10
103971174	chr14:103971174:G:A	2.43624e-06	-1.20708	-0.959076
103971273	chr14:103971273:G:A	9.58043e-06	-0.796888	-3.65436e-10
103971547	chr14:103971547:G:T	2.7613e-05	0.261675	-3.65436e-10
103971558	chr14:103971558:T:C	9.28828e-06	-0.827857	-3.65436e-10
103971583	chr14:103971583:T:C	2.02908e-05	-1.07666e-10	-0.0464441
103971952	chr14:103971952:A:T	8.9414e-06	-0.865919	-3.65436e-10
103971974	chr14:103971974:T:C	9.34188e-06	-0.822102	-3.65436e-10
103971982	chr14:103971982:C:T	5.96406e-06	-1.07666e-10	-1.27086
103972100	chr14:103972100:A:G	5.44468e-06	-1.07666e-10	-1.36197
103972175	chr14:103972175:C:T	1.34995e-05	-0.453956	-3.65436e-10
103972853	chr14:103972853:C:G	9.49328e-06	-0.806026	-3.65436e-10
103973032	chr14:103973032:TAA:T	5.41843e-06	-1.07666e-10	-1.3668
103973147	chr14:103973147:C:T	5.41843e-06	-1.07666e-10	-1.3668
103973202	chr14:103973202:A:G	0.000135027	-1.07666e-10	1.84887
103973678	chr14:103973678:C:T	0.000138594	-1.07666e-10	1.87494
103973692	chr14:103973692:A:T	1.60963e-06	-1.54676	-1.03385
103974045	chr14:103974045:C:T	1.37564e-06	-1.49124	-1.24645
103974182	chr14:103974182:G:A	5.47331e-06	-1.07666e-10	-1.35673
103974318	chr14:103974318:A:G	9.5057e-06	-0.804719	-3.65436e-10
103974448	chr14:103974448:C:T	2.97669e-06	-1.05223	-0.91357
103974631	chr14:103974631:T:C	9.47485e-06	-0.807969	-3.65436e-10
103974785	chr14:103974785:A:G	9.23912e-06	-0.833164	-3.65436e-10
103974806	chr14:103974806:A:C	5.52352e-06	-1.03504	-0.312551
103974893	chr14:103974893:C:T	5.56947e-06	-1.07666e-10	-1.33931
103974894	chr14:103974894:G:A	0.000120007	-1.07666e-10	1.73094
103974957	chr14:103974957:GAC:G	8.67676e-06	-1.07666e-10	-0.895962
103975005	chr14:103975005:C:G	5.41744e-06	-1.07666e-10	-1.36699
103975107	chr14:103975107:C:A	6.01808e-06	-1.07666e-10	-1.26184
103975644	chr14:103975644:G:A	7.43085e-06	-1.34193	0.290964
103975914	chr14:103975914:G:A	2.7832e-05	-1.07666e-10	0.269578
103975976	chr14:103975976:C:G	2.76737e-06	-1.11212	-0.926598
103976287	chr14:103976287:T:C	5.4182e-06	-1.07666e-10	-1.36685
103976399	chr14:103976399:A:G	1.00026e-05	-0.753762	-3.65436e-10
103976540	chr14:103976540:C:T	6.11453e-06	-1.24594	-3.65436e-10
103976657	chr14:103976657:G:A	6.71329e-06	-1.07666e-10	-1.15252
103976924	chr14:103976924:A:G	0.000541918	-1.07666e-10	3.2385
103977634	chr14:103977634:T:C	9.90188e-06	-1.07666e-10	-0.763886
103977828	chr14:103977828:T:C	1.08817e-05	-0.669529	-3.65436e-10
103978233	chr14:103978233:T:G	2.77611e-05	-1.07666e-10	0.267027
103978355	chr14:103978355:C:T	7.03549e-06	-1.07666e-10	-1.10564
103978808	chr14:103978808:C:G	9.74087e-06	-0.780279	-3.65436e-10
103978908	chr14:103978908:G:T	8.6365e-06	-0.900613	-3.65436e-10
103978970	chr14:103978970:T:C	1.10236e-05	-0.656568	-3.65436e-10
103979972	chr14:103979972:C:T	1.47705e-06	-1.48116	-1.18541
103980199	chr14:103980199:TAAAAG:T	9.68691e-06	-1.07666e-10	-0.785834
103980309	chr14:103980309:G:T	5.04387e-06	-1.43844	-3.65436e-10
103980367	chr14:103980367:C:T	2.94204e-06	-1.10359	-0.87392
103980752	chr14:103980752:A:G	0.000119155	-1.07666e-10	1.72382
103980979	chr14:103980979:A:AT	2.03766e-05	-1.07666e-10	-0.0422246
103981060	chr14:103981060:A:G	1.36971e-06	-1.4403	-1.30171
103981374	chr14:103981374:C:T	1.16212e-06	-1.54316	-1.3632
103981720	chr14:103981720:C:A	1.2827e-05	-1.07666e-10	-0.505055
103981884	chr14:103981884:T:C	1.75239e-06	-1.15595	-1.33968
103981995	chr14:103981995:C:T	2.86374e-06	-1.06206	-0.94242
103982098	chr14:103982098:T:A	8.27259e-06	-0.954942	0.0112792
103982212	chr14:103982212:C:T	5.51537e-06	-1.07666e-10	-1.34907
103982766	chr14:103982766:T:C	5.69895e-06	-1.07666e-10	-1.31633
103982774	chr14:103982774:G:A	2.81669e-06	-1.08221	-0.938839
103982857	chr14:103982857:C:T	0.000139531	-1.07666e-10	1.88167
103982889	chr14:103982889:G:A	3.0359e-06	-1.06316	-0.88294
103983434	chr14:103983434:A:T	7.62044e-06	-1.07666e-10	-1.02578
103984430	chr14:103984430:G:A	1.95279e-05	-1.07666e-10	-0.0847663
103984633	chr14:103984633:G:A	1.67476e-05	-1.07666e-10	-0.238358
103984635	chr14:103984635:A:G	1.36656e-06	-1.4713	-1.27301
103984793	chr14:103984793:C:T	1.36047e-06	-1.4758	-1.27299
103984806	chr14:103984806:G:A	2.22432e-06	-1.4977	-0.759462
103985095	chr14:103985095:A:C	2.2383e-06	-1.49585	-0.755047
103985146	chr14:103985146:G:A	2.99383e-06	-1.0571	-0.902962
103985380	chr14:103985380:GT:G	1.55338e-05	-1.07666e-10	-0.313594
103985434	chr14:103985434:G:A	5.40525e-06	-1.07666e-10	-1.36924
103985708	chr14:103985708:G:A	3.0427e-06	-0.622514	-1.32135
103985938	chr14:103985938:C:T	1.37785e-05	-0.433497	-3.65436e-10
103986068	chr14:103986068:C:G	2.09827e-06	-1.49795	-0.81755
103986418	chr14:103986418:C:T	3.0815e-06	-1.06117	-0.870026
103986499	chr14:103986499:A:G	9.49082e-06	-0.806286	-3.65436e-10
103986825	chr14:103986825:T:A	2.10375e-06	-1.49878	-0.814104
103986866	chr14:103986866:A:G	2.66754e-06	-0.702344	-1.37311
103986887	chr14:103986887:C:T	5.39469e-06	-1.07666e-10	-1.37119
103986991	chr14:103986991:G:A	7.37587e-06	-1.07666e-10	-1.0584
103987130	chr14:103987130:A:G	4.92772e-06	-1.46173	-3.65436e-10
103987214	chr14:103987214:T:A	6.2257e-06	-1.22792	-3.65436e-10
103987264	chr14:103987264:C:G	9.2169e-06	-0.835571	-3.65436e-10
103987487	chr14:103987487:C:T	2.00188e-06	-1.42784	-0.934683
103987581	chr14:103987581:A:G	5.41518e-06	-1.07666e-10	-1.3674
103987697	chr14:103987697:C:T	1.16287e-05	-1.07666e-10	-0.603131
103988469	chr14:103988469:C:G	5.46513e-06	-1.07666e-10	-1.35822
103988636	chr14:103988636:G:C	5.45373e-06	-1.07666e-10	-1.36031
103988936	chr14:103988936:T:C	4.52317e-06	-1.5474	-3.65436e-10
103989048	chr14:103989048:G:A	3.10543e-06	-1.07732	-0.846143
103989071	chr14:103989071:T:TTTTG	1.36681e-06	-1.47245	-1.27168
103989488	chr14:103989488:C:T	2.5254e-06	-1.33187	-0.798341
103989686	chr14:103989686:T:C	8.68658e-06	-0.894832	-3.65436e-10
103990348	chr14:103990348:T:C	1.09015e-05	-0.66771	-3.65436e-10
103990655	chr14:103990655:C:T	5.81904e-06	-1.07666e-10	-1.29547
103990858	chr14:103990858:G:A	2.08458e-06	-1.50488	-0.817162
103990955	chr14:103990955:G:C	5.91061e-06	-1.07666e-10	-1.27986
103991361	chr14:103991361:G:T	6.8465e-06	-1.07666e-10	-1.13287
103991469	chr14:103991469:G:A	2.74687e-05	-1.07666e-10	0.256438
103991527	chr14:103991527:C:T	5.40157e-06	-1.07666e-10	-1.36992
103991538	chr14:103991538:G:A	9.0994e-06	-1.07666e-10	-0.848402
103991658	chr14:103991658:G:A	0.000139032	1.8781	-3.65436e-10
103991782	chr14:103991782:G:A	0.000155481	-1.07666e-10	1.98992
103991892	chr14:103991892:G:T	6.02685e-06	-1.26039	-3.65436e-10
103991930	chr14:103991930:A:G	2.74123e-05	-1.07666e-10	0.25438
103992008	chr14:103992008:G:A	5.50373e-06	-1.07666e-10	-1.35118
103992088	chr14:103992088:C:T	5.85026e-06	-1.07666e-10	-1.29012
103992389	chr14:103992389:G:A	2.66134e-06	-1.10776	-0.97002
103992476	chr14:103992476:A:G	6.02524e-06	-1.07666e-10	-1.26065
103992544	chr14:103992544:T:C	2.54027e-06	-1.12619	-0.998145
103992820	chr14:103992820:A:G	5.48465e-06	-1.07666e-10	-1.35466
103993207	chr14:103993207:A:G	8.95169e-06	-1.07666e-10	-0.864768
103993571	chr14:103993571:T:A	1.60966e-05	-1.07666e-10	-0.278003
103993901	chr14:103993901:T:A	9.7644e-06	-0.777868	-3.65436e-10
103994099	chr14:103994099:G:A	6.50833e-06	-1.18353	-3.65436e-10
103994160	chr14:103994160:T:C	4.53528e-06	-1.54472	-3.65436e-10
103994288	chr14:103994288:A:G	8.42439e-06	-1.07666e-10	-0.925479
103994986	chr14:103994986:G:A	1.01068e-05	-0.743405	-3.65436e-10
103995112	chr14:103995112:C:T	5.42742e-06	-1.07666e-10	-1.36515
103995157	chr14:103995157:C:G	1.49075e-06	-1.41465	-1.24268
103995217	chr14:103995217:C:A	1.50478e-06	-1.41373	-1.23423
103995484	chr14:103995484:A:G	3.0911e-06	-0.780013	-1.14807
103995513	chr14:103995513:C:T	2.95112e-06	-1.03357	-0.940854
103996493	chr14:103996493:A:T	2.89731e-06	-1.46107	-0.53176
103996778	chr14:103996778:A:G	1.83998e-05	-1.07666e-10	-0.14427
103997066	chr14:103997066:T:C	9.95075e-06	-0.758963	-3.65436e-10
103997188	chr14:103997188:G:A	2.6935e-06	-1.46489	-0.600879
103997438	chr14:103997438:C:T	2.75311e-06	-1.53644	-0.507436
103998027	chr14:103998027:G:A	2.56636e-06	-1.50963	-0.604491
103998067	chr14:103998067:T:C	0.000111979	-1.07666e-10	1.6617
103998463	chr14:103998463:C:T	8.86345e-06	-0.86866	-0.00601492
103998472	chr14:103998472:C:T	1.19976e-06	-1.50829	-1.3662
103998700	chr14:103998700:T:C	5.47187e-06	-1.07666e-10	-1.35699
103998840	chr14:103998840:T:A	1.01909e-05	-0.871691	0.136574
103998861	chr14:103998861:C:T	1.04483e-05	-0.710172	-3.65436e-10
103999081	chr14:103999081:C:T	2.65676e-06	-1.53249	-0.547012
103999139	chr14:103999139:G:A	9.12074e-06	-0.84606	-3.65436e-10
104000315	chr14:104000315:T:G	5.60008e-06	-1.07666e-10	-1.33383
104000626	chr14:104000626:A:C	0.00011551	-1.07666e-10	1.69275
104000834	chr14:104000834:G:A	1.2788e-06	-1.53298	-1.27771
104000949	chr14:104000949:A:G	9.89831e-06	-0.764246	-3.65436e-10
104001311	chr14:104001311:A:G	8.23353e-06	-0.948396	-3.65436e-10
104001342	chr14:104001342:C:T	1.36733e-06	-1.50498	-1.23877
104001668	chr14:104001668:A:G	5.4752e-06	-1.07666e-10	-1.35638
104001677	chr14:104001677:C:T	4.90399e-06	-1.46656	-3.65436e-10
104002136	chr14:104002136:A:G	6.06004e-06	-1.07666e-10	-1.25489
104002208	chr14:104002208:T:C	1.36726e-06	-1.49425	-1.24955
104002486	chr14:104002486:G:A	4.97641e-06	-1.4519	-3.65436e-10
104002593	chr14:104002593:C:T	5.80336e-06	-1.07666e-10	-1.29817
104002980	chr14:104002980:C:T	5.38513e-06	-1.07666e-10	-1.37297
104003206	chr14:104003206:G:T	1.35201e-06	-1.50901	-1.24601
104003355	chr14:104003355:G:A	3.26288e-05	0.428586	-3.65436e-10
104003737	chr14:104003737:CCTCA:C	2.14582e-06	-1.4513	-0.841787
104004349	chr14:104004349:G:A	2.40776e-06	-1.54958	-0.628335
104004620	chr14:104004620:C:T	2.68632e-05	0.234147	-3.65436e-10
104004895	chr14:104004895:A:G	5.39145e-06	-1.07666e-10	-1.3718
104005628	chr14:104005628:C:T	2.83105e-06	-1.53856	-0.4774
104005837	chr14:104005837:G:A	9.09575e-06	-1.07666e-10	-0.848803
104005871	chr14:104005871:G:A	1.28068e-05	-1.07666e-10	-0.506633
104005921	chr14:104005921:C:T	0.000106812	-1.26545	2.87991
104006419	chr14:104006419:G:A	2.55113e-06	-1.14207	-0.978002
104006916	chr14:104006916:A:G	1.29153e-06	-1.53607	-1.26471
104007407	chr14:104007407:G:A	1.42543e-06	-1.53289	-1.16925
104007598	chr14:104007598:C:T	8.06475e-06	-1.07666e-10	-0.969107
104007621	chr14:104007621:G:A	8.16011e-06	-1.07666e-10	-0.957352
104007902	chr14:104007902:C:T	2.02417e-06	-0.980355	-1.3711
104008031	chr14:104008031:G:A	2.0976e-06	-0.961066	-1.35475
104008105	chr14:104008105:G:T	5.41528e-06	-1.07666e-10	-1.36739
104008921	chr14:104008921:A:G	8.30428e-06	-1.07666e-10	-0.939839
104009101	chr14:104009101:G:A	5.43062e-06	-1.07666e-10	-1.36456
104009230	chr14:104009230:A:G	1.00432e-05	-1.07666e-10	-0.749714
104009233	chr14:104009233:T:C	1.45214e-05	-1.07666e-10	-0.380985
104009269	chr14:104009269:A:G	1.03418e-05	-1.07666e-10	-0.720412
104010213	chr14:104010213:G:A	5.38516e-06	-1.07666e-10	-1.37296
104010388	chr14:104010388:G:A	1.33872e-06	-1.50792	-1.25697
104010439	chr14:104010439:T:A	2.10431e-06	-1.01194	-1.30069
104011357	chr14:104011357:C:T	2.16487e-05	0.0183338	-3.65436e-10
104011409	chr14:104011409:G:A	7.01926e-06	-1.07666e-10	-1.10795
104011738	chr14:104011738:G:A	5.48532e-06	-1.07666e-10	-1.35453
104012403	chr14:104012403:C:T	1.76615e-06	-1.54955	-0.938254
104012610	chr14:104012610:G:A	6.09653e-06	-1.07666e-10	-1.24889
104012964	chr14:104012964:G:A	1.8164e-06	-1.54939	-0.910362
104013395	chr14:104013395:G:A	1.33116e-06	-1.54177	-1.22879
104014520	chr14:104014520:A:G	1.77579e-06	-1.54962	-0.932742
104014679	chr14:104014679:G:A	5.82486e-06	-1.07666e-10	-1.29448
104015011	chr14:104015011:T:C	5.26359e-06	-1.3958	-3.65436e-10
104015125	chr14:104015125:G:GT	1.15696e-05	-1.07666e-10	-0.608228
104015826	chr14:104015826:T:C	1.95058e-05	-1.07666e-10	-0.0858981
104016300	chr14:104016300:G:A	1.85992e-06	-1.54494	-0.891134
104016337	chr14:104016337:G:T	1.62186e-06	-1.52636	-1.04668
104016485	chr14:104016485:C:T	5.38825e-06	-1.07666e-10	-1.37239
104016606	chr14:104016606:A:G	7.96466e-06	-1.07666e-10	-0.981597
104016946	chr14:104016946:AG:A	4.54989e-06	-1.54151	-3.65436e-10
104017665	chr14:104017665:T:C	5.65848e-06	-1.07666e-10	-1.32345
104017715	chr14:104017715:C:T	5.50267e-06	-1.07666e-10	-1.35138
104018009	chr14:104018009:G:A	2.30752e-06	-0.955967	-1.26447
104018309	chr14:104018309:T:C	2.15701e-06	-0.919918	-1.36797
104018507	chr14:104018507:T:C	5.52736e-06	-1.07666e-10	-1.3469
104018558	chr14:104018558:G:A	5.42538e-06	-1.07666e-10	-1.36552
104019188	chr14:104019188:T:C	5.43674e-06	-1.07666e-10	-1.36343
104019444	chr14:104019444:C:T	9.20703e-06	-0.836643	-3.65436e-10
104019632	chr14:104019632:G:C	1.72001e-06	-1.39124	-1.12304
104019843	chr14:104019843:T:C	5.43271e-06	-1.07666e-10	-1.36417
104019914	chr14:104019914:G:A	1.50728e-06	-1.55006	-1.09625
104020118	chr14:104020118:G:A	2.1881e-06	-0.908005	-1.36557
104021063	chr14:104021063:C:A	3.30484e-06	-0.713153	-1.14807
104021306	chr14:104021306:A:G	5.91727e-06	-1.07666e-10	-1.27873
104021358	chr14:104021358:A:G	9.45726e-06	-0.809828	-3.65436e-10
104021696	chr14:104021696:T:A	1.05599e-05	-1.07666e-10	-0.699544
104022296	chr14:104022296:C:G	2.66425e-06	-1.06017	-1.01652
104022492	chr14:104022492:C:T	2.25227e-06	-1.48331	-0.761364
104023040	chr14:104023040:G:A	1.72008e-06	-1.54361	-0.970633
104024137	chr14:104024137:A:G	9.17342e-06	-1.07666e-10	-0.8403
104024219	chr14:104024219:G:A	4.5406e-06	-1.54355	-3.65436e-10
104024413	chr14:104024413:A:G	6.74957e-06	-1.07666e-10	-1.14713
104025142	chr14:104025142:C:T	9.3969e-06	-0.81623	-3.65436e-10
104025212	chr14:104025212:T:C	9.0228e-06	-1.07666e-10	-0.856855
104025384	chr14:104025384:G:A	6.64422e-06	-1.07666e-10	-1.16286
104025479	chr14:104025479:G:A	0.000106363	-1.07666e-10	1.61025
104025653	chr14:104025653:G:C	6.43754e-06	-1.07666e-10	-1.19446
104026378	chr14:104026378:C:T	6.68587e-06	-1.07666e-10	-1.15661
104026587	chr14:104026587:G:A	5.55938e-06	-1.07666e-10	-1.34112
104026775	chr14:104026775:C:T	9.6361e-06	-1.07666e-10	-0.791094
104027046	chr14:104027046:CTTCACCA:C	4.6694e-06	-1.51558	-3.65436e-10
104027220	chr14:104027220:C:G	8.60461e-06	-1.07666e-10	-0.904312
104027292	chr14:104027292:C:T	1.64819e-06	-1.54605	-1.01088
104027310	chr14:104027310:A:G	9.26303e-06	-1.07666e-10	-0.83058
104027784	chr14:104027784:C:T	2.76166e-06	-1.53764	-0.503138
104027868	chr14:104027868:G:C	5.40795e-06	-1.07666e-10	-1.36874
104028226	chr14:104028226:T:C	2.86067e-06	-1.54026	-0.465298
104028316	chr14:104028316:A:G	0.000101967	-1.07666e-10	1.56804
104028343	chr14:104028343:T:TA	6.49573e-06	-1.07666e-10	-1.18547
104028528	chr14:104028528:T:A	5.49703e-06	-1.07666e-10	-1.3524
104028779	chr14:104028779:C:T	4.93372e-05	0.524194	0.317874
104028796	chr14:104028796:G:GT	9.74979e-06	-1.07666e-10	-0.779365
104028965	chr14:104028965:C:G	9.50035e-06	-0.805281	-3.65436e-10
104029358	chr14:104029358:T:C	9.70017e-06	-1.07666e-10	-0.784467
104029724	chr14:104029724:G:T	9.71768e-06	-1.07666e-10	-0.782663
104029785	chr14:104029785:C:T	1.12984e-05	-0.631953	-3.65436e-10
104029892	chr14:104029892:C:T	5.40613e-06	-1.07666e-10	-1.36908
104030231	chr14:104030231:A:G	1.02048e-05	-1.07666e-10	-0.733747
104030861	chr14:104030861:G:A	2.68214e-06	-1.54112	-0.528879
104031206	chr14:104031206:C:T	2.73488e-06	-1.53917	-0.511356
104031506	chr14:104031506:G:A	1.40907e-06	-1.5501	-1.16358
104031545	chr14:104031545:G:A	2.76646e-06	-1.07403	-0.965012
104031782	chr14:104031782:AG:A	1.6906e-06	-1.54317	-0.988356
104031784	chr14:104031784:G:C	1.67997e-06	-1.54502	-0.992819
104032135	chr14:104032135:G:A	7.15453e-06	-1.07666e-10	-1.08886
104032300	chr14:104032300:A:G	5.41265e-06	-1.07666e-10	-1.36787
104032500	chr14:104032500:C:T	2.4375e-06	-1.09603	-1.06961
104032854	chr14:104032854:C:T	1.65284e-06	-1.54192	-1.01219
104032862	chr14:104032862:C:T	9.71825e-06	-0.782605	-3.65436e-10
104033130	chr14:104033130:C:T	2.55517e-05	-1.3852	1.5693
104033184	chr14:104033184:T:C	0.000126838	-1.07666e-10	1.7863
104033393	chr14:104033393:A:G	2.72931e-06	-1.05972	-0.992842
104033452	chr14:104033452:A:G	5.41696e-06	-1.07666e-10	-1.36708
104033679	chr14:104033679:G:A	5.38373e-06	-1.07666e-10	-1.37323
104033894	chr14:104033894:G:T	2.79699e-06	-1.03556	-0.992508
104033964	chr14:104033964:G:A	6.87137e-06	-1.12925	-3.65436e-10
104034129	chr14:104034129:T:A	1.0282e-05	-1.07666e-10	-0.72622
104034191	chr14:104034191:TTC:T	2.34282e-06	-1.54997	-0.655283
104034338	chr14:104034338:C:T	4.55487e-06	-1.54041	-3.65436e-10
104034340	chr14:104034340:G:A	4.56347e-06	-1.53853	-3.65436e-10
104034387	chr14:104034387:T:C	5.6373e-06	-1.07666e-10	-1.3272
104034436	chr14:104034436:C:T	1.9102e-06	-1.03795	-1.37145
104035362	chr14:104035362:A:G	6.24748e-06	-1.22443	-3.65436e-10
104035588	chr14:104035588:A:G	2.31938e-06	-1.1133	-1.10201
104035861	chr14:104035861:G:A	2.75594e-06	-1.54587	-0.496978
104035916	chr14:104035916:C:T	1.11463e-05	-1.07666e-10	-0.645503
104036144	chr14:104036144:G:A	9.79226e-05	-1.07666e-10	1.52757
104036440	chr14:104036440:C:T	0.000107622	-1.07666e-10	1.62202
104036696	chr14:104036696:G:A	2.79984e-06	-1.54505	-0.481997
104036860	chr14:104036860:T:C	5.70293e-06	-1.07666e-10	-1.31563
104036896	chr14:104036896:G:A	1.59777e-06	-1.32462	-1.26338
104037151	chr14:104037151:T:G	7.43169e-06	-1.07666e-10	-1.05086
104037396	chr14:104037396:T:A	5.49393e-06	-1.07666e-10	-1.35297
104037530	chr14:104037530:T:C	2.26333e-05	-1.07666e-10	0.0628138
104037703	chr14:104037703:T:C	5.45486e-06	-1.07666e-10	-1.3601
104037778	chr14:104037778:T:G	9.79455e-06	-0.774785	-3.65436e-10
104037782	chr14:104037782:A:G	6.49541e-06	-1.18551	-3.65436e-10
104037783	chr14:104037783:G:A	6.75449e-06	-1.1464	-3.65436e-10
104038003	chr14:104038003:G:A	7.89121e-06	-1.07666e-10	-0.990861
104038178	chr14:104038178:T:C	2.95023e-06	-1.5306	-0.444125
104038358	chr14:104038358:T:C	1.56132e-06	-1.53076	-1.08032
104038547	chr14:104038547:G:T	6.76382e-06	-0.612905	-0.532118
104038673	chr14:104038673:CTGTTTTTTTGTT:C	2.90706e-06	-0.923327	-1.06614
104038867	chr14:104038867:G:A	1.24082e-05	-0.538256	-3.65436e-10
104038949	chr14:104038949:C:T	3.56397e-06	-0.928828	-0.856909
104039404	chr14:104039404:C:T	1.66522e-06	-1.54614	-1.00051
104039412	chr14:104039412:G:A	2.75335e-06	-1.54721	-0.496581
104039413	chr14:104039413:C:T	1.61044e-06	-1.54685	-1.03325
104039762	chr14:104039762:A:G	2.98523e-05	-1.07666e-10	0.339653
104039822	chr14:104039822:T:C	7.28255e-06	-1.07666e-10	-1.07113
104040018	chr14:104040018:CTA:C	5.40084e-06	-1.07666e-10	-1.37006
104040551	chr14:104040551:C:T	1.65995e-06	-1.54493	-1.00489
104040712	chr14:104040712:T:C	3.01167e-06	-0.926067	-1.02805
104040768	chr14:104040768:C:T	1.33175e-05	-1.07666e-10	-0.467534
104040946	chr14:104040946:G:A	3.86367e-06	-1.33511	-0.369884
104041090	chr14:104041090:A:G	1.61887e-06	-1.50304	-1.07184
104041162	chr14:104041162:A:G	5.70711e-06	-1.07666e-10	-1.3149
104041890	chr14:104041890:A:G	7.13849e-06	-1.09111	-3.65436e-10
104041965	chr14:104041965:CTGA:C	5.5688e-06	-1.33943	-3.65436e-10
104041988	chr14:104041988:T:C	8.03367e-06	-1.07666e-10	-0.972969
104042031	chr14:104042031:G:A	5.91904e-06	-1.07666e-10	-1.27844
104042151	chr14:104042151:C:T	7.47984e-06	-1.07666e-10	-1.0444
104042487	chr14:104042487:A:G	3.00086e-05	-1.07666e-10	0.344872
104042739	chr14:104042739:C:T	3.12586e-06	-0.912996	-1.00391
104043503	chr14:104043503:G:A	5.61534e-06	-1.33111	-3.65436e-10
104043519	chr14:104043519:C:G	9.26358e-05	-1.07666e-10	1.47206
104043794	chr14:104043794:G:C	3.1032e-06	-0.749869	-1.17431
104043817	chr14:104043817:A:G	1.27748e-05	-1.07666e-10	-0.509136
104043859	chr14:104043859:T:C	3.7781e-05	0.575195	-3.65436e-10
104043930	chr14:104043930:A:G	2.02665e-06	-1.03996	-1.31027
104044084	chr14:104044084:A:G	2.47822e-05	-1.07666e-10	0.153515
104044408	chr14:104044408:A:G	9.31941e-06	-1.07666e-10	-0.824511
104044462	chr14:104044462:A:G	1.57799e-06	-1.54673	-1.05373
104044815	chr14:104044815:TA:T	2.47282e-06	-1.02268	-1.12857
104044869	chr14:104044869:G:A	0.000160873	2.57711	-0.553103
104044958	chr14:104044958:C:G	4.74461e-06	-1.4996	-3.65436e-10
104046288	chr14:104046288:C:T	5.83735e-06	-1.07666e-10	-1.29233
104046550	chr14:104046550:G:T	1.33397e-06	-1.52011	-1.24834
104046706	chr14:104046706:C:T	3.77481e-06	-1.44945	-0.27881
104046846	chr14:104046846:C:T	4.76067e-06	-1.49622	-3.65436e-10
104046921	chr14:104046921:C:T	0.000103966	-1.07666e-10	1.58745
104047786	chr14:104047786:G:A	6.04545e-06	-0.189302	-1.068
104047799	chr14:104047799:C:T	1.38817e-06	-1.48563	-1.24299
104047842	chr14:104047842:C:G	4.74852e-06	-1.49878	-3.65436e-10
104047911	chr14:104047911:T:G	4.75531e-06	-1.49735	-3.65436e-10
104048134	chr14:104048134:G:T	2.07617e-06	-1.43712	-0.888962
104048230	chr14:104048230:G:T	5.83428e-06	-1.07666e-10	-1.29286
104048481	chr14:104048481:C:G	2.75e-06	-1.54041	-0.504603
104048535	chr14:104048535:G:T	8.20526e-06	-1.07666e-10	-0.951835
104048551	chr14:104048551:A:G	5.89699e-06	-1.07666e-10	-1.28217
104048893	chr14:104048893:A:G	5.59689e-06	-1.07666e-10	-1.3344
104049036	chr14:104049036:C:T	4.70219e-06	-1.50858	-3.65436e-10
104049283	chr14:104049283:T:C	2.28919e-06	-1.40832	-0.820089
104049750	chr14:104049750:A:G	2.53638e-06	-1.0418	-1.08408
104049771	chr14:104049771:C:T	4.80935e-06	-1.48605	-3.65436e-10
104049925	chr14:104049925:T:C	1.56449e-06	-1.44805	-1.16101
104050082	chr14:104050082:C:T	2.20345e-06	-1.38635	-0.880238
104050411	chr14:104050411:C:T	2.35687e-06	-1.36172	-0.83755
104050416	chr14:104050416:G:C	5.68352e-06	-1.07666e-10	-1.31904
104050603	chr14:104050603:ATCCTGCGCCTCAAGGTTGC:A	9.33884e-06	-1.07666e-10	-0.822428
104050788	chr14:104050788:CTG:C	9.63567e-06	-1.07666e-10	-0.791138
104051127	chr14:104051127:C:A	2.79116e-06	-1.54532	-0.484835
104051322	chr14:104051322:T:C	7.17673e-06	-1.07666e-10	-1.08577
104051428	chr14:104051428:T:C	5.57656e-06	-1.07666e-10	-1.33804
104051962	chr14:104051962:C:T	4.58775e-06	-1.53322	-3.65436e-10
104052083	chr14:104052083:G:A	4.89016e-06	-1.46939	-3.65436e-10
104052085	chr14:104052085:A:C	4.702e-06	-1.50862	-3.65436e-10
104052221	chr14:104052221:T:C	2.52559e-06	-1.07883	-1.05131
104052288	chr14:104052288:A:G	4.79034e-06	-1.49001	-3.65436e-10
104052492	chr14:104052492:TA:T	5.39276e-06	-1.07666e-10	-1.37155
104053026	chr14:104053026:T:C	1.34752e-06	-1.51809	-1.24026
104053033	chr14:104053033:G:A	2.75801e-06	-1.39584	-0.646258
104053077	chr14:104053077:C:G	9.31941e-06	-1.07666e-10	-0.824511
104053188	chr14:104053188:G:C	5.79829e-06	-1.07666e-10	-1.29905
104053517	chr14:104053517:T:C	2.7583e-06	-1.34982	-0.692174
104053883	chr14:104053883:C:T	5.50145e-06	-1.07666e-10	-1.3516
104054541	chr14:104054541:G:A	2.59162e-06	-1.54725	-0.557076
104054794	chr14:104054794:G:T	2.50486e-06	-1.00877	-1.12961
104055124	chr14:104055124:A:G	1.08199e-05	-1.07666e-10	-0.675227
104055272	chr14:104055272:GAGA:G	3.17995e-05	-1.07666e-10	0.402842
104055453	chr14:104055453:C:CT	5.49733e-06	-1.07666e-10	-1.35235
104055557	chr14:104055557:G:A	5.39903e-06	-1.07666e-10	-1.37039
104055647	chr14:104055647:TAG:T	2.60331e-06	-0.947584	-1.15224
104055651	chr14:104055651:TCC:T	2.60862e-06	-0.947204	-1.15059
104055698	chr14:104055698:A:G	1.03435e-05	-0.720255	-3.65436e-10
104056523	chr14:104056523:T:C	5.45966e-06	-1.35922	-3.65436e-10
104056916	chr14:104056916:G:A	7.46378e-06	-1.07666e-10	-1.04655
104056924	chr14:104056924:G:C	2.81617e-06	-1.11548	-0.905755
104057003	chr14:104057003:A:G	5.8295e-06	-1.07666e-10	-1.29368
104057419	chr14:104057419:C:T	7.47593e-06	-1.07666e-10	-1.04492
104057502	chr14:104057502:C:T	6.42468e-06	-1.04351	-0.152958
104058003	chr14:104058003:G:T	6.22224e-06	-1.07666e-10	-1.22848
104058306	chr14:104058306:TTTA:T	7.46025e-06	-1.04702	-3.65436e-10
104058465	chr14:104058465:AG:A	2.47655e-06	-1.01059	-1.13915
104058677	chr14:104058677:C:T	1.46681e-05	-0.370935	-3.65436e-10
104058829	chr14:104058829:C:T	1.1458e-05	-1.55058	0.932657
104058879	chr14:104058879:A:G	2.31193e-06	-1.53955	-0.678982
104059019	chr14:104059019:G:A	5.45633e-06	-1.07666e-10	-1.35983
104059406	chr14:104059406:G:A	8.39758e-06	-1.07666e-10	-0.928666
104059428	chr14:104059428:G:A	7.7306e-06	-1.01142	-3.65436e-10
104059551	chr14:104059551:A:G	9.94502e-06	-0.759539	-3.65436e-10
104059767	chr14:104059767:A:G	5.44322e-06	-1.07666e-10	-1.36224
104059830	chr14:104059830:AT:A	7.33721e-06	-1.06365	-3.65436e-10
104059833	chr14:104059833:T:A	2.37846e-06	-1.55015	-0.640011
104060266	chr14:104060266:C:T	5.45142e-06	-1.07666e-10	-1.36073
104060861	chr14:104060861:C:T	2.0205e-05	-0.503538	0.452858
104061599	chr14:104061599:C:T	3.33967e-05	-1.07666e-10	0.451847
104061779	chr14:104061779:T:C	8.39819e-06	-0.928594	-3.65436e-10
104061927	chr14:104061927:A:G	8.50646e-06	-1.55057	0.634785
104062301	chr14:104062301:C:T	6.49859e-06	-1.07666e-10	-1.18502
104062506	chr14:104062506:T:A	6.02941e-06	-1.07666e-10	-1.25996
104062780	chr14:104062780:A:G	9.41289e-06	-1.54924	0.734714
104062789	chr14:104062789:C:A	1.6923e-06	-1.47564	-1.05488
104062905	chr14:104062905:C:T	9.49351e-05	-1.07666e-10	1.49658
104063437	chr14:104063437:T:C	2.65817e-06	-1.45331	-0.625662
104063618	chr14:104063618:AGTCTGTACGCC:A	6.65058e-06	-1.07666e-10	-1.16191
104064274	chr14:104064274:T:C	5.25206e-06	-1.53635	0.138357
104064330	chr14:104064330:C:T	5.47484e-06	-1.07666e-10	-1.35645
104064614	chr14:104064614:T:C	5.44858e-06	-1.53888	0.177623
104064830	chr14:104064830:G:A	3.47997e-05	-1.07666e-10	0.493
104065377	chr14:104065377:T:C	5.25449e-06	-1.53213	0.134601
104065431	chr14:104065431:A:G	9.82345e-06	-1.07666e-10	-0.771838
104065667	chr14:104065667:G:A	4.59811e-06	-1.53097	-3.65436e-10
104065859	chr14:104065859:G:A	5.51775e-06	-1.07666e-10	-1.34864
104066358	chr14:104066358:T:C	6.67908e-06	-1.15763	-3.65436e-10
104066722	chr14:104066722:T:C	9.6361e-06	-1.07666e-10	-0.791094
104066797	chr14:104066797:G:T	6.38895e-06	-1.20204	-3.65436e-10
104066871	chr14:104066871:T:G	9.00394e-06	-1.07666e-10	-0.858948
104067075	chr14:104067075:C:A	5.00264e-06	-1.53491	0.0882662
104067149	chr14:104067149:T:C	1.94147e-06	-1.47771	-0.915455
104067240	chr14:104067240:A:G	6.03429e-06	-1.07666e-10	-1.25915
104067487	chr14:104067487:C:T	1.30363e-05	-1.5462	1.05733
104068184	chr14:104068184:C:T	4.61355e-06	-1.52761	-3.65436e-10
104068237	chr14:104068237:G:A	1.76427e-05	-0.186289	-3.65436e-10
104068833	chr14:104068833:G:T	5.07704e-06	-1.53559	0.103713
104068978	chr14:104068978:G:A	1.50168e-05	-1.07666e-10	-0.347443
104069251	chr14:104069251:C:A	8.32336e-06	-0.937544	-3.65436e-10
104069368	chr14:104069368:C:T	2.73193e-06	-1.53734	-0.514258
104069389	chr14:104069389:CTCATT:C	6.45383e-06	-1.07666e-10	-1.19194
104069749	chr14:104069749:A:C	4.56616e-06	-1.53794	-3.65436e-10
104069886	chr14:104069886:G:A	1.37017e-05	-1.07666e-10	-0.43909
104069915	chr14:104069915:C:G	2.30271e-06	-1.21898	-1.00354
104069953	chr14:104069953:G:C	6.07012e-06	-1.07666e-10	-1.25323
104070242	chr14:104070242:A:G	1.09011e-05	-1.07666e-10	-0.667749
104070708	chr14:104070708:T:G	6.39245e-06	-1.07666e-10	-1.20149
104071336	chr14:104071336:T:C	1.43845e-05	-1.52203	1.13157
104071343	chr14:104071343:C:T	9.66195e-06	-0.485661	-0.302754
104071902	chr14:104071902:TA:T	4.85199e-06	-1.54495	0.0677283
104072086	chr14:104072086:G:A	5.61007e-06	-1.07666e-10	-1.33205
104072336	chr14:104072336:T:C	5.44692e-06	-1.07666e-10	-1.36156
104072554	chr14:104072554:G:A	2.72504e-06	-1.03216	-1.02196
104072747	chr14:104072747:A:T	2.3486e-06	-1.04148	-1.16131
104073137	chr14:104073137:A:G	1.41724e-05	-1.54684	1.14153
104073151	chr14:104073151:C:T	6.17797e-06	-1.07666e-10	-1.23562
104073250	chr14:104073250:G:A	1.30674e-05	-1.54588	1.05939
104073404	chr14:104073404:A:G	3.17999e-05	-1.07666e-10	0.402853
104073432	chr14:104073432:G:A	5.46048e-06	-1.07666e-10	-1.35907
104073486	chr14:104073486:G:A	3.97077e-06	-0.688436	-0.989213
104073687	chr14:104073687:G:A	5.47497e-06	-1.07666e-10	-1.35642
104073748	chr14:104073748:C:A	4.77907e-06	-0.875255	-0.617109
104073814	chr14:104073814:C:T	2.15826e-05	0.0152777	-3.65436e-10
104073931	chr14:104073931:G:A	5.73227e-06	-1.07666e-10	-1.3105
104074323	chr14:104074323:G:A	3.3563e-06	-1.55084	-0.294929
104074518	chr14:104074518:T:C	1.36419e-05	-1.54499	1.10152
104074939	chr14:104074939:G:GT	8.98587e-06	-1.07666e-10	-0.860957
104075052	chr14:104075052:G:A	2.65962e-06	-0.936321	-1.14211
104075426	chr14:104075426:A:G	0.000113448	-0.975748	2.65048
104075705	chr14:104075705:C:T	7.41912e-06	-1.07666e-10	-1.05255
104075712	chr14:104075712:T:G	1.69806e-05	-0.224538	-3.65436e-10
104076639	chr14:104076639:G:T	5.42027e-06	-1.07666e-10	-1.36646
104076931	chr14:104076931:C:T	1.15292e-05	-1.07666e-10	-0.611723
104077057	chr14:104077057:A:G	3.69242e-06	-0.710967	-1.03936
104077159	chr14:104077159:G:C	6.62742e-06	-1.07666e-10	-1.16539
104077564	chr14:104077564:C:T	2.42037e-06	-0.949823	-1.22287
104078561	chr14:104078561:G:C	1.0593e-05	-1.07666e-10	-0.696419
104078942	chr14:104078942:T:G	6.89308e-06	-1.07666e-10	-1.12609
104078947	chr14:104078947:C:T	4.52318e-06	-1.5474	-3.65436e-10
104078948	chr14:104078948:G:A	6.56721e-06	-0.698897	-0.475625
104078995	chr14:104078995:T:C	9.44528e-06	-0.811096	-3.65436e-10
104079065	chr14:104079065:A:G	9.583e-06	-0.79662	-3.65436e-10
104079164	chr14:104079164:C:CAG	2.26105e-06	-1.43633	-0.804453
104079263	chr14:104079263:A:G	7.88215e-06	-1.07666e-10	-0.99201
104079293	chr14:104079293:C:T	5.6629e-06	-1.07666e-10	-1.32267
104079634	chr14:104079634:A:G	6.47301e-06	-1.18897	-3.65436e-10
104079927	chr14:104079927:C:T	9.1062e-06	-1.07666e-10	-0.847655
104080085	chr14:104080085:A:C	6.73978e-06	-1.07666e-10	-1.14858
104080556	chr14:104080556:A:G	4.00097e-06	-1.4895	-0.180572
104080997	chr14:104080997:G:A	0.00193215	-1.07666e-10	4.50978
104081057	chr14:104081057:C:G	9.99086e-06	-1.07666e-10	-0.75494
104081311	chr14:104081311:A:G	1.02804e-05	-0.835338	0.108965
104081497	chr14:104081497:G:A	8.83725e-06	-1.07666e-10	-0.877634
104081567	chr14:104081567:C:T	7.0132e-06	-1.10882	-3.65436e-10
104081679	chr14:104081679:G:A	0.00182322	-1.07666e-10	4.45175
104082228	chr14:104082228:G:A	8.96653e-06	-1.07666e-10	-0.863111
104082267	chr14:104082267:A:G	0.000115578	-0.457577	2.15091
104082344	chr14:104082344:A:G	0.000122553	-0.408559	2.16049
104082440	chr14:104082440:C:T	5.9431e-06	-1.07666e-10	-1.27438
104082456	chr14:104082456:C:T	8.51674e-06	-1.07666e-10	-0.914577
104082545	chr14:104082545:C:T	8.98936e-06	-1.07666e-10	-0.860569
104083475	chr14:104083475:C:T	5.43241e-06	-1.07666e-10	-1.36423
104083603	chr14:104083603:C:G	5.40581e-06	-1.07666e-10	-1.36914
104084131	chr14:104084131:C:T	5.76336e-06	-0.759223	-0.545867
104084351	chr14:104084351:C:T	5.15567e-06	-1.41651	-3.65436e-10
104084490	chr14:104084490:G:A	0.00171582	-1.07666e-10	4.39104
104084577	chr14:104084577:G:A	7.3316e-06	-1.07666e-10	-1.06442
104084651	chr14:104084651:A:T	8.19283e-05	-1.378	2.72724
104084788	chr14:104084788:G:A	8.62607e-06	-1.07666e-10	-0.901821
104085818	chr14:104085818:C:T	5.56218e-06	-1.07666e-10	-1.34062
104085983	chr14:104085983:G:A	5.40909e-06	-1.07666e-10	-1.36853
104086045	chr14:104086045:A:G	0.000655341	-0.58657	4.01512
104086859	chr14:104086859:A:G	1.25683e-06	-1.52539	-1.30263
104086983	chr14:104086983:C:T	5.48272e-06	-1.07666e-10	-1.35501
104087184	chr14:104087184:A:G	6.45766e-05	-1.35831	2.46955
104087225	chr14:104087225:TCTC:T	4.84239e-06	-1.4792	-3.65436e-10
104087229	chr14:104087229:C:T	1.16473e-06	-1.54234	-1.36178
104087273	chr14:104087273:G:A	7.11737e-06	-1.07666e-10	-1.09407
104087320	chr14:104087320:T:C	0.000254424	-1.07666e-10	2.48239
104087707	chr14:104087707:G:A	6.4027e-06	-0.596788	-0.603103
104087797	chr14:104087797:C:T	5.82199e-06	-1.07666e-10	-1.29497
104087805	chr14:104087805:C:T	5.68326e-06	-1.07666e-10	-1.31908
104087960	chr14:104087960:T:C	5.48267e-06	-1.35502	-3.65436e-10
104088502	chr14:104088502:G:A	9.69261e-06	-1.07666e-10	-0.785247
104088584	chr14:104088584:C:T	4.90697e-05	-1.36614	2.20277
104088643	chr14:104088643:G:A	0.00140752	-1.07666e-10	4.19297
104088788	chr14:104088788:A:G	1.09418e-05	-1.07666e-10	-0.664023
104088856	chr14:104088856:G:A	4.88027e-06	-1.47141	-3.65436e-10
104088975	chr14:104088975:T:C	5.3857e-06	-1.07666e-10	-1.37286
104089116	chr14:104089116:G:T	1.44652e-05	-0.407316	0.0224481
104089169	chr14:104089169:C:T	5.40505e-06	-1.07666e-10	-1.36928
104089423	chr14:104089423:G:A	5.81847e-06	-1.07666e-10	-1.29557
104089571	chr14:104089571:C:T	4.82773e-06	-1.48223	-3.65436e-10
104089640	chr14:104089640:G:A	4.55934e-06	-1.53943	-3.65436e-10
104090519	chr14:104090519:G:T	6.96104e-06	-1.07666e-10	-1.11628
104090553	chr14:104090553:C:T	9.00007e-06	-1.07666e-10	-0.859378
104090567	chr14:104090567:C:T	5.29422e-06	-1.39	-3.65436e-10
104090695	chr14:104090695:C:T	2.16069e-06	-1.50048	-0.785706
104090935	chr14:104090935:G:C	5.03213e-06	-1.44077	-3.65436e-10
104090970	chr14:104090970:A:C	3.85863e-05	-1.07666e-10	0.596288
104091105	chr14:104091105:A:G	5.08139e-06	-1.43103	-3.65436e-10
104091388	chr14:104091388:G:C	4.88017e-06	-1.47143	-3.65436e-10
104091574	chr14:104091574:C:T	9.94385e-06	-1.07666e-10	-0.759656
104091603	chr14:104091603:T:C	5.93582e-06	-1.07666e-10	-1.27561
104091982	chr14:104091982:T:C	0.000681693	-0.325152	3.79312
104092390	chr14:104092390:C:T	5.11798e-06	-1.42385	-3.65436e-10
104092451	chr14:104092451:C:T	5.18517e-06	-1.41081	-3.65436e-10
104093012	chr14:104093012:C:T	2.79554e-06	-1.49111	-0.53748
104093169	chr14:104093169:C:T	0.000360879	-0.692422	3.52435
104093286	chr14:104093286:T:C	1.72298e-05	-0.438322	0.228354
104093311	chr14:104093311:C:T	5.02842e-06	-1.4415	-3.65436e-10
104093328	chr14:104093328:C:T	6.59355e-06	-1.07666e-10	-1.17052
104093496	chr14:104093496:C:A	4.98077e-06	-1.45103	-3.65436e-10
104093515	chr14:104093515:T:C	0.000451182	-0.612168	3.66743
104093582	chr14:104093582:T:C	0.000250458	-0.472885	2.93957
104094252	chr14:104094252:G:A	1.83153e-05	-1.07666e-10	-0.148873
104094533	chr14:104094533:G:A	1.44699e-05	-1.07666e-10	-0.384537
104094675	chr14:104094675:A:G	5.06016e-06	-0.74391	-0.691301
104095260	chr14:104095260:T:C	5.12085e-06	-1.42329	-3.65436e-10
104095551	chr14:104095551:C:T	5.45675e-06	-1.07666e-10	-1.35976
104095723	chr14:104095723:G:A	1.42647e-06	-1.32869	-1.37272
104096244	chr14:104096244:G:A	7.02824e-06	-1.07666e-10	-1.10667
104096475	chr14:104096475:A:G	5.59271e-05	1.295	-0.327559
104096549	chr14:104096549:G:C	5.38418e-06	-1.07666e-10	-1.37315
104096681	chr14:104096681:A:G	1.4541e-05	-0.332097	-0.0475429
104097020	chr14:104097020:C:T	5.40374e-06	-1.07666e-10	-1.36952
104097322	chr14:104097322:G:A	8.68398e-06	-1.07666e-10	-0.89513
104097345	chr14:104097345:G:C	0.000269553	0.54148	1.99867
104097421	chr14:104097421:C:T	5.44727e-06	-1.07666e-10	-1.3615
104097595	chr14:104097595:G:T	0.000129215	-1.07666e-10	1.80487
104098166	chr14:104098166:G:A	5.44008e-06	-1.36282	-3.65436e-10
104098753	chr14:104098753:G:A	5.22162e-06	-1.4038	-3.65436e-10
104099385	chr14:104099385:GC:G	6.42035e-06	-1.07666e-10	-1.19714
104099414	chr14:104099414:G:T	6.31179e-06	-1.07666e-10	-1.21419
104099442	chr14:104099442:G:T	0.000209487	-1.07666e-10	2.28805
104099585	chr14:104099585:G:T	1.95737e-06	-1.12219	-1.26282
104099652	chr14:104099652:T:C	0.000138349	0.102026	1.77114
104099782	chr14:104099782:C:T	0.000176743	0.274075	1.84401
104099834	chr14:104099834:G:A	6.12735e-06	-1.07666e-10	-1.24385
104099946	chr14:104099946:C:T	2.07647e-06	-1.07916	-1.24678
104100251	chr14:104100251:G:T	5.44243e-06	-1.07666e-10	-1.36239
104100433	chr14:104100433:A:G	0.000280801	-1.07666e-10	2.58103
104100575	chr14:104100575:C:T	2.24732e-06	-0.915572	-1.3313
104100792	chr14:104100792:T:C	1.10645e-05	-0.652869	-3.65436e-10
104100879	chr14:104100879:C:T	1.18371e-06	-1.55056	-1.3374
104101188	chr14:104101188:C:T	2.65375e-06	-1.17779	-0.902841
104101239	chr14:104101239:C:T	2.62298e-06	-1.19291	-0.899385
104101385	chr14:104101385:C:T	0.000172457	-0.224525	2.31806
104101482	chr14:104101482:G:T	6.18568e-06	-1.07666e-10	-1.23437
104101589	chr14:104101589:G:A	2.74504e-06	-1.19687	-0.849948
104101595	chr14:104101595:A:G	2.79652e-06	-1.20636	-0.821878
104101756	chr14:104101756:ACCTC:A	5.41396e-06	-1.07666e-10	-1.36763
104102135	chr14:104102135:T:C	2.60472e-06	-1.17241	-0.926877
104102376	chr14:104102376:C:T	7.65824e-06	-1.02083	-3.65436e-10
104102788	chr14:104102788:G:C	1.2533e-06	-1.52136	-1.30947
104103129	chr14:104103129:T:C	6.31075e-06	-1.07666e-10	-1.21436
104103182	chr14:104103182:C:T	5.38327e-06	-1.07666e-10	-1.37331
104103242	chr14:104103242:C:CG	5.38302e-06	-1.07666e-10	-1.37336
104103464	chr14:104103464:C:G	7.27181e-05	-0.158269	1.38825
104103541	chr14:104103541:A:G	5.86677e-06	-1.07666e-10	-1.28731
104103591	chr14:104103591:C:T	6.67874e-06	-1.07666e-10	-1.15768
104103751	chr14:104103751:C:T	7.24633e-06	-1.07666e-10	-1.07611
104103779	chr14:104103779:C:G	0.00021366	0.732656	1.57512
104104075	chr14:104104075:C:A	3.07794e-06	-1.10862	-0.82373
104104292	chr14:104104292:A:C	5.64169e-06	-1.07666e-10	-1.32643
104104476	chr14:104104476:C:A	6.31513e-06	-1.07666e-10	-1.21366
104104567	chr14:104104567:T:C	5.55566e-06	-1.07666e-10	-1.34179
104105102	chr14:104105102:C:T	1.97106e-06	-1.13701	-1.24103
104105457	chr14:104105457:G:C	0.000144156	-1.07666e-10	1.91428
104105483	chr14:104105483:C:G	1.71796e-06	-1.1485	-1.36697
104106330	chr14:104106330:G:A	7.31529e-05	0.538286	0.697656
104106352	chr14:104106352:C:T	2.75019e-06	-1.15665	-0.888296
104106932	chr14:104106932:C:T	9.70095e-06	-1.07666e-10	-0.784387
104107353	chr14:104107353:A:G	5.50841e-06	-1.07666e-10	-1.35034
104108016	chr14:104108016:C:T	1.54331e-05	-1.07666e-10	-0.320094
104108552	chr14:104108552:G:A	4.91225e-06	-1.46488	-3.65436e-10
104108873	chr14:104108873:C:T	0.000158344	0.406624	1.60154
104108989	chr14:104108989:C:A	2.62427e-06	-1.11962	-0.97219
104109129	chr14:104109129:C:T	5.50511e-06	-1.07666e-10	-1.35093
104109194	chr14:104109194:C:G	1.92554e-05	1.09083	-1.18965
104109532	chr14:104109532:G:A	1.07941e-05	-0.0814902	-0.596116
104109597	chr14:104109597:CAT:C	7.7583e-05	-1.07666e-10	1.29474
104109601	chr14:104109601:T:C	7.08073e-06	-1.07666e-10	-1.09923
104109897	chr14:104109897:A:G	2.86768e-05	0.299477	-3.65436e-10
104110326	chr14:104110326:C:T	1.69507e-05	-0.226299	-3.65436e-10
104110479	chr14:104110479:A:G	3.27681e-05	0.495444	-0.0625985
104110794	chr14:104110794:G:A	3.7958e-05	0.57808	0.00179009
104111288	chr14:104111288:C:T	6.1095e-06	-1.24677	-3.65436e-10
104111480	chr14:104111480:C:T	6.00266e-06	-1.07666e-10	-1.26441
104111489	chr14:104111489:C:T	6.00266e-06	-1.07666e-10	-1.26441
104112144	chr14:104112144:C:T	6.83735e-06	-1.07666e-10	-1.13421
104112345	chr14:104112345:A:T	6.6112e-06	-1.16784	-3.65436e-10
104112810	chr14:104112810:T:G	5.58262e-06	-1.07666e-10	-1.33695
104112877	chr14:104112877:A:G	5.62368e-06	-1.07666e-10	-1.32962
104112907	chr14:104112907:A:C	6.07767e-06	-1.07666e-10	-1.25199
104112951	chr14:104112951:C:A	1.21194e-05	-1.07666e-10	-0.561807
104113818	chr14:104113818:C:T	5.74071e-06	-1.30903	-3.65436e-10
104114057	chr14:104114057:C:T	5.37002e-05	1.79936	-0.872552
104114852	chr14:104114852:C:T	4.47559e-06	-1.42201	-0.135967
104115323	chr14:104115323:G:C	8.76049e-05	-1.07666e-10	1.41623
104115423	chr14:104115423:A:G	2.49081e-05	0.16246	-0.00387756
104115587	chr14:104115587:G:T	3.80229e-06	-0.607249	-1.11376
104115613	chr14:104115613:C:T	4.5977e-06	-1.53106	-3.65436e-10
104116049	chr14:104116049:C:T	2.28287e-06	-1.41237	-0.818801
104116442	chr14:104116442:G:A	2.10655e-05	-1.07666e-10	-0.00897332
104116662	chr14:104116662:G:C	6.12923e-06	-1.24354	-3.65436e-10
104117975	chr14:104117975:C:T	5.72928e-06	-1.31102	-3.65436e-10
104118555	chr14:104118555:A:G	1.76529e-06	-1.19507	-1.29322
104118655	chr14:104118655:T:C	1.17272e-05	-1.07666e-10	-0.594698
104118658	chr14:104118658:T:C	1.28361e-06	-1.43499	-1.37194
104118710	chr14:104118710:T:G	9.47305e-06	-1.07666e-10	-0.808159
104118844	chr14:104118844:C:T	1.18513e-05	-1.07666e-10	-0.584171
104118849	chr14:104118849:TGA:T	0.000472162	0.313029	2.78768
104118926	chr14:104118926:C:T	6.45241e-05	2.00513	-0.894706
104118950	chr14:104118950:C:A	4.62396e-06	-1.52536	-3.65436e-10
104119258	chr14:104119258:G:A	2.18849e-05	-1.07666e-10	0.0291887
104119602	chr14:104119602:C:T	2.80623e-05	-1.07666e-10	0.277816
104120056	chr14:104120056:A:C	3.48465e-06	-0.634083	-1.17416
104120199	chr14:104120199:C:T	5.5443e-06	-1.07666e-10	-1.34384
104120589	chr14:104120589:G:A	5.43347e-06	-1.07666e-10	-1.36403
104120914	chr14:104120914:A:C	6.12768e-06	-1.07666e-10	-1.24379
104121011	chr14:104121011:G:A	0.000296937	2.07279	0.564118
104121107	chr14:104121107:T:C	4.50643e-06	-1.5511	-3.65436e-10
104121304	chr14:104121304:C:T	5.99455e-06	-1.07666e-10	-1.26576
104121496	chr14:104121496:A:G	7.24833e-06	-1.07666e-10	-1.07584
104121533	chr14:104121533:G:A	4.51171e-06	-1.54994	-3.65436e-10
104121575	chr14:104121575:G:C	8.68316e-06	-0.895225	-3.65436e-10
104121601	chr14:104121601:C:T	2.4342e-05	-1.07666e-10	0.135592
104121719	chr14:104121719:A:G	4.73891e-06	-0.425217	-1.07559
104122536	chr14:104122536:T:C	7.36036e-06	-1.07666e-10	-1.0605
104122946	chr14:104122946:G:A	4.50817e-06	-1.55072	-3.65436e-10
104123503	chr14:104123503:T:C	5.00051e-06	-0.736575	-0.710496
104123595	chr14:104123595:C:T	3.46903e-06	-0.885916	-0.926821
104124246	chr14:104124246:T:C	6.69233e-06	-1.07666e-10	-1.15565
104124687	chr14:104124687:G:C	2.63371e-05	0.214367	-3.65436e-10
104124939	chr14:104124939:T:C	1.61185e-06	-1.2152	-1.36403
104125116	chr14:104125116:A:G	4.50917e-06	-1.5505	-3.65436e-10
104125355	chr14:104125355:G:A	5.36961e-06	-1.37585	-3.65436e-10
104126399	chr14:104126399:A:G	6.55794e-06	-1.07666e-10	-1.17593
104126478	chr14:104126478:A:C	1.92828e-05	-1.07666e-10	-0.0973951
104126681	chr14:104126681:A:C	6.52455e-05	-1.07666e-10	1.12155
104126919	chr14:104126919:C:T	0.000288127	2.04426	0.562526
104127143	chr14:104127143:C:T	1.78894e-05	-1.07666e-10	-0.172404
104127187	chr14:104127187:G:A	8.00059e-06	-0.977095	-3.65436e-10
104127717	chr14:104127717:G:A	2.82677e-05	-1.07666e-10	0.285109
104127750	chr14:104127750:G:A	5.9189e-06	-1.07666e-10	-1.27846
104127760	chr14:104127760:C:T	2.4919e-05	-1.07666e-10	0.15902
104127788	chr14:104127788:C:T	5.52722e-06	-1.07666e-10	-1.34693
104128179	chr14:104128179:C:T	1.96923e-05	-1.07666e-10	-0.0763839
104128445	chr14:104128445:T:TA	5.57294e-06	-0.303449	-1.03524
104128736	chr14:104128736:C:G	2.43699e-06	-0.79512	-1.37073
104129683	chr14:104129683:G:T	7.87697e-06	-0.992667	-3.65436e-10
104130199	chr14:104130199:TTTTA:T	7.20113e-06	-0.382524	-0.699848
104130864	chr14:104130864:A:G	1.24419e-05	-1.07666e-10	-0.535538
104131287	chr14:104131287:C:T	9.07918e-06	-0.850626	-3.65436e-10
104131553	chr14:104131553:C:T	1.92472e-05	-1.07666e-10	-0.0992437
104131684	chr14:104131684:G:A	5.49872e-06	-1.3521	-3.65436e-10
104131961	chr14:104131961:G:T	5.32022e-06	-1.38509	-3.65436e-10
104132216	chr14:104132216:C:T	0.000151566	1.66115	0.303256
104132359	chr14:104132359:T:C	1.81637e-05	-1.07666e-10	-0.157186
104132612	chr14:104132612:G:A	3.37662e-06	-0.532036	-1.3077
104132656	chr14:104132656:T:G	5.83231e-06	-1.07666e-10	-1.2932
104132799	chr14:104132799:C:T	7.44528e-06	-1.04903	-3.65436e-10
104132896	chr14:104132896:C:T	1.08984e-05	-1.07666e-10	-0.667991
104134627	chr14:104134627:G:T	9.82359e-06	-1.07666e-10	-0.771824
104134831	chr14:104134831:A:G	4.96974e-06	-1.45324	-3.65436e-10
104134834	chr14:104134834:A:G	1.20614e-05	-0.5666	-3.65436e-10
104134838	chr14:104134838:C:T	1.36047e-05	-1.07666e-10	-0.446198
104135489	chr14:104135489:A:G	2.18902e-05	-1.07666e-10	0.0294294
104135643	chr14:104135643:C:T	6.97393e-06	-1.07666e-10	-1.11443
104135811	chr14:104135811:C:G	2.23094e-05	-1.07666e-10	0.0483999
104136073	chr14:104136073:C:T	1.65038e-05	-0.253017	-3.65436e-10
104136464	chr14:104136464:C:T	5.39421e-06	-1.07666e-10	-1.37128
104136854	chr14:104136854:T:C	2.19216e-05	-1.07666e-10	0.0308631
104136934	chr14:104136934:G:A	0.000128695	0.305501	1.49534
104137249	chr14:104137249:A:T	2.07002e-05	-1.07666e-10	-0.0264681
104137536	chr14:104137536:T:C	5.5826e-05	-1.07666e-10	0.96563
104137798	chr14:104137798:G:A	0.000202467	0.151785	2.10218
104137839	chr14:104137839:C:A	5.41487e-06	-1.07666e-10	-1.36746
104138326	chr14:104138326:A:G	2.45196e-06	-0.828388	-1.33134
104138366	chr14:104138366:C:G	1.34724e-05	-0.455969	-3.65436e-10
104139150	chr14:104139150:T:G	2.30872e-05	-1.07666e-10	0.0826692
104139471	chr14:104139471:T:C	5.57358e-06	-1.07666e-10	-1.33857
104139520	chr14:104139520:G:A	5.72692e-06	-1.07666e-10	-1.31143
104139870	chr14:104139870:G:C	1.10971e-05	-0.649925	-3.65436e-10
104140064	chr14:104140064:A:G	1.40492e-05	-1.07666e-10	-0.414042
104140446	chr14:104140446:C:G	4.72316e-05	-1.07666e-10	0.798453
104140510	chr14:104140510:A:G	4.24019e-05	-1.07666e-10	0.690583
104140513	chr14:104140513:T:C	4.28913e-05	-1.07666e-10	0.702058
104140677	chr14:104140677:T:G	0.000117486	0.966505	0.743202
104140696	chr14:104140696:G:A	1.00901e-05	-1.07666e-10	-0.745053
104140726	chr14:104140726:G:GT	4.24019e-05	-1.07666e-10	0.690583
104140829	chr14:104140829:A:G	4.01333e-05	-1.07666e-10	0.635595
104140901	chr14:104140901:CCTT:C	1.8629e-05	-1.07666e-10	-0.131889
104140944	chr14:104140944:G:A	5.48235e-06	-0.609142	-0.745936
104141013	chr14:104141013:C:T	4.03588e-05	-1.07666e-10	0.6412
104141079	chr14:104141079:G:A	4.03588e-05	-1.07666e-10	0.6412
104141095	chr14:104141095:C:T	4.03588e-05	-1.07666e-10	0.6412
104141281	chr14:104141281:A:G	9.35741e-06	-1.07666e-10	-0.820442
104141329	chr14:104141329:C:G	5.53213e-06	-1.07666e-10	-1.34604
104141731	chr14:104141731:A:G	0.000114815	1.74372	-0.0570117
104141774	chr14:104141774:T:C	4.83714e-05	-1.07666e-10	0.822297
104142770	chr14:104142770:C:G	6.73105e-06	-0.540945	-0.608935
104142937	chr14:104142937:C:T	1.11031e-05	-1.07666e-10	-0.649387
104143076	chr14:104143076:T:C	1.18906e-05	0.252071	-0.832932
104143371	chr14:104143371:T:C	5.34006e-05	-1.41413	2.33534
104143397	chr14:104143397:T:C	1.1933e-05	-1.07666e-10	-0.577305
104143477	chr14:104143477:G:A	1.16671e-05	-1.07666e-10	-0.599835
104143801	chr14:104143801:G:A	2.4359e-06	-0.928024	-1.23827
104143879	chr14:104143879:G:A	1.20259e-05	-1.07666e-10	-0.569549
104144126	chr14:104144126:A:G	0.000124569	1.89584	-0.127594
104144515	chr14:104144515:G:A	5.99449e-06	-1.07666e-10	-1.26577
104144600	chr14:104144600:A:G	1.23451e-05	-1.07666e-10	-0.543354
104144989	chr14:104144989:C:T	2.71016e-06	-1.12768	-0.931919
104145233	chr14:104145233:A:G	6.04764e-06	-1.07666e-10	-1.25694
104145695	chr14:104145695:G:C	1.54383e-05	-1.07666e-10	-0.31976
104145827	chr14:104145827:G:A	5.80063e-06	-1.07666e-10	-1.29864
104145939	chr14:104145939:C:T	6.70048e-06	0.197887	-1.35232
104146026	chr14:104146026:A:G	0.00016366	1.78663	0.254552
104146376	chr14:104146376:G:A	1.82933e-05	-1.07666e-10	-0.150073
104146610	chr14:104146610:C:A	5.41279e-06	-1.36785	-3.65436e-10
104147014	chr14:104147014:C:T	6.01839e-06	-1.07666e-10	-1.26179
104147326	chr14:104147326:G:A	6.05269e-06	-1.07666e-10	-1.25611
104147826	chr14:104147826:G:A	7.41884e-06	-0.951724	-0.100864
104147878	chr14:104147878:C:T	7.93365e-06	-1.07666e-10	-0.985497
104147952	chr14:104147952:C:T	5.58851e-06	-1.07666e-10	-1.3359
104148250	chr14:104148250:ACTCC:A	5.71596e-06	-1.07666e-10	-1.31335
104148489	chr14:104148489:T:C	5.31264e-06	-1.38652	-3.65436e-10
104148532	chr14:104148532:G:C	1.14733e-05	-1.07666e-10	-0.616587
104148916	chr14:104148916:T:A	1.5328e-06	-1.42177	-1.20774
104149096	chr14:104149096:C:T	5.40716e-06	-1.36889	-3.65436e-10
104149492	chr14:104149492:C:T	1.01207e-05	-1.07666e-10	-0.742023
104149889	chr14:104149889:A:G	0.00010667	-1.1348	2.74792
104150501	chr14:104150501:C:T	5.42818e-06	-1.36501	-3.65436e-10
104150569	chr14:104150569:G:A	4.50664e-06	-1.55106	-3.65436e-10
104150570	chr14:104150570:C:A	4.50694e-06	-1.55099	-3.65436e-10
104150572	chr14:104150572:A:G	1.90076e-05	-1.07666e-10	-0.111772
104150717	chr14:104150717:C:T	5.19188e-06	-1.40951	-3.65436e-10
104150931	chr14:104150931:T:G	6.3854e-06	-1.07666e-10	-1.2026
104151477	chr14:104151477:TC:T	5.48349e-06	-1.07666e-10	-1.35487
104151650	chr14:104151650:T:C	5.40724e-06	-1.07666e-10	-1.36887
104152405	chr14:104152405:C:G	5.43874e-06	-1.36306	-3.65436e-10
104152782	chr14:104152782:G:C	2.30202e-06	-1.39128	-0.831545
104153262	chr14:104153262:T:C	6.13501e-06	-1.07666e-10	-1.2426
104153391	chr14:104153391:AC:A	3.32896e-06	-0.524348	-1.3296
104153734	chr14:104153734:T:C	5.84876e-06	-1.07666e-10	-1.29038
104153740	chr14:104153740:G:A	9.9504e-05	2.9002	-1.35661
104153865	chr14:104153865:G:T	5.95499e-06	-1.07666e-10	-1.27238
104154197	chr14:104154197:C:T	1.80506e-05	-1.07666e-10	-0.163434
104154234	chr14:104154234:C:T	3.31141e-05	-1.07666e-10	0.443349
104154316	chr14:104154316:A:G	5.57164e-06	-1.07666e-10	-1.33892
104154369	chr14:104154369:C:T	1.67067e-06	-1.50063	-1.04276
104154602	chr14:104154602:G:C	1.87859e-05	-1.37829	1.25479
104154640	chr14:104154640:C:G	1.42979e-05	-1.07666e-10	-0.396496
104155046	chr14:104155046:C:T	0.000123096	1.658	0.0983541
104155344	chr14:104155344:C:T	5.65843e-06	-1.07666e-10	-1.32346
104155421	chr14:104155421:G:A	1.06566e-05	-1.07666e-10	-0.690431
104156239	chr14:104156239:A:G	5.58359e-06	-1.07666e-10	-1.33678
104156364	chr14:104156364:C:G	2.54343e-05	-1.53974	1.71922
104156443	chr14:104156443:T:G	5.3842e-06	-1.07666e-10	-1.37314
104156444	chr14:104156444:T:C	0.000862012	3.2613	0.441361
104156783	chr14:104156783:C:T	3.15655e-06	-0.710584	-1.19655
104157247	chr14:104157247:A:G	8.42277e-06	-1.07666e-10	-0.925671
104157604	chr14:104157604:C:T	5.3994e-06	-1.07666e-10	-1.37032
104157895	chr14:104157895:G:A	5.38742e-06	-1.07666e-10	-1.37254
104157979	chr14:104157979:G:A	4.61797e-06	-1.52665	-3.65436e-10
104158005	chr14:104158005:C:T	8.19013e-06	0.376038	-1.32972
104158283	chr14:104158283:C:T	5.83297e-06	0.0795261	-1.37261
104158352	chr14:104158352:G:A	0.0012532	4.72056	-0.643708
104158465	chr14:104158465:G:A	5.22883e-06	-0.0308479	-1.37158
104158497	chr14:104158497:C:T	5.87663e-06	0.0864241	-1.37205
104158577	chr14:104158577:G:C	2.3231e-05	0.622909	-0.534033
104158689	chr14:104158689:G:A	4.58099e-06	-1.53469	-3.65436e-10
104158995	chr14:104158995:C:T	0.00487721	5.62346	-0.187743
104159232	chr14:104159232:G:A	5.68558e-06	-1.07666e-10	-1.31868
104159305	chr14:104159305:C:T	5.91278e-06	-1.07666e-10	-1.27949
104159333	chr14:104159333:G:A	0.000111459	2.25875	-0.601701
104159868	chr14:104159868:CAG:C	2.99069e-05	1.69666	-1.35519
104159974	chr14:104159974:C:T	7.541e-06	0.0855263	-1.12178
104160156	chr14:104160156:T:C	0.000803737	1.76042	1.87224
104160280	chr14:104160280:C:T	5.39697e-06	-1.07666e-10	-1.37077
104160393	chr14:104160393:G:C	1.74773e-05	0.337475	-0.533181
104160399	chr14:104160399:A:G	0.000188328	-1.07666e-10	2.18157
104160474	chr14:104160474:G:C	2.98151e-05	1.64644	-1.30803
104160590	chr14:104160590:G:A	6.67598e-06	-1.07666e-10	-1.1581
104160660	chr14:104160660:G:A	3.35113e-06	-1.47321	-0.374099
104160698	chr14:104160698:C:T	5.39971e-06	-1.07666e-10	-1.37027
104160729	chr14:104160729:C:T	2.65795e-06	-1.53483	-0.54422
104161022	chr14:104161022:A:G	1.88978e-06	-1.04679	-1.37336
104161055	chr14:104161055:A:G	4.64723e-06	-1.47011	-0.0502306
104161066	chr14:104161066:A:G	5.38469e-06	-1.07666e-10	-1.37305
104161176	chr14:104161176:C:T	6.07396e-06	-1.07666e-10	-1.2526
104161359	chr14:104161359:G:C	5.55327e-06	-1.07666e-10	-1.34222
104161725	chr14:104161725:C:T	6.60109e-05	2.16306	-1.02985
104161801	chr14:104161801:C:T	0.00013665	1.89197	-0.0311609
104161802	chr14:104161802:C:T	5.42541e-06	-1.07666e-10	-1.36552
104161875	chr14:104161875:A:T	1.41364e-06	-1.38705	-1.32339
104162009	chr14:104162009:T:G	6.54602e-06	-1.42371	0.24596
104162019	chr14:104162019:A:G	6.6943e-06	-1.42456	0.269211
104162069	chr14:104162069:T:C	5.62726e-06	-1.40871	0.0797261
104162114	chr14:104162114:T:C	7.10611e-06	-1.40948	0.313822
104162116	chr14:104162116:G:A	9.92861e-05	1.76829	-0.226898
104162190	chr14:104162190:G:A	5.49258e-06	-1.07666e-10	-1.35321
104162203	chr14:104162203:A:G	6.79603e-06	-1.42399	0.283718
104162966	chr14:104162966:A:G	7.64782e-06	-1.42698	0.404793
104163055	chr14:104163055:A:G	6.90546e-06	-1.43969	0.315395
104163365	chr14:104163365:C:T	6.32443e-06	-1.07666e-10	-1.21219
104163512	chr14:104163512:G:A	9.26531e-06	-1.07666e-10	-0.830333
104163662	chr14:104163662:A:G	1.76599e-06	-1.16559	-1.32231
104163798	chr14:104163798:C:T	5.40292e-06	-1.07666e-10	-1.36967
104163839	chr14:104163839:C:T	2.46651e-06	-1.48107	-0.672734
104163977	chr14:104163977:T:C	1.99141e-06	-0.999129	-1.36864
104163991	chr14:104163991:A:G	1.9452e-06	-1.10106	-1.29018
104164072	chr14:104164072:G:A	2.88845e-06	-1.53288	-0.463012
104164129	chr14:104164129:C:T	5.39213e-06	-1.07666e-10	-1.37167
104164169	chr14:104164169:C:T	2.43322e-06	-1.52259	-0.644801
104164242	chr14:104164242:C:T	1.69495e-06	-1.15671	-1.37225
104164243	chr14:104164243:G:A	8.05032e-06	-1.07666e-10	-0.970899
104164358	chr14:104164358:T:C	6.10269e-06	-1.24788	-3.65436e-10
104164374	chr14:104164374:G:A	1.57247e-06	-1.23088	-1.37309
104164379	chr14:104164379:C:T	4.96084e-06	-1.45503	-3.65436e-10
104164413	chr14:104164413:C:T	4.67919e-06	-1.51349	-3.65436e-10
104164464	chr14:104164464:G:A	1.50254e-05	0.622228	-0.969096
104164701	chr14:104164701:GTGTA:G	3.29516e-06	-0.491899	-1.37226
104164706	chr14:104164706:TGTGTGTGA:T	6.34009e-06	-1.20972	-3.65436e-10
104164735	chr14:104164735:G:C	7.76002e-06	-1.07666e-10	-1.00763
104164742	chr14:104164742:C:T	5.43212e-06	-1.07666e-10	-1.36428
104164811	chr14:104164811:G:A	2.79163e-06	-1.54564	-0.484344
104164833	chr14:104164833:GTC:G	7.78118e-06	-1.07666e-10	-1.0049
104165004	chr14:104165004:C:T	4.50961e-06	-1.5504	-3.65436e-10
104165031	chr14:104165031:G:T	7.90001e-06	-1.07666e-10	-0.989746
104165200	chr14:104165200:T:C	1.52115e-05	-0.334561	-3.65436e-10
104165221	chr14:104165221:TTC:T	5.52383e-06	-1.07666e-10	-1.34754
104165850	chr14:104165850:T:C	2.15903e-06	-1.53917	-0.747781
104165920	chr14:104165920:A:G	6.17932e-06	-1.07666e-10	-1.2354
104166141	chr14:104166141:C:T	8.60059e-06	-1.07666e-10	-0.90478
104166362	chr14:104166362:G:A	2.93796e-05	-1.30015	1.62384
104166446	chr14:104166446:A:G	6.1522e-06	-1.07666e-10	-1.2398
104166716	chr14:104166716:C:T	7.43486e-06	-1.07666e-10	-1.05043
104166799	chr14:104166799:G:A	1.22863e-05	-0.548127	-3.65436e-10
104166890	chr14:104166890:A:C	6.89604e-05	0.552478	0.624444
104167055	chr14:104167055:G:A	5.3972e-06	-1.07666e-10	-1.37073
104167210	chr14:104167210:G:C	4.25026e-05	0.635892	0.057062
104167287	chr14:104167287:T:G	4.78222e-05	0.709488	0.101391
104167326	chr14:104167326:G:A	5.63597e-05	0.698213	0.276931
104167391	chr14:104167391:C:T	6.51459e-05	0.843087	0.276931
104167501	chr14:104167501:G:A	6.78654e-06	-1.07666e-10	-1.14167
104167637	chr14:104167637:C:T	6.20167e-05	0.996863	0.0739312
104167658	chr14:104167658:T:C	6.28097e-05	0.806569	0.276931
104167731	chr14:104167731:T:C	2.43304e-05	1.35887	-1.22376
104167904	chr14:104167904:C:T	6.47726e-05	0.756935	0.357339
104168120	chr14:104168120:T:C	5.97339e-05	0.744032	0.289258
104168138	chr14:104168138:G:A	5.92364e-05	0.740278	0.284649
104168173	chr14:104168173:G:A	5.97367e-05	0.747032	0.286304
104168191	chr14:104168191:C:T	6.01506e-05	0.753937	0.286304
104168210	chr14:104168210:T:C	5.91102e-05	0.736614	0.28618
104168409	chr14:104168409:T:C	5.94596e-05	0.743242	0.285446
104168410	chr14:104168410:A:C	6.00408e-05	0.752109	0.286304
104168447	chr14:104168447:G:A	6.61675e-05	0.849275	0.286304
104168516	chr14:104168516:C:T	5.89539e-05	0.733842	0.286304
104168568	chr14:104168568:G:T	5.92694e-05	0.739178	0.286304
104168861	chr14:104168861:G:A	6.8355e-06	-0.363355	-0.771126
104168940	chr14:104168940:T:C	3.41022e-05	1.44221	-0.969457
104169171	chr14:104169171:G:C	5.68961e-06	-1.07666e-10	-1.31797
104169197	chr14:104169197:C:T	5.43363e-06	-1.07666e-10	-1.364
104169319	chr14:104169319:G:C	5.6443e-05	0.690318	0.286304
104169384	chr14:104169384:T:C	5.44321e-06	-1.07666e-10	-1.36224
104169638	chr14:104169638:A:G	5.54577e-06	-1.07666e-10	-1.34358
104169906	chr14:104169906:C:T	5.77601e-06	-1.07666e-10	-1.3029
104170247	chr14:104170247:G:A	1.50237e-06	-1.31698	-1.33259
104170471	chr14:104170471:T:C	3.81321e-05	0.380642	0.203803
104170685	chr14:104170685:C:T	6.44699e-06	-1.07666e-10	-1.193
104170708	chr14:104170708:C:T	4.87535e-05	-0.00313795	0.833304
104170764	chr14:104170764:G:C	3.76867e-05	0.371351	0.201346
104170990	chr14:104170990:T:G	0.0204103	4.47559	2.39159
104171342	chr14:104171342:C:T	1.24718e-06	-1.52652	-1.3092
104171424	chr14:104171424:T:TCTTCTCACG	1.79976e-05	-1.07666e-10	-0.166371
104172104	chr14:104172104:A:G	0.302674	5.89604	3.66776
104172106	chr14:104172106:C:A	4.00783e-05	0.430422	0.203803
104172403	chr14:104172403:T:C	4.11391e-05	0.450676	0.209673
104172451	chr14:104172451:A:G	3.89471e-05	0.401643	0.203951
104172589	chr14:104172589:G:A	7.80797e-06	-1.07666e-10	-1.00146
104172698	chr14:104172698:T:C	5.85405e-06	-1.07666e-10	-1.28948
104172943	chr14:104172943:G:A	1.16734e-05	-0.599296	-3.65436e-10
104172947	chr14:104172947:G:A	4.61773e-06	-1.52671	-3.65436e-10
104173014	chr14:104173014:C:T	5.47515e-06	-1.35639	-3.65436e-10
104173182	chr14:104173182:C:G	3.97684e-05	0.42266	0.203803
104173307	chr14:104173307:C:T	1.39493e-05	0.193532	-0.614715
104173318	chr14:104173318:C:T	6.2944e-06	-1.07666e-10	-1.21695
104173674	chr14:104173674:T:C	1.65429e-06	-1.36005	-1.19319
104173899	chr14:104173899:A:G	6.61248e-06	-1.07666e-10	-1.16765
104174485	chr14:104174485:G:T	4.98774e-05	0.327281	0.525677
104174564	chr14:104174564:G:C	7.93871e-06	-0.984859	-3.65436e-10
104174664	chr14:104174664:G:A	5.7083e-06	-1.07666e-10	-1.31469
104174984	chr14:104174984:C:T	2.95759e-05	-1.07666e-10	0.330351
104175275	chr14:104175275:T:C	4.92441e-06	-1.47176	0.00935377
104175442	chr14:104175442:C:A	7.55699e-06	-1.07666e-10	-1.03414
104175455	chr14:104175455:C:T	7.99814e-05	1.28965	0.0355335
104175598	chr14:104175598:A:G	3.97227e-05	-1.07666e-10	0.625313
104176085	chr14:104176085:A:G	1.58685e-06	-1.45822	-1.13663
104176107	chr14:104176107:G:A	1.19987e-05	-0.571816	-3.65436e-10
104176152	chr14:104176152:G:T	8.0541e-05	1.33216	-3.65436e-10
104176187	chr14:104176187:C:T	3.62276e-05	0.293417	0.239793
104176454	chr14:104176454:T:C	3.126e-05	-1.07666e-10	0.385729
104176520	chr14:104176520:G:C	5.39813e-06	-1.07666e-10	-1.37056
104176615	chr14:104176615:T:C	3.13225e-05	-1.07666e-10	0.387726
104176921	chr14:104176921:C:T	1.80052e-05	-1.07666e-10	-0.165952
104176948	chr14:104176948:C:T	7.20468e-06	-1.07666e-10	-1.08188
104177072	chr14:104177072:A:G	0.0366109	8.59493	-1.14344
104177123	chr14:104177123:G:A	7.31028e-06	-1.07666e-10	-1.06733
104177372	chr14:104177372:C:T	6.51861e-06	-1.07666e-10	-1.18195
104177420	chr14:104177420:C:T	2.66904e-05	-1.07666e-10	0.227692
104177522	chr14:104177522:A:G	0.00544301	5.41807	0.127409
104177573	chr14:104177573:C:T	9.01955e-06	-1.07666e-10	-0.857216
104177762	chr14:104177762:T:C	0.00371099	4.39539	0.767055
104177805	chr14:104177805:G:A	4.50642e-06	-1.55111	-3.65436e-10
104177810	chr14:104177810:C:T	4.77725e-06	-1.3283	-0.164447
104177875	chr14:104177875:A:G	1.76468e-05	-0.0615713	-0.124485
104177933	chr14:104177933:C:T	5.46268e-06	-1.07666e-10	-1.35867
104177991	chr14:104177991:T:C	6.03201e-06	-0.0010829	-1.25845
104178233	chr14:104178233:G:A	1.68723e-05	-1.07666e-10	-0.230939
104178863	chr14:104178863:G:A	7.65403e-06	-1.02138	-3.65436e-10
104178865	chr14:104178865:A:G	7.87814e-06	-1.07666e-10	-0.992519
104178918	chr14:104178918:C:T	5.99154e-06	-1.07666e-10	-1.26626
104179010	chr14:104179010:C:T	5.68524e-06	-1.07666e-10	-1.31874
104179019	chr14:104179019:T:C	2.26808e-06	-0.880045	-1.35763
104179534	chr14:104179534:C:T	1.76164e-06	-1.38091	-1.10945
104179654	chr14:104179654:C:T	5.66e-06	-1.07666e-10	-1.32319
104179825	chr14:104179825:C:T	2.71179e-05	0.243584	-3.65436e-10
104179855	chr14:104179855:G:A	5.38825e-06	-1.07666e-10	-1.37239
104180112	chr14:104180112:C:T	8.85277e-06	-0.87588	-3.65436e-10
104180300	chr14:104180300:TG:T	1.00581e-05	-1.54873	0.800492
104180380	chr14:104180380:C:T	4.18821e-05	-1.3	1.97824
104180434	chr14:104180434:T:C	1.13977e-05	-1.49348	0.870289
104180887	chr14:104180887:C:T	1.36619e-06	-1.48746	-1.25712
104181012	chr14:104181012:C:T	3.82396e-05	-1.07666e-10	0.587261
104181046	chr14:104181046:CA:C	4.24998e-06	-1.37197	-0.237723
104181269	chr14:104181269:G:A	0.000703675	-0.830245	4.32995
104181418	chr14:104181418:C:T	9.73829e-06	-1.07666e-10	-0.780545
104181437	chr14:104181437:G:T	7.95591e-06	-1.48408	0.501381
104181604	chr14:104181604:G:A	7.15275e-06	-1.07666e-10	-1.08911
104181676	chr14:104181676:C:T	1.36595e-05	-1.54106	1.09888
104182265	chr14:104182265:G:A	1.63576e-06	-1.23014	-1.33436
104182465	chr14:104182465:G:A	3.93684e-05	-1.07666e-10	0.616352
104182518	chr14:104182518:C:T	5.69841e-06	-1.07666e-10	-1.31642
104182844	chr14:104182844:T:C	0.00109464	-0.240554	4.18213
104183051	chr14:104183051:CCCTGCCTGGACCCCCGTCCTCCCTGTCTGGACCCCGGTCCT:C	7.11412e-06	-1.54379	0.449259
104183159	chr14:104183159:C:A	1.65663e-06	-1.37305	-1.17877
104183270	chr14:104183270:C:T	4.67156e-06	-1.51512	-3.65436e-10
104183555	chr14:104183555:C:T	1.45604e-05	-1.07666e-10	-0.378302
104183621	chr14:104183621:C:A	1.26467e-06	-1.45479	-1.36701
104183704	chr14:104183704:G:A	6.00514e-06	-1.55097	0.286974
104183746	chr14:104183746:C:T	1.03802e-05	-1.07666e-10	-0.716706
104183756	chr14:104183756:G:A	3.22393e-05	-1.07666e-10	0.416575
104184048	chr14:104184048:A:G	7.03653e-06	-1.07666e-10	-1.1055
104184157	chr14:104184157:G:A	1.83359e-06	-1.43261	-1.01772
104184476	chr14:104184476:AACAGTGGCAGCAATG:A	0.00160983	-0.310098	4.63737
104184590	chr14:104184590:T:A	4.64567e-06	-1.52067	-3.65436e-10
104184966	chr14:104184966:C:T	6.56189e-06	-1.17533	-3.65436e-10
104185060	chr14:104185060:G:A	1.23481e-06	-1.47255	-1.37315
104185179	chr14:104185179:G:A	5.82497e-06	-1.07666e-10	-1.29446
104186053	chr14:104186053:C:G	6.16983e-06	-1.07666e-10	-1.23694
104186187	chr14:104186187:G:A	6.11587e-06	-1.36417	0.118451
104186473	chr14:104186473:C:T	4.53475e-06	-1.54484	-3.65436e-10
104186530	chr14:104186530:C:T	1.27647e-05	0.672528	-1.18245
104186550	chr14:104186550:G:A	0.0132839	1.70726	4.73044
104186590	chr14:104186590:C:T	4.73002e-06	-1.50268	-3.65436e-10
104186728	chr14:104186728:G:C	2.40873e-06	-1.06686	-1.11065
104186783	chr14:104186783:G:A	4.07228e-05	-1.07666e-10	0.650177
104186785	chr14:104186785:T:C	6.96882e-06	-1.54722	0.432055
104186794	chr14:104186794:C:T	7.27391e-06	-1.53881	0.46649
104186891	chr14:104186891:A:G	6.65234e-06	-1.53219	0.370549
104186931	chr14:104186931:A:G	1.30734e-06	-1.53054	-1.25807
104187160	chr14:104187160:G:A	5.42307e-06	-1.07666e-10	-1.36595
104187356	chr14:104187356:G:A	5.53435e-06	-1.07666e-10	-1.34564
104187373	chr14:104187373:G:A	1.04428e-05	0.446767	-1.15746
104187507	chr14:104187507:G:A	1.45986e-06	-1.31215	-1.36612
104187621	chr14:104187621:G:A	3.51339e-05	-1.07666e-10	0.502556
104187792	chr14:104187792:T:C	2.23937e-06	-1.05096	-1.19946
104188151	chr14:104188151:G:A	7.04326e-06	-1.04356	-0.0609801
104188227	chr14:104188227:T:G	2.30312e-06	-0.993366	-1.22898
104188307	chr14:104188307:T:C	1.45534e-06	-1.30808	-1.37329
104188572	chr14:104188572:G:A	7.79814e-06	-1.07666e-10	-1.00272
104188610	chr14:104188610:C:T	1.7494e-06	-1.31162	-1.18572
104188897	chr14:104188897:C:T	1.48349e-06	-1.45645	-1.20576
104189121	chr14:104189121:C:T	2.23819e-06	-1.27639	-0.974556
104189435	chr14:104189435:G:A	5.97647e-06	-1.07666e-10	-1.26878
104189874	chr14:104189874:CAT:C	1.28966e-06	-1.44492	-1.3573
104189922	chr14:104189922:C:T	6.49201e-06	-1.07666e-10	-1.18604
104190322	chr14:104190322:T:C	1.92462e-06	-1.40646	-0.995422
104190716	chr14:104190716:G:A	5.22849e-06	-1.40249	-3.65436e-10
104190896	chr14:104190896:C:T	3.8162e-06	-0.549065	-1.16829
104190907	chr14:104190907:C:T	6.65134e-06	-1.07666e-10	-1.16179
104191423	chr14:104191423:G:A	9.43264e-06	-0.379446	-0.432988
104191425	chr14:104191425:G:A	8.96217e-06	-1.07666e-10	-0.863597
104191493	chr14:104191493:G:A	6.7742e-05	-1.07666e-10	1.1591
104191591	chr14:104191591:G:A	6.4736e-06	-1.07666e-10	-1.18888
104191790	chr14:104191790:C:T	1.58034e-06	-1.29508	-1.30389
104192185	chr14:104192185:C:T	3.34721e-05	-1.07666e-10	0.454103
104192231	chr14:104192231:G:A	6.04149e-06	-1.536	0.278042
104192323	chr14:104192323:C:T	5.38331e-06	-1.07666e-10	-1.37331
104192359	chr14:104192359:G:A	9.92065e-06	-1.07666e-10	-0.761992
104192412	chr14:104192412:C:G	4.25706e-06	-1.53049	-0.077543
104192468	chr14:104192468:C:T	1.74246e-06	-1.13561	-1.3657
104192754	chr14:104192754:C:T	1.64471e-06	-1.48605	-1.073
104192973	chr14:104192973:T:C	1.54378e-06	-1.27412	-1.34825
104192980	chr14:104192980:A:C	5.40837e-06	-1.07666e-10	-1.36866
104192997	chr14:104192997:C:T	8.85489e-05	-1.07666e-10	1.42694
104193038	chr14:104193038:C:T	6.14425e-06	-1.07666e-10	-1.24109
104193334	chr14:104193334:C:T	5.40833e-06	-1.07666e-10	-1.36867
104193512	chr14:104193512:C:T	9.47335e-06	-0.808128	-3.65436e-10
104193611	chr14:104193611:C:T	5.77368e-06	-1.07666e-10	-1.3033
104193640	chr14:104193640:C:T	4.63817e-06	-1.52229	-3.65436e-10
104193721	chr14:104193721:G:A	5.56947e-06	-1.07666e-10	-1.33931
104193810	chr14:104193810:A:G	4.91595e-06	-1.46413	-3.65436e-10
104193886	chr14:104193886:T:C	1.8945e-06	-1.09187	-1.32579
104194057	chr14:104194057:G:A	5.74822e-06	-1.07666e-10	-1.30772
104194221	chr14:104194221:G:A	4.52567e-06	-1.54684	-3.65436e-10
104194269	chr14:104194269:G:A	2.28353e-06	-0.860567	-1.37032
104194612	chr14:104194612:T:G	8.95738e-06	-0.191104	-0.673029
104194842	chr14:104194842:G:A	2.07404e-05	-0.0245255	-3.65436e-10
104195097	chr14:104195097:A:G	1.36735e-06	-1.40329	-1.34044
104195179	chr14:104195179:T:G	5.3938e-06	-1.37136	-3.65436e-10
104195402	chr14:104195402:T:C	1.35628e-06	-1.40141	-1.35045
104195677	chr14:104195677:G:A	4.95315e-06	-0.463928	-0.992659
104195785	chr14:104195785:G:A	1.80235e-05	-1.07666e-10	-0.164936
104195991	chr14:104195991:T:G	7.92181e-06	-0.482291	-0.504699
104196122	chr14:104196122:T:C	3.15655e-05	0.605639	-0.210186
104196196	chr14:104196196:G:A	1.16602e-05	0.515121	-1.11555
104196397	chr14:104196397:C:T	1.43709e-06	-1.55111	-1.14289
104196452	chr14:104196452:G:A	5.87805e-06	-1.07666e-10	-1.28538
104196503	chr14:104196503:A:G	7.67875e-06	0.118548	-1.1367
104196581	chr14:104196581:A:G	8.19668e-06	0.0980551	-1.05094
104196584	chr14:104196584:C:G	5.08045e-05	0.871374	-3.65436e-10
104196654	chr14:104196654:G:A	1.20763e-06	-1.53564	-1.33232
104196792	chr14:104196792:CT:C	1.29072e-05	0.577866	-1.07669
104197075	chr14:104197075:G:A	2.85235e-05	-0.313486	0.607605
104197377	chr14:104197377:T:G	2.31886e-05	-1.07666e-10	0.087049
104197417	chr14:104197417:G:A	1.20159e-05	0.51758	-1.08796
104197497	chr14:104197497:C:A	5.48775e-06	-1.07666e-10	-1.35409
104198052	chr14:104198052:CATCT:C	2.37591e-05	-1.07666e-10	0.111356
104198274	chr14:104198274:A:G	1.37165e-05	0.596692	-1.0347
104198403	chr14:104198403:G:A	5.677e-06	-1.07666e-10	-1.32019
104198471	chr14:104198471:A:G	3.45655e-05	-0.508447	0.994693
104198497	chr14:104198497:A:G	5.58057e-05	1.0396	-0.0743347
104198885	chr14:104198885:C:A	8.89577e-06	-1.07666e-10	-0.871034
104198995	chr14:104198995:T:C	5.82622e-05	0.852619	0.155724
104199207	chr14:104199207:G:A	4.09471e-05	0.65567	-3.65436e-10
104199328	chr14:104199328:A:G	6.65427e-05	1.15627	-0.0150374
104199348	chr14:104199348:C:T	5.49192e-06	-1.07666e-10	-1.35333
104199370	chr14:104199370:G:T	2.76017e-05	-1.07666e-10	0.261268
104199393	chr14:104199393:G:A	1.56596e-06	-1.44064	-1.16748
104199530	chr14:104199530:G:A	2.09985e-05	-1.07666e-10	-0.0121592
104200179	chr14:104200179:G:T	5.47926e-06	-1.07666e-10	-1.35564
104200208	chr14:104200208:A:G	9.11029e-06	-0.847206	-3.65436e-10
104200236	chr14:104200236:C:T	4.2386e-06	-0.459672	-1.15271
104200481	chr14:104200481:A:G	1.94575e-05	-1.07666e-10	-0.0883774
104200484	chr14:104200484:T:C	6.32514e-05	1.07016	0.0203512
104200510	chr14:104200510:C:T	5.76634e-06	-1.07666e-10	-1.30457
104200770	chr14:104200770:A:G	5.74908e-05	1.07138	-0.0763628
104200928	chr14:104200928:C:T	2.02416e-05	-1.07666e-10	-0.0488715
104201106	chr14:104201106:C:T	1.51966e-06	-1.29139	-1.34673
104201518	chr14:104201518:C:A	3.70106e-05	0.554594	-3.65436e-10
104201606	chr14:104201606:G:A	1.39167e-06	-1.49331	-1.2328
104201620	chr14:104201620:G:A	1.44772e-05	-1.07666e-10	-0.384032
104201643	chr14:104201643:C:T	5.76634e-06	-1.07666e-10	-1.30457
104201658	chr14:104201658:C:T	3.08609e-06	-1.53823	-0.391479
104201712	chr14:104201712:A:G	6.89532e-06	-1.07666e-10	-1.12577
104201797	chr14:104201797:G:A	6.43257e-06	-1.19524	-3.65436e-10
104201825	chr14:104201825:G:A	6.38246e-06	0.162269	-1.36533
104201930	chr14:104201930:CA:C	2.95098e-05	0.856379	-0.528268
104202121	chr14:104202121:G:A	3.35855e-06	-0.472774	-1.37233
104202147	chr14:104202147:T:C	2.61227e-05	1.38998	-1.18378
104202253	chr14:104202253:C:T	1.03265e-05	-0.721901	-3.65436e-10
104202338	chr14:104202338:G:A	8.70338e-06	-0.892899	-3.65436e-10
104202481	chr14:104202481:C:T	5.9108e-06	-1.07666e-10	-1.27983
104202489	chr14:104202489:G:A	1.53202e-06	-1.51455	-1.11547
104202967	chr14:104202967:G:A	5.81248e-06	-1.07666e-10	-1.2966
104203062	chr14:104203062:A:G	7.60401e-06	-1.07666e-10	-1.02793
104203241	chr14:104203241:G:A	2.08182e-05	-1.07666e-10	-0.0207827
104203470	chr14:104203470:A:G	4.43752e-06	-0.193396	-1.37312
104205359	chr14:104205359:A:G	0.00415977	1.71122	3.56539
104205514	chr14:104205514:T:C	7.69813e-06	-1.07666e-10	-1.01563
104205687	chr14:104205687:A:AGGGCTG	5.7729e-06	-1.07666e-10	-1.30344
104205971	chr14:104205971:C:T	7.07585e-06	-1.07666e-10	-1.09992
104206028	chr14:104206028:T:C	7.79825e-06	-1.07666e-10	-1.00271
104206050	chr14:104206050:C:T	2.08134e-05	-1.07666e-10	-0.0210151
104206104	chr14:104206104:C:A	5.43632e-06	-1.07666e-10	-1.36351
104206122	chr14:104206122:G:A	1.71424e-05	-1.07666e-10	-0.215056
104206884	chr14:104206884:T:C	3.29588e-05	1.67118	-1.23253
104206965	chr14:104206965:C:T	8.22718e-06	-0.949168	-3.65436e-10
104207196	chr14:104207196:G:C	2.72805e-05	1.5188	-1.26924
104207298	chr14:104207298:G:A	8.86292e-06	0.424412	-1.29915
104207314	chr14:104207314:G:C	8.02858e-06	-0.973603	-3.65436e-10
104207331	chr14:104207331:C:T	1.33305e-06	-1.54592	-1.22322
104207519	chr14:104207519:A:G	2.88618e-05	1.56707	-1.26116
104207613	chr14:104207613:C:T	4.68811e-06	-1.51158	-3.65436e-10
104207614	chr14:104207614:G:A	6.2746e-06	0.0875481	-1.30765
104207615	chr14:104207615:A:G	1.48874e-06	-1.55087	-1.10782
104207648	chr14:104207648:G:A	2.77851e-05	-1.07666e-10	0.267891
104207683	chr14:104207683:C:T	1.78364e-05	-0.17537	-3.65436e-10
104207720	chr14:104207720:T:C	5.50219e-06	-1.07666e-10	-1.35146
104207740	chr14:104207740:G:T	6.41632e-06	-1.19777	-3.65436e-10
104207858	chr14:104207858:C:T	6.09094e-06	-1.07666e-10	-1.24981
104208002	chr14:104208002:C:T	0.0171386	1.59206	5.10042
104209438	chr14:104209438:G:A	6.12699e-06	-1.07666e-10	-1.24391
104209671	chr14:104209671:A:G	3.15794e-06	-0.537364	-1.36933
104210109	chr14:104210109:G:A	8.12234e-06	-0.961991	-3.65436e-10
104210321	chr14:104210321:C:T	1.21001e-06	-1.54454	-1.32145
104210480	chr14:104210480:C:T	3.54352e-06	-0.569764	-1.22172
104210560	chr14:104210560:T:C	1.7617e-05	-1.07666e-10	-0.187747
104210576	chr14:104210576:C:G	4.56898e-06	-0.420411	-1.11691
104210592	chr14:104210592:G:A	3.24898e-06	-1.53596	-0.342313
104210654	chr14:104210654:G:A	3.64126e-05	-1.07666e-10	0.538304
104210728	chr14:104210728:G:A	9.84423e-05	-1.07666e-10	1.53286
104210771	chr14:104210771:G:T	5.97207e-06	-1.07666e-10	-1.26952
104210888	chr14:104210888:G:A	5.39084e-06	-0.273998	-1.09791
104211088	chr14:104211088:G:A	6.71654e-05	-1.07666e-10	1.15055
104211175	chr14:104211175:G:A	6.14715e-06	-1.07666e-10	-1.24062
104211243	chr14:104211243:T:C	4.38273e-06	-1.34278	-0.236158
104211359	chr14:104211359:G:A	5.33818e-06	-1.38173	-3.65436e-10
104212187	chr14:104212187:G:A	9.94254e-06	-1.07666e-10	-0.759787
104212321	chr14:104212321:T:G	0.000158979	1.09227	0.919897
104212700	chr14:104212700:C:T	1.68233e-05	-0.233846	-3.65436e-10
104212862	chr14:104212862:T:G	1.39677e-06	-1.54891	-1.17353
104212912	chr14:104212912:C:T	5.93734e-06	-1.07666e-10	-1.27535
104213050	chr14:104213050:G:A	6.35351e-06	-0.881464	-0.326139
104213132	chr14:104213132:G:A	1.46952e-05	-0.369086	-3.65436e-10
104213338	chr14:104213338:G:A	5.44789e-06	-1.07666e-10	-1.36138
104213744	chr14:104213744:G:A	6.45775e-06	-1.07666e-10	-1.19133
104213854	chr14:104213854:C:T	1.46955e-05	-1.07666e-10	-0.369066
104213897	chr14:104213897:G:A	5.50183e-06	-0.26408	-1.08745
104214824	chr14:104214824:T:C	5.44542e-06	-1.07666e-10	-1.36184
104215702	chr14:104215702:AGT:A	5.77346e-06	-1.07666e-10	-1.30334
104215759	chr14:104215759:C:T	5.40296e-06	-1.07666e-10	-1.36966
104215817	chr14:104215817:A:G	1.6673e-06	-1.17719	-1.36822
104215872	chr14:104215872:C:T	5.91152e-06	-1.07666e-10	-1.27971
104216070	chr14:104216070:A:G	0.00297756	0.376454	4.5658
104216305	chr14:104216305:C:T	7.09664e-06	0.163231	-1.26022
104216817	chr14:104216817:G:C	2.76662e-06	-0.698514	-1.34047
104216866	chr14:104216866:C:T	1.08988e-05	-0.667958	-3.65436e-10
104218537	chr14:104218537:G:A	1.22921e-06	-1.48278	-1.36746
104218665	chr14:104218665:C:A	6.0462e-06	-1.07666e-10	-1.25718
104218695	chr14:104218695:G:A	5.97101e-06	-1.07666e-10	-1.26969
104218794	chr14:104218794:G:A	5.9319e-06	-1.07666e-10	-1.27627
104218945	chr14:104218945:G:A	2.01559e-06	-1.01169	-1.344
104219474	chr14:104219474:C:T	9.40393e-06	0.0308887	-0.846372
104219498	chr14:104219498:T:C	2.7318e-06	-0.682574	-1.36908
104219858	chr14:104219858:A:C	4.50652e-06	-1.55108	-3.65436e-10
104219876	chr14:104219876:G:A	5.42535e-06	-1.07666e-10	-1.36553
104220009	chr14:104220009:G:A	1.15373e-06	-1.54048	-1.37313
104220142	chr14:104220142:C:A	6.22504e-06	-1.07666e-10	-1.22803
104220143	chr14:104220143:C:T	9.89897e-06	-1.07666e-10	-0.76418
104220227	chr14:104220227:AG:A	1.54284e-05	0.0591779	-0.379579
104220302	chr14:104220302:C:T	9.70208e-06	-0.78427	-3.65436e-10
104220466	chr14:104220466:G:T	2.50963e-06	-1.31508	-0.821391
104220504	chr14:104220504:AGT:A	1.50207e-06	-1.49519	-1.15457
104220977	chr14:104220977:T:G	2.00472e-05	-1.07666e-10	-0.0585209
104221047	chr14:104221047:T:C	4.76802e-06	-1.49468	-3.65436e-10
104221403	chr14:104221403:T:C	9.51784e-06	-0.803443	-3.65436e-10
104221881	chr14:104221881:G:A	5.79987e-06	-1.07666e-10	-1.29877
104221896	chr14:104221896:G:A	6.07857e-06	-1.07666e-10	-1.25184
104222117	chr14:104222117:C:T	1.07268e-05	-1.07666e-10	-0.683867
104222229	chr14:104222229:C:T	6.49051e-06	-1.07666e-10	-1.18627
104223362	chr14:104223362:C:T	5.52066e-06	-1.07666e-10	-1.34811
104223818	chr14:104223818:T:G	9.06226e-06	-0.852492	-3.65436e-10
104223976	chr14:104223976:CT:C	2.67771e-06	-0.914374	-1.15728
104224156	chr14:104224156:G:C	3.54295e-05	1.05629	-0.545352
104224166	chr14:104224166:C:A	1.98293e-06	-1.5304	-0.841635
104224218	chr14:104224218:G:T	3.11802e-06	-0.841383	-1.07803
104224244	chr14:104224244:C:T	7.81779e-06	-1.07666e-10	-1.00021
104224348	chr14:104224348:C:G	5.47264e-06	-1.07666e-10	-1.35685
104224389	chr14:104224389:TG:T	3.29314e-06	-0.90536	-0.959409
104224777	chr14:104224777:C:T	4.52994e-06	-1.5459	-3.65436e-10
104225044	chr14:104225044:C:T	3.19175e-06	-0.886049	-1.00999
104226487	chr14:104226487:T:G	5.38367e-06	-1.07666e-10	-1.37324
104226783	chr14:104226783:G:A	2.31621e-06	-1.37091	-0.84577
104226817	chr14:104226817:C:T	5.81642e-06	-1.07666e-10	-1.29593
104226864	chr14:104226864:A:G	4.3461e-06	-0.65838	-0.928952
104226991	chr14:104226991:G:A	5.38435e-06	-1.07666e-10	-1.37311
104227334	chr14:104227334:C:T	4.74876e-06	-1.49873	-3.65436e-10
104227430	chr14:104227430:C:T	2.68684e-05	0.884941	-0.650602
104227449	chr14:104227449:C:T	4.71982e-06	-0.622156	-0.882684
104228021	chr14:104228021:A:G	2.32644e-05	0.775595	-0.685283
104228211	chr14:104228211:G:T	7.34185e-06	-1.06302	-3.65436e-10
104228281	chr14:104228281:C:T	2.35954e-05	0.747181	-0.642741
104228377	chr14:104228377:G:A	6.83798e-06	-1.07666e-10	-1.13412
104228440	chr14:104228440:C:T	1.46577e-06	-1.54759	-1.12664
104228786	chr14:104228786:C:T	8.94367e-06	-1.07666e-10	-0.865664
104228815	chr14:104228815:G:C	7.15603e-06	-1.07666e-10	-1.08866
104228880	chr14:104228880:C:T	1.38524e-06	-1.54538	-1.18536
104228978	chr14:104228978:G:A	1.01421e-05	-1.07666e-10	-0.739915
104229299	chr14:104229299:C:T	1.31953e-06	-1.4366	-1.34273
104229403	chr14:104229403:C:T	8.83588e-06	-0.87779	-3.65436e-10
104229498	chr14:104229498:C:G	8.55227e-06	-1.07666e-10	-0.910413
104229578	chr14:104229578:C:T	4.94967e-06	-0.715242	-0.742047
104229598	chr14:104229598:TGTG:T	9.08136e-06	-1.07666e-10	-0.850387
104229784	chr14:104229784:G:A	8.85275e-06	0.451168	-1.32705
104229943	chr14:104229943:G:A	5.81474e-06	-1.07666e-10	-1.29621
104230115	chr14:104230115:C:T	5.82942e-06	-1.07666e-10	-1.29369
104230152	chr14:104230152:A:G	5.84559e-06	-1.07666e-10	-1.29092
104230153	chr14:104230153:G:A	9.81961e-06	-0.772229	-3.65436e-10
104230418	chr14:104230418:C:T	3.1785e-05	0.901646	-0.499261
104230435	chr14:104230435:G:A	5.44253e-06	-1.07666e-10	-1.36237
104230544	chr14:104230544:C:T	5.44516e-06	-1.07666e-10	-1.36188
104230616	chr14:104230616:C:T	3.06639e-06	-1.39765	-0.538455
104230712	chr14:104230712:G:A	5.58497e-06	-1.07666e-10	-1.33653
104231267	chr14:104231267:T:C	5.76868e-06	-1.07666e-10	-1.30417
104232333	chr14:104232333:C:T	5.40647e-06	-1.07666e-10	-1.36901
104232513	chr14:104232513:C:T	5.39371e-06	-1.07666e-10	-1.37138
104232537	chr14:104232537:A:G	5.82953e-06	-1.07666e-10	-1.29367
104232582	chr14:104232582:C:T	6.01931e-06	-1.07666e-10	-1.26164
104232798	chr14:104232798:GC:G	5.40921e-06	-1.07666e-10	-1.36851
104233092	chr14:104233092:C:A	1.18179e-05	-1.07666e-10	-0.586993
104233158	chr14:104233158:G:A	3.19392e-06	-1.3602	-0.535156
104233220	chr14:104233220:A:G	5.39485e-06	-1.07666e-10	-1.37117
104233321	chr14:104233321:G:A	5.39756e-06	-1.07666e-10	-1.37066
104233326	chr14:104233326:G:T	2.69303e-05	-1.07666e-10	0.236641
104233444	chr14:104233444:G:A	5.42214e-06	-1.07666e-10	-1.36612
104233560	chr14:104233560:G:C	5.40957e-06	-1.07666e-10	-1.36844
104233779	chr14:104233779:C:T	5.3981e-06	-1.07666e-10	-1.37056
104233829	chr14:104233829:A:G	5.41639e-06	-1.07666e-10	-1.36718
104233932	chr14:104233932:C:T	6.03733e-06	-1.07666e-10	-1.25865
104234054	chr14:104234054:A:G	2.82562e-05	0.284702	-3.65436e-10
104234151	chr14:104234151:A:T	6.03862e-06	-1.07666e-10	-1.25843
104234217	chr14:104234217:G:T	4.31484e-05	1.05967	-0.351631
104234234	chr14:104234234:A:G	7.51758e-06	-1.07666e-10	-1.03937
104234314	chr14:104234314:G:C	6.30671e-06	-1.07666e-10	-1.215
104234534	chr14:104234534:C:G	5.40988e-06	-1.07666e-10	-1.36838
104234668	chr14:104234668:C:G	5.41222e-06	-1.07666e-10	-1.36795
104234700	chr14:104234700:G:A	3.05657e-06	-1.4457	-0.493612
104234803	chr14:104234803:T:C	7.79368e-06	-1.07666e-10	-1.0033
104234865	chr14:104234865:G:T	5.84859e-06	-1.07666e-10	-1.29041
104234921	chr14:104234921:C:G	5.43836e-06	-1.07666e-10	-1.36313
104235143	chr14:104235143:G:A	9.23421e-06	-1.07666e-10	-0.833695
104235339	chr14:104235339:T:C	5.97946e-06	-1.07666e-10	-1.26828
104235354	chr14:104235354:G:A	7.20861e-06	-1.07666e-10	-1.08133
104235417	chr14:104235417:A:G	7.35708e-06	-1.07666e-10	-1.06095
104235429	chr14:104235429:A:G	7.21459e-06	-1.07666e-10	-1.0805
104235760	chr14:104235760:C:T	5.48454e-06	-1.07666e-10	-1.35468
104235895	chr14:104235895:A:G	2.39948e-06	-1.51181	-0.669554
104235973	chr14:104235973:G:A	6.60805e-06	-1.07666e-10	-1.16832
104236126	chr14:104236126:C:T	5.75752e-06	-1.07666e-10	-1.3061
104236515	chr14:104236515:G:A	7.2184e-06	-1.07666e-10	-1.07998
104236516	chr14:104236516:C:G	3.33899e-06	-0.910567	-0.940376
104236595	chr14:104236595:A:G	5.82056e-06	-1.07666e-10	-1.29521
104236723	chr14:104236723:A:G	1.60881e-05	-1.07666e-10	-0.278529
104236997	chr14:104236997:G:A	2.24952e-06	-0.880816	-1.36508
104237082	chr14:104237082:T:C	1.11197e-05	-1.07666e-10	-0.647889
104237411	chr14:104237411:T:C	2.95285e-05	-0.716246	1.04499
104237412	chr14:104237412:G:A	6.35704e-06	-1.12139	-0.0856533
104237417	chr14:104237417:A:C	3.16756e-06	-1.17353	-0.730122
104237465	chr14:104237465:C:T	2.10092e-06	-1.42275	-0.891482
104237571	chr14:104237571:C:T	1.05984e-05	-1.07666e-10	-0.695906
104237591	chr14:104237591:G:A	2.82504e-06	-1.15298	-0.865111
104237652	chr14:104237652:C:G	2.42713e-06	-1.50826	-0.661646
104237655	chr14:104237655:T:C	4.65319e-05	-0.703644	1.48717
104237775	chr14:104237775:G:T	1.71651e-05	-0.67461	0.460875
104237901	chr14:104237901:C:T	5.53075e-06	-1.07666e-10	-1.34629
104237907	chr14:104237907:G:A	1.19201e-05	-0.97607	0.397684
104237947	chr14:104237947:A:G	1.21518e-05	-0.986964	0.427834
104238293	chr14:104238293:C:T	4.50932e-06	-1.55046	-3.65436e-10
104238315	chr14:104238315:A:G	3.98936e-06	-1.01778	-0.655204
104238326	chr14:104238326:G:A	1.92248e-06	-1.35038	-1.05261
104238385	chr14:104238385:C:T	1.30247e-05	-0.951912	0.462152
104238498	chr14:104238498:A:G	1.35723e-05	-0.933001	0.484425
104238535	chr14:104238535:G:A	1.33456e-05	-0.931395	0.465974
104238799	chr14:104238799:T:C	7.29e-06	-0.896063	-0.174043
104239083	chr14:104239083:G:A	0.000273833	-0.693026	3.24894
104239117	chr14:104239117:T:C	8.41062e-06	-0.791341	-0.135774
104239128	chr14:104239128:T:A	3.28034e-06	-1.54413	-0.324535
104239146	chr14:104239146:T:C	3.36785e-06	-1.05745	-0.784886
104239147	chr14:104239147:G:A	2.77393e-06	-1.39846	-0.637888
104239223	chr14:104239223:TG:T	0.000118503	-0.839364	2.5577
104239297	chr14:104239297:C:T	4.91182e-06	-1.46497	-3.65436e-10
104239301	chr14:104239301:G:T	7.1236e-06	-1.07666e-10	-1.0932
104239345	chr14:104239345:C:T	7.80432e-06	-0.872797	-0.129135
104239362	chr14:104239362:A:G	8.14613e-06	-0.845414	-0.113653
104239522	chr14:104239522:G:A	3.55108e-06	-1.54949	-0.239871
104239667	chr14:104239667:G:A	2.86096e-06	-0.915644	-1.08981
104239680	chr14:104239680:G:T	6.24382e-06	-1.22502	-3.65436e-10
104239926	chr14:104239926:C:T	2.98849e-06	-1.45717	-0.504673
104239971	chr14:104239971:G:A	3.22432e-05	-1.07666e-10	0.416697
104240023	chr14:104240023:T:G	9.60125e-06	-0.79568	0.000962442
104240058	chr14:104240058:G:A	3.85783e-05	-0.402355	0.998435
104240153	chr14:104240153:C:G	7.98693e-06	-0.907824	-0.0709792
104240359	chr14:104240359:A:G	9.6625e-06	-1.07666e-10	-0.788358
104240628	chr14:104240628:G:A	4.5234e-06	-1.54735	-3.65436e-10
104240637	chr14:104240637:C:T	6.3893e-06	-0.81723	-0.384756
104240827	chr14:104240827:C:G	3.16652e-06	-1.45363	-0.450351
104241004	chr14:104241004:T:C	4.88204e-05	-0.495226	1.32676
104241013	chr14:104241013:C:T	1.91305e-06	-1.25874	-1.14917
104241120	chr14:104241120:A:G	1.7474e-05	-0.431021	0.235124
104241235	chr14:104241235:A:G	1.64852e-05	-0.440258	0.186109
104241325	chr14:104241325:C:T	8.87134e-06	-0.421844	-0.45194
104241933	chr14:104241933:G:A	1.11228e-05	-0.647609	-3.65436e-10
104242170	chr14:104242170:T:C	2.81419e-05	-0.3851	0.665751
104242195	chr14:104242195:T:C	2.26204e-06	-1.46114	-0.779207
104242240	chr14:104242240:A:C	1.23098e-05	-0.581084	0.0348676
104242248	chr14:104242248:AC:A	7.32005e-06	-1.07666e-10	-1.06599
104242260	chr14:104242260:T:C	5.39493e-06	-1.07666e-10	-1.37115
104242573	chr14:104242573:T:C	6.32287e-06	-1.07666e-10	-1.21244
104242862	chr14:104242862:C:T	5.64761e-06	-1.07666e-10	-1.32538
104243110	chr14:104243110:C:T	5.59902e-06	-1.07666e-10	-1.33402
104243111	chr14:104243111:A:G	9.01351e-06	0.0015692	-0.859455
104243376	chr14:104243376:A:G	5.65542e-06	-1.07666e-10	-1.324
104243384	chr14:104243384:A:G	4.51701e-06	-1.54876	-3.65436e-10
104243533	chr14:104243533:T:C	4.93855e-06	-1.14342	-0.316122
104243710	chr14:104243710:T:A	4.61766e-06	-1.52672	-3.65436e-10
104243764	chr14:104243764:G:A	2.15657e-06	-0.954767	-1.33332
104243836	chr14:104243836:G:A	5.96635e-06	-1.07666e-10	-1.27048
104243857	chr14:104243857:A:G	6.13804e-06	-1.07666e-10	-1.2421
104244023	chr14:104244023:C:T	2.26332e-06	-1.44753	-0.792246
104244168	chr14:104244168:T:G	5.18237e-06	-1.12903	-0.282321
104244181	chr14:104244181:C:T	2.57076e-05	0.190178	-3.65436e-10
104244314	chr14:104244314:C:T	2.46959e-06	-1.34391	-0.808647
104244431	chr14:104244431:G:A	5.48423e-06	-1.07666e-10	-1.35473
104244677	chr14:104244677:G:A	5.40109e-06	-1.07666e-10	-1.37001
104244712	chr14:104244712:C:T	1.0514e-05	0.0299952	-0.733896
104244767	chr14:104244767:C:T	5.66133e-06	-1.07666e-10	-1.32295
104245151	chr14:104245151:G:A	1.84191e-06	-1.38106	-1.06474
104245453	chr14:104245453:C:A	4.52176e-06	-1.54771	-3.65436e-10
104245700	chr14:104245700:T:C	5.39072e-06	-1.37193	-3.65436e-10
104246058	chr14:104246058:T:C	6.59279e-06	-1.07666e-10	-1.17063
104246765	chr14:104246765:C:T	2.32753e-06	-1.4572	-0.754604
104246942	chr14:104246942:G:C	2.22829e-06	-1.45386	-0.801519
104246952	chr14:104246952:T:A	5.66959e-06	-1.07666e-10	-1.32149
104246996	chr14:104246996:T:C	8.97123e-06	-0.982816	0.120229
104247285	chr14:104247285:T:A	5.38312e-06	-1.07666e-10	-1.37334
104247298	chr14:104247298:G:A	1.56111e-05	-0.977602	0.668976
104247314	chr14:104247314:T:G	3.6411e-06	-1.14375	-0.620573
104247837	chr14:104247837:C:T	4.5066e-06	-1.55107	-3.65436e-10
104247863	chr14:104247863:G:T	5.72515e-06	-1.07666e-10	-1.31174
104247979	chr14:104247979:C:A	5.80946e-06	-1.07666e-10	-1.29712
104248427	chr14:104248427:G:A	1.28655e-05	-1.07666e-10	-0.502062
104248624	chr14:104248624:G:A	8.42587e-06	-0.925304	-3.65436e-10
104248643	chr14:104248643:G:C	6.65063e-06	-1.07666e-10	-1.1619
104248671	chr14:104248671:A:AG	5.50314e-06	-1.07666e-10	-1.35129
104248698	chr14:104248698:C:T	5.8982e-06	-1.07666e-10	-1.28196
104248774	chr14:104248774:C:T	2.42133e-06	-1.4765	-0.695794
104248836	chr14:104248836:G:C	5.44953e-06	-1.07666e-10	-1.36108
104248993	chr14:104248993:C:T	7.25096e-06	-1.07548	-3.65436e-10
104249167	chr14:104249167:A:C	5.3831e-06	-1.07666e-10	-1.37335
104249255	chr14:104249255:G:A	5.38832e-06	-1.07666e-10	-1.37238
104249320	chr14:104249320:GACCC:G	6.75633e-06	-1.07666e-10	-1.14613
104249383	chr14:104249383:C:T	1.39083e-05	-0.424123	-3.65436e-10
104249527	chr14:104249527:A:G	5.34245e-06	-1.38093	-3.65436e-10
104249835	chr14:104249835:C:A	1.49949e-05	-0.348902	-3.65436e-10
104249879	chr14:104249879:C:T	4.66496e-06	-1.51653	-3.65436e-10
104249903	chr14:104249903:C:T	5.54698e-06	-1.07666e-10	-1.34336
104250006	chr14:104250006:G:A	4.90765e-06	-1.46581	-3.65436e-10
104250074	chr14:104250074:G:A	1.64587e-05	-1.07666e-10	-0.255754
104250129	chr14:104250129:T:C	4.52425e-06	-1.54716	-3.65436e-10
104250383	chr14:104250383:A:G	4.29532e-06	-1.11435	-0.484732
104250778	chr14:104250778:G:A	6.38829e-06	-1.07666e-10	-1.20214
104252167	chr14:104252167:G:A	4.51702e-06	-1.54876	-3.65436e-10
104252361	chr14:104252361:G:A	2.03274e-06	-1.34526	-1.00197
104252619	chr14:104252619:C:T	5.81689e-06	-1.07666e-10	-1.29584
104252834	chr14:104252834:T:G	1.84433e-05	-1.07666e-10	-0.141908
104252922	chr14:104252922:G:C	1.27802e-05	-1.07666e-10	-0.508715
104252963	chr14:104252963:C:T	4.51152e-06	-1.54998	-3.65436e-10
104253252	chr14:104253252:G:A	1.47304e-05	-0.366694	-3.65436e-10
104253305	chr14:104253305:TA:T	1.89209e-05	-1.07666e-10	-0.116345
104253546	chr14:104253546:G:A	8.19955e-06	-1.07666e-10	-0.952531
104253557	chr14:104253557:A:G	5.38441e-06	-1.07666e-10	-1.3731
104253801	chr14:104253801:ATC:A	6.21507e-06	-1.07666e-10	-1.22963
104254023	chr14:104254023:C:T	5.8079e-06	-1.07666e-10	-1.29739
104254063	chr14:104254063:C:T	6.8025e-06	-1.07666e-10	-1.13932
104254191	chr14:104254191:C:T	5.38526e-06	-1.07666e-10	-1.37294
104254204	chr14:104254204:C:T	1.39625e-05	-1.07666e-10	-0.420233
104254216	chr14:104254216:C:T	2.77581e-06	-1.52005	-0.515618
104254270	chr14:104254270:G:T	6.03755e-06	-1.25861	-3.65436e-10
104254419	chr14:104254419:T:C	4.51029e-06	-1.55025	-3.65436e-10
104254443	chr14:104254443:G:A	2.97952e-06	-1.52119	-0.443655
104254642	chr14:104254642:GTGCATGTGTGAGTGTGTGTCTGTATC:G	1.45855e-06	-1.54967	-1.1295
104254968	chr14:104254968:G:A	5.38697e-06	-1.07666e-10	-1.37263
104255184	chr14:104255184:TA:T	6.45509e-06	-1.07666e-10	-1.19174
104255327	chr14:104255327:T:C	1.22973e-05	-1.07666e-10	-0.547228
104255452	chr14:104255452:C:T	5.74526e-06	-1.07666e-10	-1.30824
104255994	chr14:104255994:A:G	9.26812e-06	-1.07666e-10	-0.83003
104256035	chr14:104256035:CTG:C	5.61795e-06	-1.07666e-10	-1.33064
104256042	chr14:104256042:C:G	1.98455e-05	-1.07666e-10	-0.0686317
104256263	chr14:104256263:C:T	3.03273e-06	-1.49761	-0.449534
104256339	chr14:104256339:C:T	1.34008e-06	-1.50537	-1.25851
104256502	chr14:104256502:C:T	1.92644e-05	-1.07666e-10	-0.0983503
104256557	chr14:104256557:A:G	1.31988e-06	-1.51245	-1.26663
104256679	chr14:104256679:T:C	2.97848e-06	-1.4229	-0.542296
104257096	chr14:104257096:C:T	2.43417e-06	-1.39824	-0.768759
104257210	chr14:104257210:CCA:C	6.19159e-06	-1.07666e-10	-1.23342
104257349	chr14:104257349:C:T	1.86362e-05	-1.07666e-10	-0.131506
104257486	chr14:104257486:T:C	2.22764e-06	-1.3748	-0.880873
104257570	chr14:104257570:T:C	2.20528e-06	-1.37164	-0.89412
104257602	chr14:104257602:A:T	2.42179e-06	-1.39378	-0.778323
104257636	chr14:104257636:C:T	2.23566e-06	-1.37143	-0.880648
104258028	chr14:104258028:C:A	2.44687e-06	-1.41379	-0.748007
104258300	chr14:104258300:T:C	2.15122e-06	-1.40736	-0.883214
104258306	chr14:104258306:A:C	2.1512e-06	-1.40624	-0.884345
104258994	chr14:104258994:ATAAT:A	1.31773e-06	-1.46171	-1.31899
104259143	chr14:104259143:A:G	5.47696e-06	-1.07666e-10	-1.35606
104259226	chr14:104259226:G:A	5.38361e-06	-1.07666e-10	-1.37325
104259315	chr14:104259315:G:A	5.38308e-06	-1.07666e-10	-1.37335
104259425	chr14:104259425:GACTA:G	2.86347e-06	-1.51206	-0.492512
104259591	chr14:104259591:A:G	6.24948e-06	-1.07666e-10	-1.22411
104260045	chr14:104260045:A:G	2.09827e-06	-1.40807	-0.907426
104260487	chr14:104260487:T:C	2.11081e-06	-1.40142	-0.908122
104260834	chr14:104260834:A:G	2.14541e-06	-1.39728	-0.896001
104261067	chr14:104261067:C:T	1.17302e-06	-1.5283	-1.36873
104261146	chr14:104261146:G:A	6.19144e-06	-1.07666e-10	-1.23344
104261231	chr14:104261231:A:T	4.50648e-06	-1.55109	-3.65436e-10
104261411	chr14:104261411:A:C	5.42458e-06	-1.07666e-10	-1.36567
104261700	chr14:104261700:A:G	3.65661e-05	-0.136884	0.679396
104261703	chr14:104261703:C:T	5.38753e-06	-1.07666e-10	-1.37252
104261740	chr14:104261740:T:C	0.000139858	-0.0277354	1.91175
104261821	chr14:104261821:T:G	5.41517e-06	-1.07666e-10	-1.36741
104261884	chr14:104261884:T:C	6.27491e-06	-1.07666e-10	-1.22005
104261901	chr14:104261901:C:T	4.51687e-06	-1.54879	-3.65436e-10
104262101	chr14:104262101:C:T	2.29826e-06	-1.36013	-0.864325
104262204	chr14:104262204:G:A	2.1656e-06	-1.38095	-0.902965
104262243	chr14:104262243:A:G	0.00013669	-0.0882609	1.94937
104262347	chr14:104262347:C:T	1.7651e-06	-1.46471	-1.02369
104262638	chr14:104262638:T:C	5.66176e-06	-1.07666e-10	-1.32288
104262671	chr14:104262671:T:C	2.22082e-06	-1.39257	-0.866164
104263362	chr14:104263362:A:G	2.72473e-06	-1.44384	-0.610405
104263574	chr14:104263574:G:A	2.15599e-06	-1.39352	-0.894843
104263742	chr14:104263742:C:T	1.15993e-05	-1.07666e-10	-0.605662
104263876	chr14:104263876:C:T	2.13065e-06	-1.40661	-0.89357
104264003	chr14:104264003:C:T	3.66461e-06	-0.38504	-1.37285
104264257	chr14:104264257:C:A	3.33057e-06	-1.52795	-0.325517
104264272	chr14:104264272:T:C	2.42054e-06	-1.4095	-0.763122
104264278	chr14:104264278:G:T	2.0518e-06	-1.41274	-0.925155
104264315	chr14:104264315:G:T	2.1741e-06	-1.40759	-0.87241
104264771	chr14:104264771:C:T	2.03714e-05	-1.07666e-10	-0.0424783
104265184	chr14:104265184:T:G	8.72314e-06	-1.07666e-10	-0.890631
104265650	chr14:104265650:G:A	5.38676e-06	-1.07666e-10	-1.37267
104265775	chr14:104265775:C:T	5.84706e-06	-1.29067	-3.65436e-10
104266179	chr14:104266179:C:T	6.65342e-06	-1.07666e-10	-1.16148
104266416	chr14:104266416:C:T	2.8104e-06	-1.53406	-0.489224
104266727	chr14:104266727:C:T	2.16742e-06	-1.41231	-0.870764
104266815	chr14:104266815:C:G	5.5451e-06	-1.07666e-10	-1.34369
104266988	chr14:104266988:C:T	2.13795e-06	-1.41335	-0.883417
104267107	chr14:104267107:G:T	1.7407e-05	-0.19974	-3.65436e-10
104267138	chr14:104267138:G:A	5.39273e-06	-1.07666e-10	-1.37156
104267498	chr14:104267498:T:C	5.45854e-06	-1.07666e-10	-1.35943
104267547	chr14:104267547:T:C	4.61982e-06	-1.52626	-3.65436e-10
104267644	chr14:104267644:A:G	2.10609e-06	-1.4263	-0.88548
104268003	chr14:104268003:C:T	6.57052e-06	-1.17402	-3.65436e-10
104268191	chr14:104268191:C:T	5.42214e-06	-1.07666e-10	-1.36612
104268359	chr14:104268359:G:A	3.80855e-05	-1.07666e-10	0.583224
104268391	chr14:104268391:T:C	2.55613e-06	-1.55007	-0.568041
104268519	chr14:104268519:G:C	4.82554e-06	-1.48269	-3.65436e-10
104268710	chr14:104268710:C:T	2.15302e-05	0.0128468	-3.65436e-10
104268725	chr14:104268725:C:T	1.57251e-06	-1.35313	-1.25081
104268922	chr14:104268922:C:T	1.88698e-06	-1.09773	-1.3239
104269280	chr14:104269280:C:A	4.6037e-06	-1.52975	-3.65436e-10
104269411	chr14:104269411:A:G	1.50499e-06	-1.34801	-1.29981
104269892	chr14:104269892:G:A	2.1621e-06	-1.54633	-0.739205
104269919	chr14:104269919:C:G	1.30693e-06	-1.47246	-1.31646
104269974	chr14:104269974:C:G	2.758e-06	-1.38332	-0.658784
104269993	chr14:104269993:A:G	2.68601e-06	-1.38125	-0.687304
104270330	chr14:104270330:G:C	1.31275e-06	-1.42853	-1.35596
104270435	chr14:104270435:G:A	3.25602e-06	-1.50485	-0.371257
104270460	chr14:104270460:C:T	3.2671e-05	0.429878	-3.65436e-10
104270530	chr14:104270530:G:A	5.64747e-06	-1.07666e-10	-1.3254
104270560	chr14:104270560:T:C	8.99395e-06	-1.15474	0.294683
104270641	chr14:104270641:G:A	5.88882e-06	-1.07666e-10	-1.28355
104270683	chr14:104270683:C:G	5.4019e-06	-1.07666e-10	-1.36986
104270800	chr14:104270800:G:A	9.27922e-06	-1.07666e-10	-0.828833
104271133	chr14:104271133:C:T	8.53098e-06	-1.07666e-10	-0.912906
104271175	chr14:104271175:A:G	7.85914e-06	-1.07666e-10	-0.994934
104271203	chr14:104271203:G:A	5.39116e-06	-1.07666e-10	-1.37185
104271413	chr14:104271413:G:A	6.35784e-06	-1.07666e-10	-1.20692
104271425	chr14:104271425:C:T	6.45262e-05	-1.07666e-10	1.11046
104271725	chr14:104271725:T:G	1.22245e-06	-1.54505	-1.3107
104271834	chr14:104271834:G:T	6.26617e-06	-1.07666e-10	-1.22145
104271940	chr14:104271940:A:G	3.92979e-05	0.614562	-3.65436e-10
104272049	chr14:104272049:A:G	8.60236e-06	-1.07666e-10	-0.904573
104272489	chr14:104272489:A:G	1.7689e-06	-1.45695	-1.02931
104272566	chr14:104272566:A:T	5.42325e-06	-1.07666e-10	-1.36592
104272890	chr14:104272890:A:G	2.67777e-06	-1.55102	-0.52061
104273033	chr14:104273033:A:G	2.28162e-05	-1.01857	1.08943
104273147	chr14:104273147:C:T	0.00131829	-0.976779	5.10426
104273161	chr14:104273161:C:A	8.34217e-06	-1.07666e-10	-0.935287
104273261	chr14:104273261:C:T	5.83581e-06	-1.07666e-10	-1.2926
104273898	chr14:104273898:C:T	8.16367e-06	-1.07666e-10	-0.956917
104274042	chr14:104274042:T:G	4.84394e-06	-1.47888	-3.65436e-10
104274329	chr14:104274329:A:G	0.000566345	-0.661069	3.94366
104274335	chr14:104274335:G:A	6.37141e-06	-1.07666e-10	-1.20479
104274558	chr14:104274558:C:T	5.02665e-06	-1.44186	-3.65436e-10
104274629	chr14:104274629:CTTAG:C	2.43456e-06	-1.41207	-0.754769
104275316	chr14:104275316:G:C	7.53796e-06	-1.07666e-10	-1.03666
104275616	chr14:104275616:G:A	8.32738e-06	-1.07666e-10	-0.937061
104275646	chr14:104275646:C:T	5.69241e-06	-1.07666e-10	-1.31748
104276002	chr14:104276002:T:C	4.4776e-05	-0.0147208	0.759782
104276012	chr14:104276012:G:GT	4.52785e-06	-1.54636	-3.65436e-10
104276355	chr14:104276355:C:T	7.01503e-06	-1.07666e-10	-1.10856
104276611	chr14:104276611:A:G	2.67239e-06	-1.51602	-0.557616
104277136	chr14:104277136:G:A	2.78263e-06	-1.00821	-1.02501
104277729	chr14:104277729:G:A	8.87802e-06	-1.07666e-10	-0.873031
104277777	chr14:104277777:C:T	0.00014518	-0.699961	2.62133
104277801	chr14:104277801:G:A	8.07923e-06	-0.967314	-3.65436e-10
104278092	chr14:104278092:G:A	7.67584e-06	-1.07666e-10	-1.01853
104278493	chr14:104278493:A:G	0.000237798	-1.07725	3.49206
104278623	chr14:104278623:C:T	8.55452e-06	-1.07666e-10	-0.910151
104279389	chr14:104279389:G:A	5.70789e-06	-1.07666e-10	-1.31476
104279819	chr14:104279819:A:G	8.67875e-06	-1.07666e-10	-0.895732
104280036	chr14:104280036:C:T	4.47707e-06	-1.53458	-0.0230639
104280223	chr14:104280223:G:A	1.1384e-05	-1.07666e-10	-0.624405
104280346	chr14:104280346:G:A	5.94297e-06	-1.07666e-10	-1.2744
104280421	chr14:104280421:T:C	6.91315e-06	-1.07666e-10	-1.12318
104280563	chr14:104280563:C:T	4.47072e-06	-1.42039	-0.138671
104281034	chr14:104281034:T:A	5.38503e-06	-1.07666e-10	-1.37299
104281047	chr14:104281047:A:G	1.70548e-05	-1.22483	1.00465
104281106	chr14:104281106:C:T	5.65704e-06	-1.32371	-3.65436e-10
104281225	chr14:104281225:G:A	2.50646e-06	-0.998414	-1.13933
104281257	chr14:104281257:G:A	5.91369e-06	-1.07666e-10	-1.27934
104281392	chr14:104281392:G:A	1.02674e-05	-1.07666e-10	-0.727639
104281463	chr14:104281463:A:G	6.28567e-06	-1.07666e-10	-1.21834
104281549	chr14:104281549:G:A	5.53707e-06	-1.07666e-10	-1.34514
104281635	chr14:104281635:C:T	7.80132e-06	-1.00232	-3.65436e-10
104282231	chr14:104282231:C:T	5.45735e-06	-1.07666e-10	-1.35965
104282375	chr14:104282375:G:T	4.34272e-06	-0.885605	-0.702504
104282416	chr14:104282416:G:A	8.40177e-06	-0.639451	-0.288717
104282581	chr14:104282581:C:T	2.061e-06	-1.46552	-0.867897
104282648	chr14:104282648:GCAGT:G	1.43907e-05	0.982796	-1.37283
104282711	chr14:104282711:T:C	1.21174e-05	0.803831	-1.3658
104282896	chr14:104282896:C:T	2.07049e-06	-1.32482	-1.004
104282981	chr14:104282981:C:T	1.73759e-05	1.13875	-1.34028
104283046	chr14:104283046:G:A	8.18337e-06	-1.07666e-10	-0.954506
104283062	chr14:104283062:T:C	1.27306e-05	0.836896	-1.3495
104283256	chr14:104283256:C:G	1.11339e-05	-1.07666e-10	-0.64662
104283334	chr14:104283334:T:C	1.80889e-05	0.990116	-1.15143
104283424	chr14:104283424:C:T	5.89776e-06	-1.07666e-10	-1.28204
104283634	chr14:104283634:ACTGTGCCTTCTGGGAAGGCTG:A	8.57699e-06	-0.907527	-3.65436e-10
104283695	chr14:104283695:G:T	5.9482e-06	-1.07666e-10	-1.27352
104283750	chr14:104283750:T:C	1.73382e-05	0.756473	-0.960173
104283786	chr14:104283786:A:G	1.71185e-05	0.756289	-0.972742
104283906	chr14:104283906:C:T	2.01688e-05	-0.0524717	-3.65436e-10
104284279	chr14:104284279:G:A	1.58273e-05	0.593975	-0.88885
104284318	chr14:104284318:A:AG	1.87959e-05	0.773431	-0.896403
104284375	chr14:104284375:C:A	1.51597e-06	-1.49648	-1.14407
104284558	chr14:104284558:C:T	1.09245e-05	-1.07666e-10	-0.665606
104284797	chr14:104284797:G:A	8.97543e-06	-0.853626	-0.00849335
104284806	chr14:104284806:A:G	1.64144e-05	0.76075	-1.0192
104284819	chr14:104284819:G:A	1.67886e-05	0.764918	-1.00083
104284858	chr14:104284858:T:G	1.71953e-05	0.780582	-0.992557
104284859	chr14:104284859:C:T	1.66999e-05	0.734003	-0.975213
104284900	chr14:104284900:C:T	1.8184e-05	0.816997	-0.973064
104285045	chr14:104285045:C:T	5.74897e-06	-1.30759	-3.65436e-10
104285087	chr14:104285087:G:A	2.64023e-05	-1.07666e-10	0.216841
104285093	chr14:104285093:C:T	1.63772e-05	0.696706	-0.957426
104285096	chr14:104285096:A:G	8.05123e-06	-0.838049	-0.132736
104285162	chr14:104285162:T:C	1.71888e-05	0.776716	-0.989066
104285289	chr14:104285289:C:T	9.32958e-06	-1.07666e-10	-0.82342
104285290	chr14:104285290:G:A	6.70618e-06	-1.07666e-10	-1.15358
104285311	chr14:104285311:C:T	5.54227e-06	-1.07666e-10	-1.34421
104285418	chr14:104285418:T:C	1.76958e-05	0.803316	-0.986597
104285460	chr14:104285460:T:C	1.67556e-05	0.739028	-0.976906
104285552	chr14:104285552:A:G	1.72699e-05	0.801904	-1.00955
104285574	chr14:104285574:C:A	1.71666e-05	0.788082	-1.00173
104285581	chr14:104285581:C:T	1.71772e-05	0.776285	-0.989315
104285706	chr14:104285706:A:G	1.83525e-05	0.851532	-0.998376
104285772	chr14:104285772:G:A	5.31077e-06	-1.38687	-3.65436e-10
104285799	chr14:104285799:G:T	6.65343e-06	-1.07666e-10	-1.16148
104285914	chr14:104285914:G:A	5.20998e-06	-0.858601	-0.547433
104285916	chr14:104285916:C:A	6.10323e-06	-1.07666e-10	-1.24779
104286036	chr14:104286036:T:C	1.98738e-05	0.895941	-0.963151
104286208	chr14:104286208:G:A	6.9252e-06	-1.07666e-10	-1.12144
104286216	chr14:104286216:C:T	1.11824e-05	-1.07666e-10	-0.642271
104286225	chr14:104286225:A:G	1.92955e-05	0.863318	-0.960055
104286473	chr14:104286473:A:G	8.42946e-06	-0.926343	0.00146459
104286556	chr14:104286556:G:A	1.42747e-05	-1.07666e-10	-0.398125
104286600	chr14:104286600:A:G	2.00615e-06	-0.987107	-1.37329
104286732	chr14:104286732:A:G	6.10466e-06	-1.07666e-10	-1.24756
104286809	chr14:104286809:A:G	1.80743e-05	0.840863	-1.00298
104286811	chr14:104286811:G:A	1.79414e-05	0.833736	-1.00323
104286817	chr14:104286817:G:A	1.84904e-05	0.839876	-0.979233
104286882	chr14:104286882:A:G	2.25219e-05	1.05866	-1.00079
104286949	chr14:104286949:T:C	1.51154e-05	0.721953	-1.06285
104286987	chr14:104286987:G:A	1.74454e-05	0.788862	-0.986398
104287026	chr14:104287026:T:C	1.7759e-05	0.825583	-1.0053
104287049	chr14:104287049:C:T	8.52895e-06	-1.40775	0.49461
104287181	chr14:104287181:G:A	3.55149e-05	1.38059	-0.867244
104287446	chr14:104287446:C:T	5.46961e-06	-1.07666e-10	-1.3574
104287462	chr14:104287462:G:C	5.74263e-06	-1.07666e-10	-1.30869
104287526	chr14:104287526:T:C	2.23296e-05	0.870398	-0.821096
104287742	chr14:104287742:G:A	1.45317e-06	-1.31931	-1.36356
104287782	chr14:104287782:G:T	3.08874e-05	1.24179	-0.868052
104288027	chr14:104288027:G:A	6.47068e-06	-1.07666e-10	-1.18933
104288318	chr14:104288318:CA:C	6.23155e-06	-1.07666e-10	-1.22699
104288418	chr14:104288418:C:T	1.53957e-05	-0.322524	-3.65436e-10
104288569	chr14:104288569:G:T	1.20645e-05	-1.07666e-10	-0.56634
104288641	chr14:104288641:G:A	6.76063e-06	-1.14549	-3.65436e-10
104288733	chr14:104288733:CTG:C	5.88028e-06	-1.07666e-10	-1.28501
104288750	chr14:104288750:T:G	3.7438e-05	1.29561	-0.729537
104289029	chr14:104289029:G:A	4.13937e-06	-0.679082	-0.956985
104289697	chr14:104289697:C:T	2.96158e-05	1.18937	-0.857672
104289981	chr14:104289981:C:T	3.73801e-05	1.55447	-0.989943
104290613	chr14:104290613:T:C	3.06076e-05	-1.07666e-10	0.364638
104290788	chr14:104290788:T:C	4.56812e-06	-1.3715	-0.166005
104290967	chr14:104290967:C:T	4.90796e-06	-1.38648	-0.0792761
104291045	chr14:104291045:A:G	2.43441e-06	-1.27886	-0.888044
104291190	chr14:104291190:G:A	3.99171e-06	-1.44447	-0.227918
104291322	chr14:104291322:G:A	6.0242e-06	-1.07666e-10	-1.26083
104291444	chr14:104291444:T:C	4.54748e-06	-1.54204	-3.65436e-10
104291640	chr14:104291640:T:G	6.20687e-06	-1.07666e-10	-1.23095
104291675	chr14:104291675:G:A	6.2462e-06	-1.07666e-10	-1.22464
104291793	chr14:104291793:G:T	7.91154e-06	-1.07666e-10	-0.988288
104291932	chr14:104291932:C:T	5.48626e-06	-1.07666e-10	-1.35436
104292550	chr14:104292550:G:A	4.50827e-06	-0.778999	-0.771698
104292721	chr14:104292721:A:G	5.76484e-06	-1.07666e-10	-1.30483
104293058	chr14:104293058:C:T	1.46318e-05	-1.07666e-10	-0.373415
104293126	chr14:104293126:C:T	5.40783e-06	-1.07666e-10	-1.36876
104293266	chr14:104293266:C:T	5.65395e-06	-1.07666e-10	-1.32426
104293561	chr14:104293561:G:A	9.24984e-06	-1.07666e-10	-0.832004
104293612	chr14:104293612:G:C	1.48753e-06	-1.52815	-1.13134
104293648	chr14:104293648:G:A	2.04231e-05	-0.371168	0.331225
104294121	chr14:104294121:C:T	8.91621e-06	-0.868739	-3.65436e-10
104294248	chr14:104294248:A:G	5.97967e-06	-1.07666e-10	-1.26825
104294347	chr14:104294347:G:A	4.04139e-06	-0.744042	-0.915979
104295027	chr14:104295027:C:T	5.38337e-06	-1.07666e-10	-1.3733
104295230	chr14:104295230:C:T	5.38354e-06	-1.07666e-10	-1.37327
104295251	chr14:104295251:T:C	5.39688e-06	-1.07666e-10	-1.37079
104295345	chr14:104295345:G:A	5.72482e-06	-1.07666e-10	-1.3118
104295441	chr14:104295441:T:C	0.000353518	1.38327	1.42806
104295535	chr14:104295535:T:C	1.25774e-06	-1.45404	-1.37326
104295549	chr14:104295549:C:A	8.34844e-06	-1.07666e-10	-0.934536
104295640	chr14:104295640:G:A	5.72649e-06	-1.07666e-10	-1.31151
104295666	chr14:104295666:C:T	1.69395e-06	-1.33834	-1.19121
104295747	chr14:104295747:T:C	0.000191644	3.18397	-0.98494
104295755	chr14:104295755:G:C	5.48833e-06	-1.07666e-10	-1.35399
104295833	chr14:104295833:T:C	1.07196e-05	-1.07666e-10	-0.684532
104295873	chr14:104295873:C:A	7.66474e-06	-1.07666e-10	-1.01998
104295891	chr14:104295891:C:T	6.88792e-06	-1.2986	0.171755
104295936	chr14:104295936:C:T	3.82895e-05	-0.0514909	0.640057
104296065	chr14:104296065:T:C	1.91784e-06	-1.37947	-1.02594
104296119	chr14:104296119:G:A	5.42681e-06	-1.07666e-10	-1.36526
104296191	chr14:104296191:T:G	2.33672e-06	-1.16484	-1.04302
104296243	chr14:104296243:A:C	9.63966e-06	-1.07666e-10	-0.790725
104296317	chr14:104296317:G:A	2.72019e-06	-1.55106	-0.504852
104296466	chr14:104296466:C:A	1.40385e-05	-1.07666e-10	-0.414809
104296594	chr14:104296594:G:A	7.61917e-06	-1.07666e-10	-1.02594
104296673	chr14:104296673:C:T	6.56971e-06	-1.23343	0.0592886
104296933	chr14:104296933:C:T	9.12491e-06	-1.07666e-10	-0.845602
104296989	chr14:104296989:G:A	5.47208e-06	-1.07666e-10	-1.35695
104297291	chr14:104297291:C:T	6.72009e-06	-1.30337	0.151859
104297312	chr14:104297312:G:A	7.13947e-06	-1.28211	0.191139
104297330	chr14:104297330:C:A	0.000731086	1.17682	2.3611
104297555	chr14:104297555:C:T	1.29843e-06	-1.44056	-1.35489
104297627	chr14:104297627:A:C	7.62193e-06	-1.07666e-10	-1.02558
104297718	chr14:104297718:G:A	2.82694e-06	-0.871704	-1.14571
104297820	chr14:104297820:C:T	1.17826e-06	-1.53353	-1.35905
104297912	chr14:104297912:C:T	5.54651e-06	-1.07666e-10	-1.34344
104298165	chr14:104298165:G:A	1.3916e-06	-1.35364	-1.37252
104298285	chr14:104298285:G:A	8.28471e-06	-1.07666e-10	-0.942199
104298469	chr14:104298469:A:G	9.49104e-06	-1.07666e-10	-0.806262
104298551	chr14:104298551:G:A	8.09956e-06	-1.07666e-10	-0.964801
104298623	chr14:104298623:G:A	1.57613e-06	-1.23527	-1.36637
104298635	chr14:104298635:A:T	9.76217e-06	-0.778095	-3.65436e-10
104298692	chr14:104298692:C:G	8.09956e-06	-1.07666e-10	-0.964801
104299776	chr14:104299776:G:A	1.42049e-06	-1.35708	-1.34853
104299824	chr14:104299824:C:A	5.41354e-06	-1.07666e-10	-1.36771
104299851	chr14:104299851:G:T	1.4036e-06	-1.36504	-1.35253
104299865	chr14:104299865:G:C	0.000289676	1.46647	1.14568
104300417	chr14:104300417:A:G	9.84071e-06	-1.07666e-10	-0.770083
104300714	chr14:104300714:G:A	5.42291e-06	-1.07666e-10	-1.36598
104301171	chr14:104301171:C:T	9.75743e-06	-0.778581	-3.65436e-10
104301217	chr14:104301217:G:A	0.00150095	0.68828	3.56896
104301366	chr14:104301366:C:T	3.64456e-06	-0.777205	-0.986169
104301490	chr14:104301490:T:C	5.4963e-06	-1.07666e-10	-1.35254
104301625	chr14:104301625:C:T	6.03022e-06	-1.07666e-10	-1.25983
104301638	chr14:104301638:T:C	6.41723e-06	-1.07666e-10	-1.19762
104301647	chr14:104301647:T:C	1.74462e-05	-1.07666e-10	-0.197488
104301658	chr14:104301658:G:A	1.58777e-06	-1.33689	-1.25739
104301697	chr14:104301697:C:T	2.20642e-05	-1.08997	1.12731
104301924	chr14:104301924:A:G	2.54174e-05	-1.07666e-10	0.178823
104301986	chr14:104301986:C:T	5.38413e-06	-1.07666e-10	-1.37316
104301994	chr14:104301994:T:C	5.78866e-06	-1.07666e-10	-1.30071
104302008	chr14:104302008:C:T	0.000243548	1.00078	1.43792
104302137	chr14:104302137:G:A	8.68115e-06	-1.07666e-10	-0.895457
104302668	chr14:104302668:C:T	6.69997e-06	-0.0984111	-1.0561
104302886	chr14:104302886:C:T	0.000350863	0.936673	1.86711
104303131	chr14:104303131:C:T	8.05707e-06	-1.07666e-10	-0.97006
104303265	chr14:104303265:T:G	8.24692e-06	-1.07666e-10	-0.94677
104303305	chr14:104303305:G:A	9.03086e-06	0.341965	-1.19793
104303765	chr14:104303765:C:T	5.69625e-06	-1.07666e-10	-1.3168
104303973	chr14:104303973:G:A	8.23996e-06	-1.07666e-10	-0.947614
104304055	chr14:104304055:A:G	9.3386e-05	2.32889	-0.848755
104304453	chr14:104304453:C:T	0.000108711	-0.293699	1.92578
104304474	chr14:104304474:G:A	1.30868e-05	-1.07666e-10	-0.485005
104304756	chr14:104304756:C:T	7.57616e-06	-1.07666e-10	-1.0316
104304831	chr14:104304831:A:G	2.37483e-05	-0.543722	0.654622
104305029	chr14:104305029:G:C	2.29875e-05	-1.07666e-10	0.0783403
104305181	chr14:104305181:T:C	7.51322e-06	-1.07666e-10	-1.03995
104305228	chr14:104305228:TG:T	8.20912e-05	-1.07666e-10	1.35122
104305392	chr14:104305392:C:T	6.34877e-05	2.22657	-1.13233
104305422	chr14:104305422:C:G	5.8468e-06	-1.07666e-10	-1.29072
104305449	chr14:104305449:G:C	5.56702e-06	-1.07666e-10	-1.33975
104305572	chr14:104305572:C:T	8.73455e-06	-0.889324	-3.65436e-10
104305854	chr14:104305854:C:T	0.000243143	-0.497382	2.93442
104306004	chr14:104306004:C:T	7.09074e-06	-1.07666e-10	-1.09782
104306063	chr14:104306063:C:T	1.31017e-05	0.774257	-1.25812
104306589	chr14:104306589:G:A	1.15031e-05	0.365529	-0.979518
104306590	chr14:104306590:C:A	0.000226047	-0.471138	2.83527
104306664	chr14:104306664:C:T	6.40035e-06	-1.07666e-10	-1.20026
104306963	chr14:104306963:G:A	1.12937e-05	-1.07666e-10	-0.632364
104306999	chr14:104306999:T:C	0.000471698	4.47284	-1.37311
104307071	chr14:104307071:G:A	7.09074e-06	-1.07666e-10	-1.09782
104307073	chr14:104307073:A:G	1.14129e-05	0.368349	-0.990218
104307162	chr14:104307162:G:A	5.19888e-05	-1.07666e-10	0.894419
104307215	chr14:104307215:G:GT	9.68987e-06	0.207753	-0.993283
104307216	chr14:104307216:A:T	9.75246e-06	0.206931	-0.986021
104307282	chr14:104307282:C:T	5.06758e-05	-1.07666e-10	0.868838
104307283	chr14:104307283:G:A	3.49387e-05	0.607672	-0.110686
104307741	chr14:104307741:C:T	4.53279e-05	-1.07666e-10	0.757313
104307801	chr14:104307801:C:T	7.08797e-06	-1.07666e-10	-1.09821
104307802	chr14:104307802:A:G	1.9627e-05	0.508988	-0.588694
104307963	chr14:104307963:G:A	5.18694e-05	-1.07666e-10	0.892119
104307986	chr14:104307986:C:T	1.97335e-05	0.431521	-0.505815
104308012	chr14:104308012:G:A	1.82522e-05	0.434981	-0.587304
104308189	chr14:104308189:C:T	4.68887e-05	-1.07666e-10	0.791167
104308224	chr14:104308224:G:A	7.09074e-06	-1.07666e-10	-1.09782
104308313	chr14:104308313:G:A	4.64389e-06	-1.52106	-3.65436e-10
104308480	chr14:104308480:G:C	5.08523e-05	-1.07666e-10	0.872315
104309066	chr14:104309066:G:T	4.7651e-06	-1.49529	-3.65436e-10
104309515	chr14:104309515:C:G	6.9259e-06	-0.663098	-0.458245
104309608	chr14:104309608:A:G	0.000582372	4.57239	-1.26189
104309706	chr14:104309706:C:T	4.52248e-06	-1.28488	-0.262665
104309777	chr14:104309777:G:A	6.49434e-05	-1.07666e-10	1.11691
104309785	chr14:104309785:C:T	6.56247e-05	-1.07666e-10	1.12734
104309802	chr14:104309802:G:A	0.000612045	4.65077	-1.29058
104309951	chr14:104309951:C:T	2.58388e-05	-1.07666e-10	0.195269
104310081	chr14:104310081:G:T	6.6121e-05	-1.07666e-10	1.13488
104310134	chr14:104310134:C:T	1.10767e-05	-0.651765	-3.65436e-10
104310200	chr14:104310200:C:T	6.64526e-05	-1.07666e-10	1.13988
104310414	chr14:104310414:G:T	0.0126384	5.17563	1.21226
104310423	chr14:104310423:C:A	0.0123559	5.16846	1.19682
104310424	chr14:104310424:C:T	0.0124823	5.14764	1.22781
104310523	chr14:104310523:C:A	0.014028	5.23537	1.25683
104310717	chr14:104310717:TGGCAGGG:T	1.851e-05	-1.07666e-10	-0.138301
104310725	chr14:104310725:TGGCAGGGAGTGCCAGGAGCATGCAGGGCTATG:T	1.84738e-05	-1.07666e-10	-0.140258
104311596	chr14:104311596:C:A	0.000378171	0.617491	2.26124
104311644	chr14:104311644:T:C	4.50887e-06	-1.55056	-3.65436e-10
104311687	chr14:104311687:G:A	0.0125748	5.19695	1.18589
104311767	chr14:104311767:A:C	3.99799e-06	-0.31163	-1.35919
104311875	chr14:104311875:A:G	7.28066e-06	-1.07666e-10	-1.07139
104312003	chr14:104312003:G:A	6.77098e-06	-1.07666e-10	-1.14396
104312078	chr14:104312078:C:G	0.000156352	-0.219758	2.21526
104312540	chr14:104312540:G:T	7.00182e-06	-1.07666e-10	-1.11044
104312793	chr14:104312793:T:A	0.00077859	4.97112	-1.37024
104313174	chr14:104313174:C:T	0.0117426	5.10648	1.20789
104313398	chr14:104313398:A:T	5.65002e-06	-1.07666e-10	-1.32495
104313496	chr14:104313496:T:C	0.000705947	4.79627	-1.29334
104313867	chr14:104313867:G:A	6.63593e-06	-1.07666e-10	-1.16411
104313910	chr14:104313910:C:T	5.64773e-06	-1.07666e-10	-1.32536
104314212	chr14:104314212:G:A	7.263e-06	-1.07666e-10	-1.07382
104314255	chr14:104314255:A:C	0.000605589	4.71953	-1.36994
104314652	chr14:104314652:C:T	0.000673085	4.59522	-1.13996
104314729	chr14:104314729:C:T	1.13241e-05	-0.376248	-0.253432
104314747	chr14:104314747:C:G	5.64773e-06	-1.07666e-10	-1.32536
104314802	chr14:104314802:G:A	8.4254e-06	-1.07666e-10	-0.925359
104314816	chr14:104314816:T:C	0.00147984	4.95415	-0.711066
104315432	chr14:104315432:A:G	5.66701e-05	-1.4684	2.44903
104316026	chr14:104316026:G:A	0.0142599	5.25452	1.25408
104316135	chr14:104316135:A:G	0.00305679	4.98116	-0.0126488
104316158	chr14:104316158:T:A	5.40099e-06	-1.07666e-10	-1.37003
104316414	chr14:104316414:A:G	0.000345788	4.0874	-1.29818
104316424	chr14:104316424:C:T	1.30778e-06	-1.46681	-1.32147
104316453	chr14:104316453:A:C	0.000453236	4.15357	-1.09377
104316565	chr14:104316565:C:T	4.25099e-05	-0.0259433	0.719069
104316615	chr14:104316615:C:T	6.00961e-06	-1.07666e-10	-1.26325
104316659	chr14:104316659:C:A	6.82675e-06	-0.564528	-0.571234
104316701	chr14:104316701:C:T	5.97455e-06	-1.07666e-10	-1.2691
104317102	chr14:104317102:G:A	4.27193e-05	0.786739	-0.0886991
104317124	chr14:104317124:C:T	5.59111e-06	-1.07666e-10	-1.33543
104317214	chr14:104317214:C:T	2.26295e-05	-1.07666e-10	0.0626448
104317452	chr14:104317452:C:T	0.0119992	3.37844	2.95754
104317459	chr14:104317459:C:G	4.616e-06	-1.52708	-3.65436e-10
104317671	chr14:104317671:G:A	6.50299e-06	-1.07666e-10	-1.18435
104318637	chr14:104318637:G:A	1.75744e-05	-1.07666e-10	-0.190166
104318745	chr14:104318745:G:A	4.4558e-05	-0.287408	1.02759
104318902	chr14:104318902:T:C	5.38306e-06	-1.07666e-10	-1.37335
104319189	chr14:104319189:A:G	1.24329e-06	-1.54129	-1.29756
104319333	chr14:104319333:G:T	6.64249e-06	-1.07666e-10	-1.16312
104320286	chr14:104320286:T:TG	1.07219e-05	-1.07666e-10	-0.684321
104320776	chr14:104320776:A:G	6.2304e-06	-1.07666e-10	-1.22717
104320909	chr14:104320909:GGAGGA:G	5.49023e-06	-1.07666e-10	-1.35364
104321016	chr14:104321016:G:A	3.61502e-05	-0.00486605	0.535938
104321169	chr14:104321169:C:T	3.95043e-06	-0.61628	-1.06651
104321279	chr14:104321279:C:T	2.36045e-05	-1.07666e-10	0.104829
104321431	chr14:104321431:G:A	1.12626e-05	-1.07666e-10	-0.635121
104321511	chr14:104321511:C:A	0.000498916	4.10334	-0.947514
104321719	chr14:104321719:C:T	8.07406e-06	-0.967954	-3.65436e-10
104321849	chr14:104321849:C:T	7.77823e-06	-1.07666e-10	-1.00528
104321868	chr14:104321868:T:TG	5.63701e-06	-1.07666e-10	-1.32726
104322254	chr14:104322254:C:T	0.000127766	3.12036	-1.32676
104322357	chr14:104322357:C:T	7.27729e-06	-1.07666e-10	-1.07185
104322460	chr14:104322460:G:A	5.38805e-06	-1.07666e-10	-1.37243
104322625	chr14:104322625:G:A	2.93529e-05	-0.366005	0.688788
104322697	chr14:104322697:C:A	2.42448e-05	-1.07666e-10	0.131592
104323201	chr14:104323201:G:A	4.61246e-06	-1.52785	-3.65436e-10
104323500	chr14:104323500:GC:G	5.44109e-06	-1.07666e-10	-1.36263
104323557	chr14:104323557:G:A	0.00516887	4.25728	1.23652
104323639	chr14:104323639:G:A	2.4923e-05	-1.07666e-10	0.159179
104323796	chr14:104323796:C:T	1.47185e-06	-1.54373	-1.12636
104323835	chr14:104323835:G:A	2.60579e-05	-1.07666e-10	0.203711
104323840	chr14:104323840:G:A	0.00013032	3.13949	-1.32611
104324164	chr14:104324164:A:C	1.43093e-06	-1.41245	-1.28584
104324673	chr14:104324673:G:A	1.34515e-06	-1.53737	-1.22273
104325674	chr14:104325674:AGT:A	1.56314e-05	-1.07666e-10	-0.307328
104325864	chr14:104325864:T:C	5.53331e-06	-1.07666e-10	-1.34582
104325917	chr14:104325917:G:A	0.00491303	4.22839	1.21465
104326002	chr14:104326002:A:G	5.39249e-06	-1.07666e-10	-1.3716
104326189	chr14:104326189:G:A	3.95108e-06	-1.16997	-0.512646
104326559	chr14:104326559:A:G	5.50741e-06	-1.07666e-10	-1.35052
104326645	chr14:104326645:C:G	8.18142e-06	-0.954744	-3.65436e-10
104326910	chr14:104326910:C:A	2.46301e-05	0.14736	-3.65436e-10
104327203	chr14:104327203:C:T	6.12746e-06	-1.07666e-10	-1.24383
104327298	chr14:104327298:T:C	0.000760428	1.09223	2.48504
104327452	chr14:104327452:G:A	2.15206e-05	0.0124003	-3.65436e-10
104327713	chr14:104327713:C:T	7.23437e-06	-1.07666e-10	-1.07777
104327717	chr14:104327717:T:G	0.00919149	4.0834	1.98602
104328110	chr14:104328110:A:G	1.65971e-05	-0.247382	-3.65436e-10
104328474	chr14:104328474:C:T	1.56197e-06	-1.55109	-1.05958
104328814	chr14:104328814:G:A	0.000114597	3.02332	-1.33851
104328815	chr14:104328815:T:C	1.20031e-06	-1.50451	-1.36951
104328833	chr14:104328833:C:T	3.60739e-05	-0.272033	0.800992
104329152	chr14:104329152:A:G	0.000720292	3.26697	0.256072
104329470	chr14:104329470:T:C	4.21256e-05	-0.211807	0.895852
104330082	chr14:104330082:G:T	3.75942e-06	-1.32344	-0.408904
104330523	chr14:104330523:A:G	1.6105e-05	-1.07666e-10	-0.277478
104330548	chr14:104330548:T:C	1.24967e-06	-1.54177	-1.29196
104330555	chr14:104330555:T:C	5.41273e-06	-1.07666e-10	-1.36786
104331014	chr14:104331014:C:T	1.17224e-05	-1.07666e-10	-0.595111
104331176	chr14:104331176:T:C	0.00413504	4.06988	1.20076
104331698	chr14:104331698:A:G	0.000498316	3.67711	-0.52248
104331751	chr14:104331751:T:C	0.000792366	3.39856	0.219858
104331805	chr14:104331805:C:T	7.40813e-06	-1.07666e-10	-1.05403
104332075	chr14:104332075:C:T	1.55132e-05	-1.07666e-10	-0.31492
104332199	chr14:104332199:G:T	5.53427e-06	-1.07666e-10	-1.34565
104332384	chr14:104332384:C:T	8.23411e-06	-1.07666e-10	-0.948325
104332665	chr14:104332665:T:C	0.000452454	3.62503	-0.566954
104332676	chr14:104332676:G:T	7.33958e-06	-1.07666e-10	-1.06333
104332689	chr14:104332689:T:C	0.00308601	4.01314	0.964884
104332698	chr14:104332698:G:A	0.00780532	4.22172	1.68423
104332778	chr14:104332778:G:C	1.08342e-05	-0.369754	-0.304147
104332834	chr14:104332834:T:C	0.000427154	3.64537	-0.644835
104332899	chr14:104332899:T:A	0.0001054	2.94959	-1.34843
104333053	chr14:104333053:C:T	0.0120791	4.48717	1.85545
104333668	chr14:104333668:A:C	5.90298e-06	-1.07666e-10	-1.28115
104333863	chr14:104333863:A:G	0.00820274	4.58731	1.3683
104334022	chr14:104334022:C:T	7.33345e-06	-1.07666e-10	-1.06416
104334607	chr14:104334607:G:A	7.63749e-06	-1.07666e-10	-1.02354
104334749	chr14:104334749:A:C	1.51409e-05	-0.339213	-3.65436e-10
104334923	chr14:104334923:G:T	0.000224165	3.65902	-1.30325
104335174	chr14:104335174:G:A	2.04411e-05	-1.07666e-10	-0.039064
104335928	chr14:104335928:C:G	9.88769e-06	-1.07666e-10	-0.76532
104335953	chr14:104335953:C:T	1.02986e-05	-1.07666e-10	-0.724603
104335962	chr14:104335962:G:T	0.00620612	3.73991	1.93677
104335974	chr14:104335974:A:T	0.00632529	3.70769	1.98801
104336329	chr14:104336329:T:C	0.00134237	3.17292	0.972666
104336883	chr14:104336883:A:C	1.16715e-06	-1.53804	-1.36401
104336955	chr14:104336955:A:G	5.38676e-06	-1.07666e-10	-1.37267
104337326	chr14:104337326:C:T	5.75149e-06	-1.07666e-10	-1.30715
104337337	chr14:104337337:T:C	0.000309478	1.30524	1.37304
104337894	chr14:104337894:G:C	6.24382e-06	-1.07666e-10	-1.22502
104339335	chr14:104339335:T:C	1.82702e-05	1.21657	-1.36791
104339485	chr14:104339485:G:A	1.16427e-06	-1.53392	-1.3706
104339891	chr14:104339891:C:A	9.88758e-05	-1.07666e-10	1.53725
104340150	chr14:104340150:A:C	5.43327e-06	-1.07666e-10	-1.36407
104340448	chr14:104340448:G:A	5.40685e-06	-1.07666e-10	-1.36894
104340777	chr14:104340777:A:G	3.50799e-05	-1.07666e-10	0.501018
104341220	chr14:104341220:C:T	5.00222e-05	0.38242	0.473437
104341275	chr14:104341275:C:T	6.36169e-06	-1.07666e-10	-1.20632
104341351	chr14:104341351:T:C	5.5438e-06	-1.07666e-10	-1.34393
104341375	chr14:104341375:G:A	1.32948e-06	-1.54632	-1.22551
104341656	chr14:104341656:A:G	5.80902e-06	-1.07666e-10	-1.2972
104341715	chr14:104341715:T:G	5.5123e-06	-1.07666e-10	-1.34963
104341983	chr14:104341983:A:T	6.3447e-06	-1.07666e-10	-1.20899
104341988	chr14:104341988:A:C	6.24152e-06	-1.07666e-10	-1.22539
104342030	chr14:104342030:T:C	0.000293085	0.38958	2.23427
104342198	chr14:104342198:A:G	6.1333e-06	-1.07666e-10	-1.24288
104342329	chr14:104342329:A:T	8.40941e-06	-1.07666e-10	-0.927259
104342464	chr14:104342464:C:T	1.38567e-05	-1.06199	0.634148
104342647	chr14:104342647:C:G	1.23478e-06	-1.48169	-1.36403
104343129	chr14:104343129:G:C	5.41567e-06	-1.07666e-10	-1.36731
104343612	chr14:104343612:T:G	3.12128e-06	-1.44569	-0.472681
104343929	chr14:104343929:A:G	7.22104e-06	-1.07666e-10	-1.07961
104343957	chr14:104343957:C:T	5.49199e-06	-1.07666e-10	-1.35332
104344132	chr14:104344132:T:C	2.26639e-05	-1.29515	1.35932
104344319	chr14:104344319:C:T	4.44687e-06	-1.17061	-0.393802
104344326	chr14:104344326:C:T	5.38853e-06	-1.07666e-10	-1.37234
104344363	chr14:104344363:T:C	3.59772e-06	-1.09378	-0.682534
104344460	chr14:104344460:A:C	4.25428e-06	-1.27797	-0.33072
104344679	chr14:104344679:G:A	0.000233343	2.3959	-3.65436e-10
104345212	chr14:104345212:G:A	1.41032e-06	-1.42811	-1.28468
104345287	chr14:104345287:C:T	3.05998e-06	-0.770773	-1.16743
104345383	chr14:104345383:C:T	8.27391e-06	-1.07666e-10	-0.943503
104345725	chr14:104345725:A:G	5.89026e-06	-1.28331	-3.65436e-10
104345760	chr14:104345760:A:G	5.40189e-06	-1.07666e-10	-1.36986
104346052	chr14:104346052:T:C	2.03152e-05	-1.07666e-10	-0.0452405
104346277	chr14:104346277:A:C	7.12897e-06	-1.07666e-10	-1.09244
104346286	chr14:104346286:A:T	6.42596e-06	-1.07666e-10	-1.19626
104346445	chr14:104346445:T:C	1.86379e-05	-1.07666e-10	-0.131412
104347473	chr14:104347473:T:C	5.38676e-06	-1.07666e-10	-1.37267
104347645	chr14:104347645:C:A	6.08294e-06	-1.07666e-10	-1.25112
104348082	chr14:104348082:C:T	4.99237e-05	-1.07666e-10	0.853885
104348116	chr14:104348116:C:T	1.16179e-05	-1.00375	0.399691
104348134	chr14:104348134:A:G	1.02296e-05	-0.872699	0.141371
104348279	chr14:104348279:A:T	6.91498e-06	-1.07666e-10	-1.12292
104348639	chr14:104348639:A:G	6.9966e-06	-1.11119	-3.65436e-10
104348884	chr14:104348884:C:G	6.26906e-06	-1.22098	-3.65436e-10
104349028	chr14:104349028:C:T	1.01078e-05	-1.06019	0.316888
104349031	chr14:104349031:G:A	5.73968e-06	-1.40345	0.094238
104349075	chr14:104349075:T:G	1.35748e-05	-0.814263	0.365867
104349096	chr14:104349096:A:G	6.27718e-06	-1.07666e-10	-1.21969
104349211	chr14:104349211:G:A	6.28452e-06	-1.07666e-10	-1.21852
104349235	chr14:104349235:G:A	7.01441e-06	-1.02909	-0.0795492
104349287	chr14:104349287:T:C	6.55495e-06	-1.07666e-10	-1.17639
104349298	chr14:104349298:C:T	5.63983e-06	-1.07666e-10	-1.32676
104349659	chr14:104349659:A:G	1.38158e-06	-1.51387	-1.21952
104350007	chr14:104350007:C:T	9.46799e-05	-1.07666e-10	1.49389
104350035	chr14:104350035:C:A	6.84364e-06	-1.10389	-0.0293983
104350315	chr14:104350315:C:T	1.81815e-05	-0.78793	0.631726
104350583	chr14:104350583:G:A	0.000100355	-1.07666e-10	1.55211
104350747	chr14:104350747:C:T	1.21456e-05	-1.36885	0.809202
104350864	chr14:104350864:C:G	6.02381e-06	-1.47249	0.211596
104351024	chr14:104351024:A:G	5.22997e-05	-1.07666e-10	0.90038
104351399	chr14:104351399:A:T	3.0104e-05	-1.07666e-10	0.348049
104351426	chr14:104351426:T:TC	5.39883e-06	-1.07666e-10	-1.37043
104351461	chr14:104351461:GC:G	1.33586e-05	-1.07666e-10	-0.464449
104351465	chr14:104351465:CT:C	3.3722e-05	-1.07666e-10	0.461541
104351747	chr14:104351747:G:A	5.41543e-06	-1.07666e-10	-1.36736
104351773	chr14:104351773:G:C	4.98045e-05	-1.07666e-10	0.851494
104351780	chr14:104351780:T:C	5.6972e-06	-1.07666e-10	-1.31664
104351996	chr14:104351996:C:T	4.46839e-05	-1.27424	2.01725
104352301	chr14:104352301:G:A	5.63974e-06	-1.07666e-10	-1.32677
104352418	chr14:104352418:G:A	0.000300832	-1.07666e-10	2.64994
104352422	chr14:104352422:A:G	5.26281e-05	-1.07666e-10	0.906641
104352527	chr14:104352527:A:G	4.45822e-05	-1.25802	1.99875
104352572	chr14:104352572:A:G	4.42936e-05	-1.25796	1.99219
104352690	chr14:104352690:T:C	4.63073e-05	-1.2282	2.00689
104352758	chr14:104352758:C:T	4.73011e-05	-1.27048	2.0704
104352783	chr14:104352783:C:T	1.43272e-05	-0.394452	-3.65436e-10
104352917	chr14:104352917:T:C	4.41956e-05	-1.25891	1.99092
104352958	chr14:104352958:T:C	1.38732e-06	-1.49046	-1.23878
104352993	chr14:104352993:G:A	4.65168e-05	-1.2336	2.0168
104353166	chr14:104353166:G:A	5.41002e-06	-1.07666e-10	-1.36836
104353213	chr14:104353213:C:T	0.000119938	-0.797625	2.52799
104353267	chr14:104353267:G:A	0.000116593	-1.07666e-10	1.70208
104353279	chr14:104353279:T:A	4.69003e-05	-1.2785	2.06991
104353326	chr14:104353326:T:C	7.09666e-06	-1.54983	0.452843
104353459	chr14:104353459:C:T	4.48989e-05	-1.29339	2.04119
104353772	chr14:104353772:G:A	5.51666e-06	-1.07666e-10	-1.34884
104353857	chr14:104353857:T:C	3.59918e-05	-1.21804	1.74472
104353895	chr14:104353895:T:C	8.86633e-05	-1.31848	2.74672
104354048	chr14:104354048:C:T	5.53398e-06	-1.07666e-10	-1.3457
104354120	chr14:104354120:G:T	1.53162e-06	-1.42455	-1.20573
104354166	chr14:104354166:G:A	5.41002e-06	-1.07666e-10	-1.36836
104354279	chr14:104354279:T:C	5.27837e-05	-1.33972	2.24931
104355102	chr14:104355102:C:T	5.47185e-06	-1.07666e-10	-1.35699
104355726	chr14:104355726:G:A	3.55349e-05	-1.24313	1.75703
104356143	chr14:104356143:C:T	4.02193e-05	-1.07666e-10	0.637737
104356375	chr14:104356375:G:C	5.85112e-06	-1.07666e-10	-1.28998
104357007	chr14:104357007:T:C	0.000109604	-1.19802	2.83829
104357707	chr14:104357707:G:A	1.17154e-05	-1.07666e-10	-0.59571
104357744	chr14:104357744:G:A	5.43246e-06	-1.07666e-10	-1.36422
104358488	chr14:104358488:C:T	1.34101e-06	-1.52835	-1.23484
104358577	chr14:104358577:G:A	5.82352e-05	-1.33727	2.34515
104359295	chr14:104359295:G:A	2.03901e-06	-0.983513	-1.36063
104359313	chr14:104359313:G:A	4.74587e-05	-1.07666e-10	0.80325
104359562	chr14:104359562:T:A	1.39118e-06	-1.49656	-1.2299
104359706	chr14:104359706:G:A	4.76007e-05	-1.07666e-10	0.806236
104359900	chr14:104359900:C:T	0.000177111	-1.07666e-10	2.12017
104360485	chr14:104360485:G:A	1.90961e-06	-1.04782	-1.36189
104360988	chr14:104360988:T:C	2.74595e-05	-1.50688	1.76298
104361058	chr14:104361058:C:T	4.28005e-05	-1.07666e-10	0.69994
104361112	chr14:104361112:C:T	2.34267e-05	-1.07666e-10	0.097265
104361272	chr14:104361272:C:T	5.62585e-06	-1.07666e-10	-1.32924
104361429	chr14:104361429:A:T	0.000295	-1.07666e-10	2.63036
104361560	chr14:104361560:T:C	8.05802e-06	-1.5482	0.578258
104361597	chr14:104361597:G:C	1.94003e-06	-1.0349	-1.359
104362045	chr14:104362045:A:C	4.428e-05	-1.07666e-10	0.733922
104362108	chr14:104362108:C:T	5.65889e-06	-1.07666e-10	-1.32338
104362333	chr14:104362333:T:C	5.40916e-06	-1.07666e-10	-1.36852
104362362	chr14:104362362:A:G	4.28809e-05	-1.53042	2.23223
104362518	chr14:104362518:C:T	1.91257e-06	-1.03586	-1.3723
104362826	chr14:104362826:G:A	5.63902e-06	-1.07666e-10	-1.3269
104363909	chr14:104363909:G:A	0.000222897	-1.07666e-10	2.3501
104363934	chr14:104363934:T:A	5.66962e-06	-1.07666e-10	-1.32149
104363970	chr14:104363970:C:T	5.41022e-06	-1.07666e-10	-1.36832
104363982	chr14:104363982:C:T	2.30796e-06	-1.03837	-1.18187
104363999	chr14:104363999:G:A	2.4472e-06	-1.00539	-1.15628
104364003	chr14:104364003:C:T	5.64902e-06	-1.07666e-10	-1.32513
104364091	chr14:104364091:C:T	2.53634e-06	-0.955615	-1.17027
104364258	chr14:104364258:C:T	5.66413e-06	-1.07666e-10	-1.32246
104364260	chr14:104364260:C:T	0.000144954	-1.07666e-10	1.9198
104364263	chr14:104364263:A:G	3.17378e-05	-1.52417	1.92506
104364283	chr14:104364283:C:T	4.20847e-06	-0.785175	-0.834335
104364599	chr14:104364599:A:G	0.000147942	-1.07666e-10	1.94021
104364682	chr14:104364682:C:T	5.88152e-06	-1.07666e-10	-1.2848
104364739	chr14:104364739:T:C	0.000139038	-1.07666e-10	1.87813
104364840	chr14:104364840:A:C	0.000141323	-1.07666e-10	1.89444
104365071	chr14:104365071:A:G	0.000126662	-1.07666e-10	1.78491
104365260	chr14:104365260:T:C	0.000124778	-1.07666e-10	1.76992
104365265	chr14:104365265:T:C	0.000135956	-1.07666e-10	1.85572
104365332	chr14:104365332:C:T	0.00013068	-1.07666e-10	1.81614
104365473	chr14:104365473:A:C	8.11922e-05	-1.07666e-10	1.34021
104365734	chr14:104365734:C:T	4.6748e-05	-1.07666e-10	0.788161
104365769	chr14:104365769:A:G	5.41374e-06	-1.07666e-10	-1.36767
104365934	chr14:104365934:A:G	5.52052e-06	-1.07666e-10	-1.34814
104365951	chr14:104365951:TCAC:T	9.7483e-05	-1.07666e-10	1.52307
104366105	chr14:104366105:C:T	5.61849e-06	-1.07666e-10	-1.33055
104366193	chr14:104366193:T:A	0.000108257	-1.07666e-10	1.6279
104366336	chr14:104366336:G:A	1.28631e-05	-1.07666e-10	-0.502249
104366376	chr14:104366376:A:C	4.5105e-06	-0.98178	-0.568422
104366385	chr14:104366385:T:C	1.4883e-05	-1.07666e-10	-0.356389
104366400	chr14:104366400:A:G	9.05409e-05	-1.07666e-10	1.44919
104366809	chr14:104366809:G:A	5.3894e-06	-1.07666e-10	-1.37218
104367242	chr14:104367242:T:A	5.66389e-06	-1.07666e-10	-1.3225
104367345	chr14:104367345:A:G	5.39974e-06	-1.07666e-10	-1.37026
104367359	chr14:104367359:T:C	5.40969e-06	-1.07666e-10	-1.36842
104367558	chr14:104367558:T:C	5.40912e-06	-1.07666e-10	-1.36852
104367594	chr14:104367594:GA:G	0.000372674	-1.07666e-10	2.86409
104367599	chr14:104367599:C:A	5.40769e-06	-1.07666e-10	-1.36879
104367751	chr14:104367751:G:A	5.76384e-06	-1.07666e-10	-1.30501
104367819	chr14:104367819:A:G	3.81037e-05	-1.41812	2.00182
104367955	chr14:104367955:C:T	5.40827e-06	-1.07666e-10	-1.36868
104368083	chr14:104368083:A:G	2.71526e-06	-0.955377	-1.10235
104368086	chr14:104368086:G:A	9.76535e-06	-1.07666e-10	-0.77777
104368167	chr14:104368167:C:G	7.35333e-06	-0.287178	-0.774279
104368178	chr14:104368178:T:G	2.96538e-06	-0.889156	-1.08045
104368210	chr14:104368210:G:A	5.40827e-06	-1.07666e-10	-1.36868
104368624	chr14:104368624:T:C	1.41234e-06	-1.33801	-1.37335
104368701	chr14:104368701:C:T	0.000195331	-1.07666e-10	2.21809
104368976	chr14:104368976:T:C	1.40692e-06	-1.34187	-1.37334
104368978	chr14:104368978:G:A	5.17838e-05	-1.07666e-10	0.890466
104369142	chr14:104369142:G:A	1.45397e-06	-1.30903	-1.37328
104369183	chr14:104369183:G:T	2.85448e-05	0.294864	-3.65436e-10
104369527	chr14:104369527:C:T	2.73415e-06	-0.69112	-1.35967
104369641	chr14:104369641:G:A	1.38111e-06	-1.36036	-1.37336
104369701	chr14:104369701:C:G	2.4964e-06	-0.775415	-1.36635
104369721	chr14:104369721:C:T	1.45177e-06	-1.34168	-1.34215
104369951	chr14:104369951:A:G	1.40435e-06	-1.34394	-1.3731
104369977	chr14:104369977:A:G	1.38412e-06	-1.35821	-1.37333
104370027	chr14:104370027:C:T	6.2568e-06	-1.37334	0.150397
104370518	chr14:104370518:G:A	1.60989e-05	-1.07666e-10	-0.277861
104370637	chr14:104370637:T:C	1.34721e-05	-0.455991	-3.65436e-10
104370651	chr14:104370651:G:A	6.17766e-06	-1.07666e-10	-1.23567
104370861	chr14:104370861:G:A	6.89307e-06	-1.07666e-10	-1.12609
104370900	chr14:104370900:A:G	5.77678e-06	-1.37741	0.0746459
104371140	chr14:104371140:G:A	5.36713e-06	-1.41425	0.0379311
104371192	chr14:104371192:T:C	1.51628e-06	-1.5224	-1.11795
104371427	chr14:104371427:T:C	1.75979e-05	-1.07666e-10	-0.188833
104371786	chr14:104371786:C:T	5.48803e-06	-1.07666e-10	-1.35404
104371787	chr14:104371787:T:A	5.16952e-06	-1.44058	0.0267479
104371821	chr14:104371821:A:G	5.22286e-06	-1.41975	0.0161863
104371854	chr14:104371854:G:T	8.65078e-06	-1.53227	0.633305
104371995	chr14:104371995:G:A	1.99607e-05	-1.07666e-10	-0.0628444
104372424	chr14:104372424:G:A	3.80681e-06	-0.544109	-1.17571
104372484	chr14:104372484:T:A	6.1854e-06	-1.07666e-10	-1.23442
104372486	chr14:104372486:T:TG	6.14271e-06	-1.07666e-10	-1.24134
104372855	chr14:104372855:T:C	1.96816e-06	-1.53162	-0.847892
104372975	chr14:104372975:A:C	5.78949e-06	-1.07666e-10	-1.30057
104373479	chr14:104373479:G:A	1.76419e-06	-1.48859	-1.00033
104373600	chr14:104373600:C:T	1.92484e-06	-1.03499	-1.36678
104373621	chr14:104373621:A:G	5.23875e-06	-1.5465	0.14597
104373841	chr14:104373841:C:T	2.99564e-06	-0.816974	-1.14248
104373968	chr14:104373968:C:T	8.62614e-06	-1.07666e-10	-0.901814
104374056	chr14:104374056:C:T	5.4076e-06	-1.07666e-10	-1.36881
104374120	chr14:104374120:C:T	5.38744e-06	-1.07666e-10	-1.37254
104374139	chr14:104374139:A:G	5.60414e-06	-1.07666e-10	-1.33311
104374156	chr14:104374156:T:C	5.39692e-06	-1.07666e-10	-1.37078
104374317	chr14:104374317:C:T	5.43111e-06	-1.07666e-10	-1.36447
104374392	chr14:104374392:C:T	9.38818e-06	-1.51125	0.694096
104374562	chr14:104374562:G:A	1.75371e-06	-1.20387	-1.29101
104374681	chr14:104374681:C:T	5.38382e-06	-1.07666e-10	-1.37321
104374770	chr14:104374770:A:T	3.67128e-06	-0.38532	-1.37075
104374875	chr14:104374875:G:A	1.5571e-06	-1.24102	-1.37277
104375139	chr14:104375139:T:C	3.12073e-06	-1.06899	-0.849556
104375148	chr14:104375148:G:A	4.49547e-06	-0.91078	-0.64276
104375217	chr14:104375217:C:T	1.60098e-06	-1.50643	-1.07957
104375902	chr14:104375902:GC:G	1.62111e-06	-1.34493	-1.22857
104375947	chr14:104375947:C:T	2.39505e-05	-1.07666e-10	0.119377
104376188	chr14:104376188:C:T	4.50829e-06	-1.55069	-3.65436e-10
104376301	chr14:104376301:A:G	1.91005e-05	-1.07666e-10	-0.106897
104376455	chr14:104376455:A:C	5.19997e-06	-0.685457	-0.722501
104376456	chr14:104376456:G:T	1.28121e-05	-0.205373	-0.300845
104376561	chr14:104376561:C:T	5.40992e-06	-1.07666e-10	-1.36838
104376834	chr14:104376834:C:T	7.38224e-06	-1.07666e-10	-1.05753
104376874	chr14:104376874:T:C	8.86412e-06	-1.07666e-10	-0.874599
104376881	chr14:104376881:C:T	0.000119388	1.72577	-3.65436e-10
104377057	chr14:104377057:C:T	2.58204e-05	-0.659761	0.854315
104377321	chr14:104377321:G:A	4.58146e-06	-1.53459	-3.65436e-10
104377456	chr14:104377456:C:T	3.1514e-05	-1.54925	1.94307
104377554	chr14:104377554:A:G	1.0893e-05	-1.20709	0.538592
104377786	chr14:104377786:C:T	6.83372e-05	1.16784	-3.65436e-10
104377935	chr14:104377935:C:T	1.60747e-05	-1.07666e-10	-0.279365
104378042	chr14:104378042:A:G	5.58798e-06	-1.07666e-10	-1.33599
104378272	chr14:104378272:T:C	3.17855e-06	-1.45016	-0.450024
104378512	chr14:104378512:C:T	1.0798e-05	-1.07666e-10	-0.677251
104378582	chr14:104378582:A:G	2.33378e-06	-0.889971	-1.31915
104378731	chr14:104378731:C:T	5.65745e-06	-1.07666e-10	-1.32364
104378870	chr14:104378870:C:T	6.18475e-06	-1.07666e-10	-1.23452
104379071	chr14:104379071:C:T	1.1508e-05	-1.07666e-10	-0.613568
104379548	chr14:104379548:C:T	3.01962e-06	-0.785264	-1.16621
104379551	chr14:104379551:G:A	5.91745e-06	-1.07666e-10	-1.2787
104379694	chr14:104379694:G:A	5.68573e-06	-1.07666e-10	-1.31865
104380674	chr14:104380674:G:A	6.03994e-06	-1.07666e-10	-1.25822
104381088	chr14:104381088:C:T	5.7309e-06	-1.07666e-10	-1.31074
104381167	chr14:104381167:G:C	1.01363e-05	-1.07666e-10	-0.740491
104381247	chr14:104381247:AACAG:A	1.35229e-05	-1.07666e-10	-0.452222
104381248	chr14:104381248:A:G	8.24079e-06	-1.07666e-10	-0.947514
104381772	chr14:104381772:C:T	7.40857e-06	-1.05397	-3.65436e-10
104381833	chr14:104381833:A:G	2.02798e-06	-1.48898	-0.860596
104382206	chr14:104382206:T:C	1.12066e-05	-1.07666e-10	-0.640108
104382622	chr14:104382622:G:A	1.12038e-05	-1.07666e-10	-0.640355
104382723	chr14:104382723:C:T	1.94048e-05	-1.07666e-10	-0.0910909
104382882	chr14:104382882:C:T	1.38477e-05	-1.02587	0.597382
104383019	chr14:104383019:C:T	1.0172e-05	-1.07666e-10	-0.736975
104383570	chr14:104383570:C:T	1.48879e-06	-1.34663	-1.31202
104383672	chr14:104383672:T:A	1.49496e-06	-1.41183	-1.24268
104383957	chr14:104383957:C:T	9.55499e-06	-0.799547	-3.65436e-10
104384035	chr14:104384035:G:A	7.23809e-06	-1.07666e-10	-1.07725
104384268	chr14:104384268:G:A	6.25313e-06	-1.07666e-10	-1.22353
104384382	chr14:104384382:A:T	1.89623e-05	-1.07666e-10	-0.114159
104384503	chr14:104384503:T:C	7.00977e-06	-1.07666e-10	-1.10931
104384519	chr14:104384519:C:T	2.96123e-06	-0.677657	-1.29335
104384549	chr14:104384549:A:G	5.60487e-06	-1.07666e-10	-1.33297
104384716	chr14:104384716:T:C	5.72607e-06	-1.07666e-10	-1.31158
104384911	chr14:104384911:T:C	4.04895e-06	-0.57468	-1.08347
104385318	chr14:104385318:T:G	1.85629e-05	-1.07666e-10	-0.135447
104385349	chr14:104385349:G:A	6.31631e-06	-1.07666e-10	-1.21348
104385461	chr14:104385461:G:A	9.1607e-06	-1.07666e-10	-0.841687
104385492	chr14:104385492:CA:C	5.55351e-06	-0.12686	-1.21532
104385794	chr14:104385794:G:T	1.46178e-05	-1.07666e-10	-0.374367
104385842	chr14:104385842:C:G	5.51727e-06	-1.07666e-10	-1.34873
104386024	chr14:104386024:T:C	1.59068e-05	-1.07666e-10	-0.289865
104386343	chr14:104386343:A:G	7.40726e-06	-1.07666e-10	-1.05415
104386470	chr14:104386470:C:T	1.21428e-05	-1.07666e-10	-0.559876
104387058	chr14:104387058:T:C	4.68712e-06	-0.659192	-0.852599
104387277	chr14:104387277:A:T	1.74819e-05	-1.07666e-10	-0.195443
104387779	chr14:104387779:C:T	9.01088e-06	-1.07666e-10	-0.858178
104387863	chr14:104387863:G:A	5.45212e-06	-1.07666e-10	-1.36061
104388096	chr14:104388096:G:A	5.47779e-06	-1.07666e-10	-1.35591
104388228	chr14:104388228:C:G	5.45839e-06	-1.07666e-10	-1.35946
104388246	chr14:104388246:C:T	5.45839e-06	-1.07666e-10	-1.35946
104388249	chr14:104388249:G:T	1.07597e-05	-1.07666e-10	-0.680802
104388275	chr14:104388275:C:T	1.03488e-05	-1.07666e-10	-0.719737
104388276	chr14:104388276:G:A	5.39065e-06	-1.07666e-10	-1.37194
104388343	chr14:104388343:C:T	7.09435e-06	0.212077	-1.30939
104388362	chr14:104388362:C:T	5.38791e-06	-1.07666e-10	-1.37245
104388364	chr14:104388364:G:T	5.45234e-06	-1.07666e-10	-1.36057
104388498	chr14:104388498:A:G	5.81751e-06	-1.07666e-10	-1.29574
104388531	chr14:104388531:A:G	6.77236e-05	-1.07666e-10	1.15882
104388737	chr14:104388737:G:A	2.05149e-05	-1.07666e-10	-0.035458
104388772	chr14:104388772:C:T	1.1709e-05	-1.07666e-10	-0.596257
104388823	chr14:104388823:G:A	7.81584e-06	-1.07666e-10	-1.00046
104388825	chr14:104388825:C:T	5.43402e-06	-1.07666e-10	-1.36393
104388866	chr14:104388866:G:T	3.50955e-06	-0.443604	-1.35752
104388980	chr14:104388980:C:T	8.45774e-06	-1.07666e-10	-0.921529
104389274	chr14:104389274:G:GA	4.22406e-06	-0.739427	-0.876386
104389523	chr14:104389523:G:A	1.62696e-05	-1.07666e-10	-0.26731
104389693	chr14:104389693:C:T	5.444e-06	-1.07666e-10	-1.3621
104389873	chr14:104389873:C:T	5.48742e-06	-1.07666e-10	-1.35415
104389918	chr14:104389918:G:C	6.24882e-06	-1.07666e-10	-1.22422
104390007	chr14:104390007:A:G	8.51224e-06	-1.07666e-10	-0.915105
104390030	chr14:104390030:A:T	5.38301e-06	-1.07666e-10	-1.37336
104390128	chr14:104390128:G:A	6.74099e-06	-1.07666e-10	-1.1484
104390160	chr14:104390160:C:T	6.31626e-06	0.122625	-1.33611
104390259	chr14:104390259:C:T	1.76717e-05	-1.07666e-10	-0.184645
104390337	chr14:104390337:C:T	6.69052e-06	-1.07666e-10	-1.15592
104390476	chr14:104390476:G:A	8.03285e-06	-1.07666e-10	-0.973071
104390535	chr14:104390535:C:T	1.87345e-05	-1.07666e-10	-0.126245
104390544	chr14:104390544:C:A	6.17523e-06	-1.07666e-10	-1.23606
104390689	chr14:104390689:G:A	5.53723e-06	-1.07666e-10	-1.34512
104390724	chr14:104390724:C:T	5.64539e-06	-1.07666e-10	-1.32577
104390760	chr14:104390760:A:G	5.55274e-06	-1.07666e-10	-1.34232
104390853	chr14:104390853:A:G	5.4003e-06	-1.07666e-10	-1.37015
104390991	chr14:104390991:T:C	5.47772e-06	-1.07666e-10	-1.35592
104391074	chr14:104391074:A:G	5.5226e-06	-1.07666e-10	-1.34776
104391524	chr14:104391524:A:G	1.7578e-05	-1.07666e-10	-0.189961
104391902	chr14:104391902:G:A	9.26176e-06	-1.07666e-10	-0.830716
104392173	chr14:104392173:C:T	7.06706e-06	-1.07666e-10	-1.10117
104392461	chr14:104392461:C:T	1.55322e-05	-1.07666e-10	-0.313696
104393082	chr14:104393082:A:G	2.72712e-06	-0.695078	-1.35828
104393523	chr14:104393523:A:G	2.69012e-06	-0.705544	-1.36148
104393648	chr14:104393648:C:T	6.17141e-06	-1.07666e-10	-1.23668
104394227	chr14:104394227:A:G	2.71165e-06	-0.70352	-1.35553
104394323	chr14:104394323:G:A	1.19252e-05	-1.07666e-10	-0.577957
104394684	chr14:104394684:G:A	9.57394e-06	-1.07666e-10	-0.797566
104394969	chr14:104394969:A:T	2.82896e-06	-0.71786	-1.29884
104395054	chr14:104395054:T:G	5.58173e-06	-1.07666e-10	-1.33711
104395131	chr14:104395131:G:A	1.20708e-06	-1.51049	-1.35791
104395273	chr14:104395273:GGAAAA:G	5.59236e-06	-1.07666e-10	-1.33521
104395990	chr14:104395990:C:G	4.88494e-06	-0.449234	-1.02122
104396539	chr14:104396539:C:T	1.87831e-06	-1.53885	-0.887393
104396540	chr14:104396540:G:A	9.66673e-06	-0.78792	-3.65436e-10
104396552	chr14:104396552:C:T	2.27983e-06	-1.34652	-0.885986
104396594	chr14:104396594:G:A	1.5778e-05	-1.07666e-10	-0.297994
104397098	chr14:104397098:A:G	3.47792e-06	-0.49467	-1.31551
104397211	chr14:104397211:C:G	6.01104e-06	-1.07666e-10	-1.26301
104397261	chr14:104397261:G:T	7.59633e-06	-1.07666e-10	-1.02895
104397326	chr14:104397326:G:A	7.86685e-06	-0.0925466	-0.901406
104397455	chr14:104397455:G:T	3.1952e-06	-0.590903	-1.30406
104397456	chr14:104397456:C:T	3.17098e-06	-0.604267	-1.2983
104397595	chr14:104397595:G:A	3.16366e-06	-0.604818	-1.30006
104397630	chr14:104397630:A:G	3.12626e-06	-0.620137	-1.29664
104397648	chr14:104397648:G:A	5.65425e-06	-1.07666e-10	-1.3242
104397660	chr14:104397660:A:T	3.27752e-06	-0.569687	-1.29984
104397666	chr14:104397666:C:T	3.25709e-06	-0.579792	-1.29598
104398018	chr14:104398018:A:G	4.73208e-06	-0.385829	-1.11642
104398386	chr14:104398386:C:T	5.75966e-06	-1.07666e-10	-1.30573
104398461	chr14:104398461:A:G	2.52957e-06	-0.759421	-1.36914
104398640	chr14:104398640:TTAAA:T	2.52874e-06	-0.75793	-1.37096
104398734	chr14:104398734:G:A	2.6922e-06	-0.698739	-1.36751
104399340	chr14:104399340:G:A	1.18402e-05	-1.07666e-10	-0.585108
104399569	chr14:104399569:C:T	5.12832e-06	-0.570078	-0.851754
104399624	chr14:104399624:T:C	7.25684e-06	-1.07666e-10	-1.07467
104399654	chr14:104399654:T:C	4.39506e-05	-1.07666e-10	0.726456
104400144	chr14:104400144:C:T	8.07292e-06	-1.07666e-10	-0.968095
104400145	chr14:104400145:A:G	5.43742e-06	-1.07666e-10	-1.36331
104400350	chr14:104400350:C:T	7.89165e-06	-1.07666e-10	-0.990805
104400403	chr14:104400403:G:A	6.94676e-06	-1.07666e-10	-1.11833
104400441	chr14:104400441:T:C	7.93895e-06	-1.07666e-10	-0.98483
104400456	chr14:104400456:C:T	6.53755e-06	-1.07666e-10	-1.17905
104400457	chr14:104400457:G:A	5.81475e-06	-1.07666e-10	-1.29621
104400609	chr14:104400609:C:T	5.57714e-06	-1.07666e-10	-1.33794
104401287	chr14:104401287:G:A	5.6433e-06	-1.07666e-10	-1.32614
104401366	chr14:104401366:T:A	1.3276e-06	-1.54835	-1.22489
104401603	chr14:104401603:T:C	1.11943e-05	-1.07666e-10	-0.641209
104401612	chr14:104401612:A:G	5.68679e-06	-1.31846	-3.65436e-10
104401719	chr14:104401719:G:T	8.0656e-06	-1.07666e-10	-0.969003
104401886	chr14:104401886:A:G	2.67436e-06	-0.703134	-1.36976
104402060	chr14:104402060:C:T	1.1225e-05	-0.638471	-3.65436e-10
104402178	chr14:104402178:A:G	6.02059e-06	-1.07666e-10	-1.26142
104402310	chr14:104402310:T:C	5.38472e-06	-1.07666e-10	-1.37304
104402466	chr14:104402466:G:A	6.9435e-06	-1.07666e-10	-1.1188
104402515	chr14:104402515:C:T	2.94406e-06	-0.606097	-1.37073
104402634	chr14:104402634:G:A	7.41356e-06	-1.07666e-10	-1.0533
104402726	chr14:104402726:A:G	5.77619e-06	-1.07666e-10	-1.30287
104402976	chr14:104402976:A:G	8.15157e-06	-1.07666e-10	-0.9584
104402978	chr14:104402978:G:A	1.39107e-05	-1.07666e-10	-0.423952
104403303	chr14:104403303:G:A	6.10916e-06	-1.07666e-10	-1.24682
104403343	chr14:104403343:G:A	1.41441e-06	-1.54668	-1.16322
104403664	chr14:104403664:C:T	1.36193e-06	-1.54789	-1.19981
104403823	chr14:104403823:G:A	5.63585e-06	-1.07666e-10	-1.32746
104404206	chr14:104404206:C:T	6.28206e-06	-1.07666e-10	-1.21891
104404228	chr14:104404228:C:T	5.03318e-06	-1.44056	-3.65436e-10
104404319	chr14:104404319:G:A	5.98331e-05	1.03495	-3.65436e-10
104404377	chr14:104404377:C:T	7.12383e-06	-1.07666e-10	-1.09316
104404475	chr14:104404475:C:T	5.44223e-06	-1.07666e-10	-1.36242
104404883	chr14:104404883:T:C	1.13701e-05	-0.625626	-3.65436e-10
104405079	chr14:104405079:G:A	6.0827e-06	-1.25116	-3.65436e-10
104405274	chr14:104405274:C:T	6.05048e-06	-1.25647	-3.65436e-10
104405347	chr14:104405347:T:A	6.0763e-06	-1.07666e-10	-1.25221
104405589	chr14:104405589:A:G	6.00019e-06	-1.07666e-10	-1.26482
104405807	chr14:104405807:A:G	2.71695e-06	-0.684161	-1.37294
104405900	chr14:104405900:T:G	5.7753e-06	-1.07666e-10	-1.30302
104407023	chr14:104407023:C:T	5.6723e-06	-1.07666e-10	-1.32102
104407027	chr14:104407027:T:G	6.32584e-06	-1.07666e-10	-1.21197
104407240	chr14:104407240:G:C	5.58284e-06	-1.07666e-10	-1.33691
104407497	chr14:104407497:C:T	3.20879e-06	-0.592169	-1.29855
104407654	chr14:104407654:C:T	7.19003e-06	-1.07666e-10	-1.08392
104407686	chr14:104407686:G:A	5.63181e-06	-1.07666e-10	-1.32818
104408038	chr14:104408038:AGAACT:A	5.41552e-06	-1.07666e-10	-1.36734
104408444	chr14:104408444:A:G	6.02409e-06	-1.07666e-10	-1.26084
104408495	chr14:104408495:T:C	5.81432e-06	-1.07666e-10	-1.29629
104408549	chr14:104408549:A:G	5.40229e-06	-1.07666e-10	-1.36979
104408676	chr14:104408676:A:G	3.43265e-06	-0.459049	-1.36423
104408781	chr14:104408781:T:C	3.57869e-06	-0.412428	-1.36919
104409200	chr14:104409200:T:G	5.69518e-06	-1.07666e-10	-1.31699
104409312	chr14:104409312:T:C	5.62369e-06	-1.32962	-3.65436e-10
104409739	chr14:104409739:C:T	3.19152e-06	-0.721775	-1.17434
104409747	chr14:104409747:G:A	5.47712e-06	-1.07666e-10	-1.35603
104409794	chr14:104409794:A:G	5.55783e-06	-1.07666e-10	-1.3414
104409945	chr14:104409945:A:G	3.60459e-06	-0.407083	-1.36732
104410067	chr14:104410067:T:C	5.38452e-06	-1.07666e-10	-1.37308
104410083	chr14:104410083:T:C	5.47983e-06	-1.35554	-3.65436e-10
104410208	chr14:104410208:C:A	8.59163e-06	-0.905822	-3.65436e-10
104410293	chr14:104410293:G:A	5.76341e-06	-1.07666e-10	-1.30508
104410326	chr14:104410326:T:A	7.07335e-06	-1.07666e-10	-1.10028
104410331	chr14:104410331:C:T	5.94223e-06	-1.07666e-10	-1.27453
104410769	chr14:104410769:G:A	5.46988e-06	-1.35735	-3.65436e-10
104411022	chr14:104411022:G:A	5.95664e-06	-1.07666e-10	-1.2721
104411163	chr14:104411163:A:G	5.83683e-06	-1.07666e-10	-1.29242
104411389	chr14:104411389:T:TGTAA	5.81464e-06	-1.07666e-10	-1.29623
104411821	chr14:104411821:A:G	5.47432e-06	-1.07666e-10	-1.35654
104412404	chr14:104412404:T:C	1.03898e-05	-1.07666e-10	-0.715788
104412407	chr14:104412407:C:T	6.80829e-06	-1.07666e-10	-1.13847
104412588	chr14:104412588:T:C	7.24405e-06	-1.07666e-10	-1.07643
104412688	chr14:104412688:C:T	6.03394e-06	-1.07666e-10	-1.25921
104412896	chr14:104412896:A:AT	5.92578e-06	-1.07666e-10	-1.2773
104413069	chr14:104413069:T:C	0.000127626	1.79249	-3.65436e-10
104413376	chr14:104413376:A:G	1.16759e-06	-1.54408	-1.35759
104413412	chr14:104413412:G:A	5.4419e-06	-1.07666e-10	-1.36248
104413445	chr14:104413445:G:A	5.96701e-06	-1.07666e-10	-1.27037
104413457	chr14:104413457:C:T	5.76883e-06	-1.07666e-10	-1.30414
104413605	chr14:104413605:T:G	6.4064e-06	-1.07666e-10	-1.19931
104414084	chr14:104414084:C:T	2.38825e-06	-1.52303	-0.663018
104414192	chr14:104414192:C:T	5.70816e-06	-1.31471	-3.65436e-10
104414238	chr14:104414238:G:A	5.43636e-06	-1.07666e-10	-1.3635
104414364	chr14:104414364:T:C	6.83787e-06	-1.07666e-10	-1.13413
104414796	chr14:104414796:C:T	6.76172e-06	-1.07666e-10	-1.14533
104415068	chr14:104415068:T:G	1.10256e-05	-1.07666e-10	-0.656394
104415207	chr14:104415207:T:C	5.39452e-06	-1.07666e-10	-1.37123
104415223	chr14:104415223:T:C	5.39469e-06	-1.07666e-10	-1.37119
104415469	chr14:104415469:G:A	5.7819e-06	-1.07666e-10	-1.30188
104416003	chr14:104416003:G:A	6.83787e-06	-1.07666e-10	-1.13413
104416402	chr14:104416402:T:C	3.44321e-06	-0.631528	-1.18868
104416421	chr14:104416421:T:G	6.82377e-06	-1.07666e-10	-1.1362
104416847	chr14:104416847:A:T	6.69202e-06	-1.07666e-10	-1.1557
104417129	chr14:104417129:C:G	1.75994e-06	-1.12629	-1.36504
104417393	chr14:104417393:G:A	6.00276e-06	-1.07666e-10	-1.26439
104417426	chr14:104417426:C:T	6.72423e-06	-1.07666e-10	-1.15089
104417507	chr14:104417507:T:C	5.66676e-06	-1.07666e-10	-1.32199
104417573	chr14:104417573:A:G	6.59974e-06	-1.07666e-10	-1.16958
104417591	chr14:104417591:C:T	6.05756e-06	-1.07666e-10	-1.2553
104417592	chr14:104417592:G:A	6.53606e-06	-1.07666e-10	-1.17928
104417613	chr14:104417613:T:C	5.75209e-06	-1.07666e-10	-1.30705
104417649	chr14:104417649:A:G	3.88924e-06	-0.332133	-1.36626
104417726	chr14:104417726:G:A	5.3864e-06	-1.07666e-10	-1.37273
104417809	chr14:104417809:A:T	5.62048e-06	-1.07666e-10	-1.33019
104417850	chr14:104417850:A:C	6.71908e-06	-1.07666e-10	-1.15166
104417904	chr14:104417904:G:A	1.09276e-05	-0.665315	-3.65436e-10
104417956	chr14:104417956:C:T	3.68103e-06	-0.44811	-1.30531
104418186	chr14:104418186:A:G	1.67967e-05	-0.380173	0.144743
104418194	chr14:104418194:T:C	6.38829e-06	-1.07666e-10	-1.20214
104418268	chr14:104418268:T:C	1.27903e-06	-1.54994	-1.26057
104418547	chr14:104418547:T:C	5.38357e-06	-1.07666e-10	-1.37326
104418618	chr14:104418618:G:C	5.60655e-06	-1.07666e-10	-1.33267
104418633	chr14:104418633:A:G	3.30308e-06	-0.667385	-1.19437
104418778	chr14:104418778:T:C	5.38388e-06	-1.07666e-10	-1.3732
104418927	chr14:104418927:G:C	6.94426e-06	-1.07666e-10	-1.11869
104418987	chr14:104418987:C:A	6.66755e-06	-1.07666e-10	-1.15936
104419352	chr14:104419352:G:A	7.20248e-06	-1.07666e-10	-1.08218
104419447	chr14:104419447:T:C	6.69483e-06	-1.07666e-10	-1.15527
104420088	chr14:104420088:G:T	6.9529e-06	-1.07666e-10	-1.11745
104420345	chr14:104420345:T:G	4.89964e-06	-1.46745	-3.65436e-10
104420420	chr14:104420420:C:T	6.80179e-06	-1.07666e-10	-1.13942
104420500	chr14:104420500:G:A	5.98091e-06	-1.07666e-10	-1.26804
104420857	chr14:104420857:T:G	6.82971e-06	-1.07666e-10	-1.13533
104420894	chr14:104420894:C:T	6.27919e-06	-1.07666e-10	-1.21937
104421129	chr14:104421129:C:CT	4.35867e-06	-0.273944	-1.3105
104421335	chr14:104421335:G:A	5.67067e-06	-1.07666e-10	-1.3213
104422017	chr14:104422017:C:T	5.41459e-06	-1.07666e-10	-1.36751
104422031	chr14:104422031:C:T	8.68065e-06	-1.07666e-10	-0.895514
104422050	chr14:104422050:C:T	5.79386e-05	-1.07666e-10	1.00277
104422174	chr14:104422174:G:A	4.27364e-06	-0.244904	-1.35924
104422345	chr14:104422345:C:T	6.06686e-06	-1.07666e-10	-1.25377
104422505	chr14:104422505:C:A	5.68904e-06	-1.07666e-10	-1.31807
104422520	chr14:104422520:G:A	5.70885e-06	-1.07666e-10	-1.31459
104422549	chr14:104422549:G:A	7.47628e-06	-1.07666e-10	-1.04487
104422704	chr14:104422704:C:T	2.70811e-06	-0.735732	-1.32463
104422919	chr14:104422919:G:A	5.44655e-06	-1.07666e-10	-1.36163
104423012	chr14:104423012:G:A	5.73392e-06	-1.07666e-10	-1.31021
104423155	chr14:104423155:A:C	1.42005e-06	-1.37134	-1.33458
104423838	chr14:104423838:T:C	6.91899e-06	-1.07666e-10	-1.12234
104424051	chr14:104424051:T:C	3.6974e-06	-0.379998	-1.36898
104424244	chr14:104424244:C:T	6.14813e-06	-1.07666e-10	-1.24046
104424261	chr14:104424261:T:C	4.23021e-06	-0.246556	-1.3678
104424401	chr14:104424401:T:A	8.00142e-06	-1.07666e-10	-0.976992
104424519	chr14:104424519:G:A	5.64691e-06	-1.07666e-10	-1.3255
104424528	chr14:104424528:A:G	3.00504e-06	-0.584008	-1.37231
104424667	chr14:104424667:T:G	2.9944e-06	-0.586807	-1.37306
104424918	chr14:104424918:C:T	7.87525e-06	-1.07666e-10	-0.992886
104425004	chr14:104425004:C:T	5.60363e-06	-1.07666e-10	-1.3332
104425018	chr14:104425018:G:T	1.60259e-06	-1.28153	-1.30345
104425434	chr14:104425434:C:T	0.000261838	2.51112	-3.65436e-10
104425479	chr14:104425479:C:T	8.4605e-06	-1.07666e-10	-0.921202
104425493	chr14:104425493:G:A	2.41871e-06	-0.89566	-1.27772
104425635	chr14:104425635:C:T	7.86496e-06	-1.07666e-10	-0.994193
104425750	chr14:104425750:T:C	3.68418e-06	-0.508151	-1.24441
104425961	chr14:104425961:T:G	7.55522e-06	-1.07666e-10	-1.03437
104426040	chr14:104426040:G:A	7.57126e-06	-1.07666e-10	-1.03225
104426232	chr14:104426232:C:T	1.47895e-05	-1.07666e-10	-0.362694
104426277	chr14:104426277:C:G	4.01765e-06	-0.447443	-1.21847
104426605	chr14:104426605:G:A	4.75221e-06	-1.498	-3.65436e-10
104426626	chr14:104426626:C:G	6.90105e-06	-0.356484	-0.768453
104427483	chr14:104427483:G:A	6.72708e-06	-1.07666e-10	-1.15047
104427609	chr14:104427609:G:A	5.41929e-06	-1.07666e-10	-1.36665
104427631	chr14:104427631:C:T	4.74391e-06	-1.49975	-3.65436e-10
104427652	chr14:104427652:G:A	1.7476e-06	-1.55001	-0.948355
104427705	chr14:104427705:C:T	6.59292e-06	-1.07666e-10	-1.17061
104427748	chr14:104427748:A:G	1.49922e-05	-1.07666e-10	-0.34908
104428018	chr14:104428018:C:T	8.02578e-06	-1.07666e-10	-0.973952
104428070	chr14:104428070:C:T	6.57492e-06	-1.07666e-10	-1.17335
104428078	chr14:104428078:G:A	5.7108e-06	-1.07666e-10	-1.31425
104428095	chr14:104428095:G:A	1.30283e-05	-1.07666e-10	-0.489485
104428225	chr14:104428225:G:C	6.0342e-06	-1.07666e-10	-1.25917
104428564	chr14:104428564:C:T	1.07371e-05	-1.07666e-10	-0.68291
104428765	chr14:104428765:C:T	6.09259e-06	-1.07666e-10	-1.24954
104428783	chr14:104428783:C:T	5.53783e-06	-1.07666e-10	-1.34501
104428865	chr14:104428865:C:T	7.22029e-06	-1.07666e-10	-1.07971
104428941	chr14:104428941:G:A	1.49078e-05	-0.354728	-3.65436e-10
104429143	chr14:104429143:G:GT	4.48788e-05	-1.07666e-10	0.747356
104429175	chr14:104429175:C:T	5.77515e-06	-1.07666e-10	-1.30305
104429485	chr14:104429485:T:C	2.97731e-06	-1.46834	-0.497253
104429535	chr14:104429535:T:C	6.42964e-06	-1.07666e-10	-1.19569
104431585	chr14:104431585:A:G	6.31103e-06	-1.07666e-10	-1.21431
104431595	chr14:104431595:T:C	5.94991e-06	-1.07666e-10	-1.27324
104431944	chr14:104431944:A:G	1.46296e-06	-1.31265	-1.3635
104432295	chr14:104432295:G:A	5.06572e-06	-1.43411	-3.65436e-10
104432437	chr14:104432437:G:A	1.02641e-05	-1.07666e-10	-0.727959
104433083	chr14:104433083:T:C	4.62239e-06	-1.5257	-3.65436e-10
104433181	chr14:104433181:G:A	1.25011e-06	-1.50758	-1.32579
104433298	chr14:104433298:A:C	7.16966e-06	-1.07666e-10	-1.08675
104433488	chr14:104433488:C:T	5.93729e-06	-1.07666e-10	-1.27536
104433538	chr14:104433538:C:T	8.10146e-06	-1.07666e-10	-0.964566
104433696	chr14:104433696:T:C	1.45335e-06	-1.34848	-1.33426
104433729	chr14:104433729:C:T	1.31514e-06	-1.5409	-1.24177
104434022	chr14:104434022:C:T	5.38734e-06	-1.07666e-10	-1.37256
104434102	chr14:104434102:G:A	5.76373e-06	-1.07666e-10	-1.30503
104434193	chr14:104434193:T:C	5.41697e-06	-1.07666e-10	-1.36707
104434236	chr14:104434236:G:C	2.79043e-05	0.27217	-3.65436e-10
104434646	chr14:104434646:A:T	5.38471e-06	-1.07666e-10	-1.37305
104434657	chr14:104434657:A:G	5.50953e-06	-1.07666e-10	-1.35013
104435261	chr14:104435261:G:A	5.40427e-06	-1.07666e-10	-1.36942
104435325	chr14:104435325:G:T	4.94348e-06	-0.739552	-0.718989
104435488	chr14:104435488:T:A	6.45991e-06	-1.07666e-10	-1.191
104436139	chr14:104436139:C:T	5.83187e-06	-1.07666e-10	-1.29327
104436142	chr14:104436142:T:A	8.20254e-06	-1.07666e-10	-0.952167
104436397	chr14:104436397:G:A	5.46326e-06	-1.07666e-10	-1.35857
104436454	chr14:104436454:C:G	7.29037e-06	-1.07666e-10	-1.07006
104436822	chr14:104436822:C:T	4.63134e-06	-1.52376	-3.65436e-10
104437053	chr14:104437053:G:C	7.7523e-05	1.29396	-3.65436e-10
104437353	chr14:104437353:C:T	5.4053e-06	-1.07666e-10	-1.36923
104437426	chr14:104437426:G:A	7.50444e-06	-1.07666e-10	-1.04112
104437831	chr14:104437831:C:T	1.47115e-06	-1.30351	-1.36706
104438061	chr14:104438061:C:G	2.05193e-05	-1.07666e-10	-0.0352449
104438397	chr14:104438397:T:C	6.64529e-06	-1.07666e-10	-1.1627
104438592	chr14:104438592:G:A	1.34828e-06	-1.54111	-1.21667
104438601	chr14:104438601:A:G	1.26919e-06	-1.54129	-1.27694
104439014	chr14:104439014:T:C	1.44486e-05	-1.07666e-10	-0.386016
104439320	chr14:104439320:T:C	1.18962e-05	-1.07666e-10	-0.580393
104439338	chr14:104439338:T:A	1.23495e-05	-1.07666e-10	-0.542991
104439380	chr14:104439380:T:C	3.80493e-05	0.582272	-3.65436e-10
104439619	chr14:104439619:A:G	4.9267e-06	-1.46194	-3.65436e-10
104439690	chr14:104439690:T:C	0.000273264	-1.07666e-10	2.55383
104439855	chr14:104439855:C:T	7.04672e-06	-1.07666e-10	-1.10405
104440244	chr14:104440244:T:C	9.44509e-06	-1.07666e-10	-0.811115
104440340	chr14:104440340:T:C	7.32363e-06	-1.07666e-10	-1.0655
104440556	chr14:104440556:A:T	4.65721e-06	-1.51819	-3.65436e-10
104440565	chr14:104440565:A:T	1.12165e-05	-1.07666e-10	-0.639227
104440935	chr14:104440935:AG:A	5.48628e-06	-1.07666e-10	-1.35436
104441304	chr14:104441304:C:T	0.000348795	2.79787	-3.65436e-10
104441359	chr14:104441359:G:T	6.06128e-06	-1.07666e-10	-1.25469
104441450	chr14:104441450:G:A	8.75943e-06	-1.07666e-10	-0.886479
104441685	chr14:104441685:G:A	2.88156e-06	-1.49166	-0.50662
104441843	chr14:104441843:C:T	5.83612e-06	-0.0305695	-1.26197
104442005	chr14:104442005:G:A	5.82343e-06	-1.07666e-10	-1.29472
104442075	chr14:104442075:T:C	1.72626e-05	-1.49361	1.28554
104442172	chr14:104442172:A:C	1.10031e-05	-1.50666	0.848229
104442211	chr14:104442211:C:T	7.71085e-06	-1.07666e-10	-1.01398
104442247	chr14:104442247:G:A	6.36957e-06	-1.51669	0.311608
104442260	chr14:104442260:A:AC	6.06684e-06	-1.07666e-10	-1.25377
104442385	chr14:104442385:G:T	1.1649e-05	-1.47935	0.87796
104442424	chr14:104442424:G:A	1.19202e-06	-1.53836	-1.34261
104442442	chr14:104442442:C:T	6.14979e-06	-1.07666e-10	-1.24019
104442786	chr14:104442786:AC:A	5.77527e-06	-1.07666e-10	-1.30303
104443124	chr14:104443124:G:A	7.0786e-06	-1.5509	0.451361
104443615	chr14:104443615:G:A	8.31337e-06	-1.54953	0.610786
104443991	chr14:104443991:G:A	6.76053e-06	-1.07666e-10	-1.14551
104444023	chr14:104444023:G:C	7.88425e-06	-1.07666e-10	-0.991743
104444065	chr14:104444065:A:G	1.19453e-05	-1.50449	0.928213
104444473	chr14:104444473:A:C	5.38334e-06	-1.07666e-10	-1.3733
104444651	chr14:104444651:C:A	6.75884e-06	-1.07666e-10	-1.14576
104445089	chr14:104445089:T:C	5.59579e-06	-1.07666e-10	-1.3346
104445204	chr14:104445204:G:A	9.66141e-06	-0.78847	-3.65436e-10
104445233	chr14:104445233:C:T	5.42111e-06	-1.07666e-10	-1.36631
104445617	chr14:104445617:C:T	4.88305e-06	-1.47084	-3.65436e-10
104445626	chr14:104445626:C:T	6.13079e-06	-1.07666e-10	-1.24329
104445907	chr14:104445907:T:C	1.19682e-06	-1.54357	-1.33338
104446357	chr14:104446357:C:T	5.61926e-06	-1.07666e-10	-1.33041
104446539	chr14:104446539:C:T	1.37059e-05	-0.191862	-0.246925
104446639	chr14:104446639:A:G	5.62327e-06	-1.07666e-10	-1.3297
104446817	chr14:104446817:C:T	1.37695e-05	-0.434156	-3.65436e-10
104447119	chr14:104447119:C:A	6.83737e-06	-1.07666e-10	-1.13421
104447202	chr14:104447202:T:G	7.0748e-06	-1.07666e-10	-1.10007
104447366	chr14:104447366:C:T	2.47724e-05	0.153119	-3.65436e-10
104447447	chr14:104447447:C:T	8.36024e-06	-1.07666e-10	-0.933124
104447548	chr14:104447548:A:G	5.40525e-06	-1.07666e-10	-1.36924
104447627	chr14:104447627:G:A	8.22851e-06	-0.949005	-3.65436e-10
104447657	chr14:104447657:C:T	5.4161e-06	-1.07666e-10	-1.36723
104447663	chr14:104447663:C:T	5.40995e-06	-1.07666e-10	-1.36837
104447676	chr14:104447676:G:A	1.46051e-05	-1.07666e-10	-0.375243
104447853	chr14:104447853:C:G	5.58083e-06	-1.07666e-10	-1.33727
104448202	chr14:104448202:T:C	1.22678e-05	-0.261285	-0.288349
104448206	chr14:104448206:C:A	2.29652e-05	0.0773711	-3.65436e-10
104448551	chr14:104448551:A:G	5.46771e-06	-1.07666e-10	-1.35775
104448570	chr14:104448570:CCA:C	5.47296e-06	-1.07666e-10	-1.35679
104449035	chr14:104449035:C:A	5.39162e-06	-1.07666e-10	-1.37176
104449190	chr14:104449190:G:A	5.42121e-06	-1.07666e-10	-1.36629
104449316	chr14:104449316:G:A	6.87872e-06	-1.07666e-10	-1.12818
104449356	chr14:104449356:A:G	1.76565e-05	-1.07666e-10	-0.185508
104449541	chr14:104449541:C:T	5.44371e-06	-1.07666e-10	-1.36215
104449872	chr14:104449872:A:G	6.44614e-06	-1.07666e-10	-1.19313
104449875	chr14:104449875:G:A	5.448e-06	-1.07666e-10	-1.36136
104449976	chr14:104449976:T:G	1.94826e-05	-0.0870899	-3.65436e-10
104450723	chr14:104450723:G:A	2.2887e-06	-1.23489	-0.993735
104450879	chr14:104450879:G:A	1.12479e-05	-0.636433	-3.65436e-10
104450899	chr14:104450899:T:C	1.77659e-05	-1.07666e-10	-0.179329
104450925	chr14:104450925:C:G	1.21049e-05	-0.563	-3.65436e-10
104451320	chr14:104451320:G:A	1.62444e-06	-1.54316	-1.02829
104451439	chr14:104451439:T:G	3.29613e-06	-0.920706	-0.943157
104451463	chr14:104451463:C:T	2.457e-06	-1.53007	-0.627596
104451671	chr14:104451671:G:A	2.60765e-06	-0.985633	-1.11253
104451681	chr14:104451681:T:C	6.57933e-06	-1.07666e-10	-1.17268
104451723	chr14:104451723:G:A	1.26708e-05	-1.07666e-10	-0.517308
104451760	chr14:104451760:TG:T	5.76464e-06	-1.07666e-10	-1.30487
104451955	chr14:104451955:T:C	2.50373e-06	-1.0319	-1.10693
104451971	chr14:104451971:T:G	1.73334e-05	-0.203976	-3.65436e-10
104452011	chr14:104452011:G:A	2.24036e-06	-0.887486	-1.36249
104452080	chr14:104452080:G:C	5.39909e-06	-1.07666e-10	-1.37038
104452100	chr14:104452100:C:T	2.4029e-06	-0.943176	-1.23676
104452138	chr14:104452138:C:G	1.24259e-05	-1.19795	0.661126
104452588	chr14:104452588:A:G	2.40973e-06	-0.821007	-1.35609
104452687	chr14:104452687:A:G	1.07988e-05	-1.07666e-10	-0.677171
104452768	chr14:104452768:C:A	3.01215e-06	-0.964892	-0.989064
104452953	chr14:104452953:T:A	1.94648e-06	-1.02164	-1.36895
104452961	chr14:104452961:G:A	5.86634e-06	-1.07666e-10	-1.28738
104453055	chr14:104453055:C:T	5.39955e-06	-1.07666e-10	-1.3703
104453156	chr14:104453156:G:A	6.44143e-06	-1.19386	-3.65436e-10
104453250	chr14:104453250:A:G	2.98253e-06	-0.955094	-1.00874
104453427	chr14:104453427:C:T	6.52395e-06	-1.07666e-10	-1.18113
104453664	chr14:104453664:A:G	5.9475e-06	-1.07666e-10	-1.27364
104453713	chr14:104453713:G:T	9.25311e-06	-1.07666e-10	-0.831651
104454129	chr14:104454129:C:CA	2.45485e-06	-0.79906	-1.35948
104454146	chr14:104454146:A:G	5.54893e-06	-1.07666e-10	-1.343
104454160	chr14:104454160:T:C	7.86121e-06	-1.07666e-10	-0.99467
104454292	chr14:104454292:T:C	7.38964e-06	-1.07666e-10	-1.05653
104454319	chr14:104454319:T:A	5.6961e-06	-1.07666e-10	-1.31683
104454438	chr14:104454438:G:C	6.44689e-06	-1.07666e-10	-1.19301
104454695	chr14:104454695:G:A	2.01202e-06	-1.06769	-1.28978
104454717	chr14:104454717:T:C	7.07124e-06	-1.07666e-10	-1.10057
104454748	chr14:104454748:A:G	8.92879e-06	-1.07666e-10	-0.86733
104454754	chr14:104454754:T:A	7.05444e-06	-1.07666e-10	-1.10295
104454858	chr14:104454858:C:T	7.04964e-06	-1.07666e-10	-1.10363
104455031	chr14:104455031:A:T	5.70412e-06	-1.07666e-10	-1.31542
104455279	chr14:104455279:C:T	3.88466e-06	-0.651143	-1.04843
104455297	chr14:104455297:A:C	1.45551e-05	-1.07666e-10	-0.378666
104455452	chr14:104455452:T:C	2.87073e-05	-1.07666e-10	0.300542
104455627	chr14:104455627:C:T	1.83691e-05	-1.28186	1.13592
104455885	chr14:104455885:T:C	1.84886e-06	-1.1752	-1.26684
104456067	chr14:104456067:A:T	3.83553e-05	-1.18832	1.7786
104456139	chr14:104456139:C:T	5.41233e-06	-1.07666e-10	-1.36793
104456254	chr14:104456254:T:A	6.69389e-06	-1.07666e-10	-1.15542
104456431	chr14:104456431:T:C	6.87978e-06	-1.07666e-10	-1.12802
104457133	chr14:104457133:T:C	3.91849e-05	-1.07666e-10	0.611681
104457997	chr14:104457997:T:C	1.87228e-06	-1.17785	-1.25161
104458431	chr14:104458431:G:T	6.0141e-06	-1.07666e-10	-1.2625
104458468	chr14:104458468:G:A	1.67507e-05	-1.07666e-10	-0.23817
104458599	chr14:104458599:A:G	3.45681e-05	-1.17097	1.65729
104458716	chr14:104458716:T:C	8.36081e-06	-1.07666e-10	-0.933055
104458803	chr14:104458803:G:T	1.03307e-05	-1.07666e-10	-0.721486
104458867	chr14:104458867:C:T	8.36301e-06	-1.07666e-10	-0.932792
104458914	chr14:104458914:A:ATTG	8.35352e-06	-1.07666e-10	-0.933927
104458947	chr14:104458947:T:C	6.70279e-06	-1.07666e-10	-1.15409
104459032	chr14:104459032:G:A	7.0872e-06	-1.07666e-10	-1.09832
104459079	chr14:104459079:G:A	2.35429e-05	-1.07666e-10	0.102215
104459357	chr14:104459357:C:T	8.38556e-06	-1.07666e-10	-0.930099
104459461	chr14:104459461:T:C	6.90324e-06	-1.07666e-10	-1.12462
104459490	chr14:104459490:C:T	8.3424e-06	-1.07666e-10	-0.93526
104460258	chr14:104460258:C:T	1.50643e-06	-1.40122	-1.24564
104460307	chr14:104460307:A:T	6.35329e-06	-1.07666e-10	-1.20764
104460340	chr14:104460340:A:G	8.31274e-06	-1.07666e-10	-0.938822
104460992	chr14:104460992:A:G	3.86922e-05	-1.50802	2.10705
104461152	chr14:104461152:C:T	1.05199e-05	-1.07666e-10	-0.703346
104461285	chr14:104461285:A:G	5.38325e-06	-1.07666e-10	-1.37332
104461429	chr14:104461429:C:T	6.6788e-06	-1.07666e-10	-1.15767
104462030	chr14:104462030:G:T	6.36934e-06	-1.07666e-10	-1.20511
104462329	chr14:104462329:A:G	5.02835e-06	-1.44152	-3.65436e-10
104462587	chr14:104462587:T:A	6.66953e-06	-1.15906	-3.65436e-10
104462609	chr14:104462609:TATAGA:T	1.4319e-05	-1.07666e-10	-0.395022
104462824	chr14:104462824:T:A	8.68805e-06	-1.07666e-10	-0.894662
104462923	chr14:104462923:A:G	6.46869e-06	-1.07666e-10	-1.18964
104462965	chr14:104462965:C:T	1.57968e-05	-1.07666e-10	-0.296802
104463066	chr14:104463066:C:T	9.28857e-06	-0.827826	-3.65436e-10
104463129	chr14:104463129:C:T	6.09761e-06	-1.07666e-10	-1.24871
104463381	chr14:104463381:A:G	1.43042e-05	-1.07666e-10	-0.396054
104463536	chr14:104463536:G:C	8.5442e-06	-1.07666e-10	-0.911357
104463551	chr14:104463551:A:C	6.33434e-06	-1.07666e-10	-1.21062
104463617	chr14:104463617:C:A	6.81364e-06	-1.34364	0.205954
104463691	chr14:104463691:C:T	6.62839e-06	-1.07666e-10	-1.16525
104463742	chr14:104463742:C:T	1.51691e-05	-1.07666e-10	-0.33735
104463840	chr14:104463840:C:T	8.9276e-06	-1.07666e-10	-0.867463
104463859	chr14:104463859:C:T	8.67667e-06	-1.07666e-10	-0.895973
104463885	chr14:104463885:GC:G	9.53549e-06	-1.07666e-10	-0.801589
104463890	chr14:104463890:GGAGATAACA:G	8.58547e-06	-1.07666e-10	-0.90654
104463929	chr14:104463929:GT:G	8.68685e-06	-1.07666e-10	-0.8948
104464001	chr14:104464001:C:T	8.63431e-06	-1.07666e-10	-0.900866
104464085	chr14:104464085:C:A	1.31422e-05	-1.07666e-10	-0.480784
104464145	chr14:104464145:A:G	9.16239e-06	-1.07666e-10	-0.841504
104464199	chr14:104464199:C:T	3.52151e-06	-1.15039	-0.647333
104464273	chr14:104464273:A:T	8.68029e-06	-1.07666e-10	-0.895556
104464300	chr14:104464300:A:G	1.43027e-05	-1.07666e-10	-0.396161
104464325	chr14:104464325:G:A	6.36654e-06	-1.07666e-10	-1.20555
104464382	chr14:104464382:T:C	1.76984e-06	-1.54983	-0.935887
104464418	chr14:104464418:A:G	1.82061e-06	-1.44237	-1.01508
104464419	chr14:104464419:G:C	7.14819e-06	-1.07666e-10	-1.08975
104464481	chr14:104464481:A:G	8.70727e-06	-1.07666e-10	-0.892452
104464532	chr14:104464532:C:T	6.3753e-06	-1.07666e-10	-1.20418
104464543	chr14:104464543:T:C	6.18306e-06	-1.07666e-10	-1.2348
104464723	chr14:104464723:G:A	4.99905e-06	-1.44736	-3.65436e-10
104464827	chr14:104464827:A:C	1.43086e-05	-1.07666e-10	-0.395751
104464854	chr14:104464854:G:A	1.79142e-06	-1.54655	-0.927059
104464967	chr14:104464967:G:A	4.91631e-05	-1.34267	2.1812
104465028	chr14:104465028:C:A	6.10571e-06	-1.07666e-10	-1.24739
104465133	chr14:104465133:C:T	5.39773e-06	-1.07666e-10	-1.37063
104465730	chr14:104465730:T:C	1.79165e-06	-1.38456	-1.08892
104465855	chr14:104465855:T:C	6.10694e-06	-1.07666e-10	-1.24718
104466155	chr14:104466155:T:C	3.48896e-06	-1.14527	-0.661738
104466250	chr14:104466250:G:T	5.57357e-06	-1.07666e-10	-1.33857
104466381	chr14:104466381:C:T	6.25456e-06	-1.07666e-10	-1.2233
104466531	chr14:104466531:A:G	5.9101e-06	-1.07666e-10	-1.27995
104466686	chr14:104466686:C:T	7.74782e-06	-1.07666e-10	-1.0092
104466917	chr14:104466917:C:T	5.38479e-06	-1.07666e-10	-1.37303
104466996	chr14:104466996:G:A	6.13899e-06	-1.07666e-10	-1.24195
104467434	chr14:104467434:C:T	7.38779e-06	-1.07666e-10	-1.05678
104467656	chr14:104467656:G:A	8.84354e-06	-1.07666e-10	-0.876923
104467667	chr14:104467667:A:C	9.96515e-05	-1.07666e-10	1.54507
104467730	chr14:104467730:G:A	4.38331e-06	-1.38976	-0.18905
104467814	chr14:104467814:C:T	6.66103e-06	-1.07666e-10	-1.16034
104468184	chr14:104468184:T:C	5.76973e-06	-1.07666e-10	-1.30399
104468270	chr14:104468270:G:A	6.20798e-06	-1.07666e-10	-1.23077
104468608	chr14:104468608:C:T	6.04492e-06	-1.07666e-10	-1.25739
104468678	chr14:104468678:G:A	2.23558e-06	-1.20375	-1.04836
104469532	chr14:104469532:T:C	1.36074e-05	-1.07666e-10	-0.445998
104469627	chr14:104469627:G:A	5.73177e-06	-1.07666e-10	-1.31059
104469770	chr14:104469770:G:A	9.45388e-06	-1.07666e-10	-0.810185
104469800	chr14:104469800:G:A	1.93301e-05	-1.07666e-10	-0.0949449
104470014	chr14:104470014:A:G	1.88396e-05	-1.07666e-10	-0.120651
104470050	chr14:104470050:G:A	8.31604e-06	-1.07666e-10	-0.938425
104470644	chr14:104470644:G:A	1.73893e-05	-1.07666e-10	-0.200754
104470759	chr14:104470759:G:A	6.59181e-06	-1.07666e-10	-1.17078
104470947	chr14:104470947:G:T	1.22133e-05	-1.07666e-10	-0.554083
104471217	chr14:104471217:A:G	3.18322e-06	-1.41878	-0.47994
104471322	chr14:104471322:G:A	3.30843e-06	-1.38453	-0.475602
104471356	chr14:104471356:C:T	2.69138e-05	-0.240139	0.476166
104471461	chr14:104471461:C:T	1.26033e-05	-0.522652	-3.65436e-10
104471503	chr14:104471503:G:T	8.39235e-06	-1.07666e-10	-0.92929
104471506	chr14:104471506:G:T	6.46068e-06	-1.07666e-10	-1.19088
104471695	chr14:104471695:ACAC:A	7.65267e-06	-1.07666e-10	-1.02156
104472021	chr14:104472021:C:T	6.95997e-06	-1.11643	-3.65436e-10
104472177	chr14:104472177:C:T	5.61498e-06	-1.07666e-10	-1.33117
104472502	chr14:104472502:C:A	9.05564e-06	-1.07666e-10	-0.853223
104472990	chr14:104472990:A:G	2.49052e-06	-0.787388	-1.35673
104473844	chr14:104473844:G:C	2.84643e-05	-1.21067	1.50271
104473855	chr14:104473855:G:A	6.22339e-06	-1.07666e-10	-1.2283
104474393	chr14:104474393:T:C	1.24265e-06	-1.55079	-1.28858
104474630	chr14:104474630:G:A	5.6694e-06	-1.07666e-10	-1.32153
104475126	chr14:104475126:A:T	5.97465e-06	-1.07666e-10	-1.26908
104475322	chr14:104475322:C:T	1.13379e-05	-0.628457	-3.65436e-10
104475382	chr14:104475382:C:T	5.79533e-06	-1.07666e-10	-1.29956
104475441	chr14:104475441:C:T	1.6492e-06	-1.18878	-1.36754
104475795	chr14:104475795:A:G	1.62332e-05	0.887793	-1.15735
104475919	chr14:104475919:T:C	5.38819e-06	-1.07666e-10	-1.3724
104475994	chr14:104475994:AC:A	1.58483e-05	-1.07666e-10	-0.29355
104476022	chr14:104476022:G:A	8.94206e-06	-1.07666e-10	-0.865845
104476211	chr14:104476211:A:G	1.58279e-05	-1.07666e-10	-0.294836
104476249	chr14:104476249:C:T	2.20967e-05	-1.07666e-10	0.0388199
104476262	chr14:104476262:C:T	2.49566e-06	-0.768894	-1.37316
104476291	chr14:104476291:G:A	3.30434e-06	-0.861012	-1.00036
104476385	chr14:104476385:A:G	1.23457e-05	0.240577	-0.783877
104476418	chr14:104476418:C:T	7.47461e-06	-1.07666e-10	-1.0451
104476551	chr14:104476551:T:C	2.01702e-06	-1.5504	-0.804589
104476749	chr14:104476749:A:G	3.02806e-06	-0.92418	-1.02451
104476975	chr14:104476975:T:C	1.3299e-06	-1.52472	-1.24678
104477007	chr14:104477007:G:A	5.38387e-06	-1.07666e-10	-1.3732
104477096	chr14:104477096:C:T	1.29413e-06	-1.44983	-1.34895
104477253	chr14:104477253:C:A	5.45502e-06	-1.07666e-10	-1.36007
104477260	chr14:104477260:C:T	5.55151e-06	-1.07666e-10	-1.34254
104477262	chr14:104477262:C:T	1.1828e-06	-1.5158	-1.37293
104477363	chr14:104477363:G:A	2.12615e-05	-1.07666e-10	0.000286008
104477455	chr14:104477455:G:A	2.06364e-06	-1.5458	-0.786334
104477525	chr14:104477525:C:T	5.56085e-06	-0.133521	-1.20734
104477726	chr14:104477726:G:A	5.56381e-06	-1.07666e-10	-1.34033
104477920	chr14:104477920:C:T	1.27177e-05	-1.07666e-10	-0.513613
104477927	chr14:104477927:G:A	1.73339e-06	-1.44643	-1.0601
104478009	chr14:104478009:C:T	1.20217e-06	-1.4998	-1.37268
104478037	chr14:104478037:G:A	3.19345e-06	-0.522235	-1.37327
104478226	chr14:104478226:C:T	3.04358e-06	-0.577457	-1.36612
104478312	chr14:104478312:T:C	5.39176e-06	-1.07666e-10	-1.37174
104478546	chr14:104478546:G:A	3.11579e-06	-0.546766	-1.37336
104478610	chr14:104478610:G:A	5.38709e-06	-1.07666e-10	-1.3726
104478626	chr14:104478626:G:A	5.10631e-06	-1.42613	-3.65436e-10
104478682	chr14:104478682:C:T	5.53123e-06	-1.07666e-10	-1.3462
104478691	chr14:104478691:G:A	6.16705e-06	-1.07666e-10	-1.23739
104478783	chr14:104478783:C:T	1.22646e-06	-1.53636	-1.31612
104478985	chr14:104478985:C:T	8.32157e-06	-1.07666e-10	-0.93776
104479140	chr14:104479140:A:T	5.66352e-06	-1.07666e-10	-1.32257
104479181	chr14:104479181:C:G	1.93072e-06	-1.02575	-1.37297
104479357	chr14:104479357:A:T	2.07583e-06	-1.11431	-1.21194
104479484	chr14:104479484:G:A	5.8783e-06	-1.07666e-10	-1.28534
104479496	chr14:104479496:T:G	1.30799e-06	-1.52483	-1.26329
104479806	chr14:104479806:G:A	2.07155e-06	-1.10861	-1.21971
104480013	chr14:104480013:A:G	5.40886e-06	-1.07666e-10	-1.36857
104480019	chr14:104480019:G:A	2.02627e-06	-1.28428	-1.06613
104480283	chr14:104480283:A:C	5.50916e-06	-1.07666e-10	-1.3502
104480600	chr14:104480600:C:T	6.58433e-06	-1.07666e-10	-1.17192
104481062	chr14:104481062:C:T	3.73281e-05	0.563135	-3.65436e-10
104481110	chr14:104481110:T:C	7.08134e-06	-1.07666e-10	-1.09915
104481157	chr14:104481157:T:C	4.51233e-06	-1.5498	-3.65436e-10
104481180	chr14:104481180:C:T	1.33699e-06	-1.42313	-1.34307
104481243	chr14:104481243:C:T	1.2867e-05	-0.501946	-3.65436e-10
104481465	chr14:104481465:A:T	8.0037e-06	-1.07666e-10	-0.976706
104481580	chr14:104481580:C:T	7.50421e-06	-1.07666e-10	-1.04115
104481727	chr14:104481727:C:T	1.86216e-06	-1.28715	-1.14772
104481893	chr14:104481893:T:C	3.12292e-06	-0.708408	-1.20944
104481997	chr14:104481997:G:T	1.50997e-06	-1.30459	-1.33993
104482005	chr14:104482005:A:G	2.07147e-06	-1.049	-1.27935
104482505	chr14:104482505:C:T	2.05265e-06	-0.970629	-1.36685
104482771	chr14:104482771:C:T	2.2232e-06	-0.893015	-1.36465
104482772	chr14:104482772:G:A	6.36057e-06	-1.07666e-10	-1.20649
104482850	chr14:104482850:C:T	6.03616e-06	-1.07666e-10	-1.25884
104482911	chr14:104482911:A:C	7.41013e-06	-1.07666e-10	-1.05376
104483407	chr14:104483407:T:C	2.32342e-06	-0.878554	-1.33502
104483429	chr14:104483429:C:T	5.4854e-06	-1.07666e-10	-1.35452
104483439	chr14:104483439:G:A	6.69227e-06	-1.07666e-10	-1.15566
104483501	chr14:104483501:T:A	8.3244e-06	-1.07666e-10	-0.937419
104483538	chr14:104483538:T:A	1.33924e-06	-1.4086	-1.35591
104483707	chr14:104483707:G:A	8.45612e-06	-1.07666e-10	-0.92172
104484843	chr14:104484843:G:A	5.41905e-06	-1.07666e-10	-1.36669
104484885	chr14:104484885:C:T	2.05483e-06	-0.971862	-1.36455
104485221	chr14:104485221:T:A	1.37342e-06	-1.39269	-1.34662
104485735	chr14:104485735:C:T	7.40352e-06	-1.07666e-10	-1.05465
104485768	chr14:104485768:G:A	7.1204e-06	-1.07666e-10	-1.09365
104485807	chr14:104485807:T:C	3.70015e-06	-0.901289	-0.846949
104486001	chr14:104486001:A:G	4.46512e-06	-0.804024	-0.756291
104486042	chr14:104486042:C:T	1.33301e-05	-1.07666e-10	-0.466585
104486938	chr14:104486938:G:A	1.7897e-05	-1.07666e-10	-0.171974
104487457	chr14:104487457:G:A	7.09645e-06	-1.07666e-10	-1.09702
104487494	chr14:104487494:T:G	5.85042e-06	-1.07666e-10	-1.2901
104487548	chr14:104487548:T:TACATATATAC	5.43851e-06	-1.07666e-10	-1.3631
104487617	chr14:104487617:A:G	3.02341e-06	-1.11836	-0.831861
104487747	chr14:104487747:C:T	5.47298e-06	-1.07666e-10	-1.35679
104488039	chr14:104488039:C:T	1.42925e-06	-1.3484	-1.35106
104488081	chr14:104488081:A:G	9.78052e-06	-1.07666e-10	-0.776218
104488207	chr14:104488207:G:A	1.35959e-05	-1.07666e-10	-0.44684
104488461	chr14:104488461:G:C	1.67759e-05	-1.07666e-10	-0.236669
104489035	chr14:104489035:G:A	1.12335e-05	-1.07666e-10	-0.637708
104489857	chr14:104489857:T:C	1.72339e-05	-0.20973	-3.65436e-10
104490388	chr14:104490388:G:A	5.50863e-06	-1.07666e-10	-1.35029
104490503	chr14:104490503:T:C	6.13437e-06	-1.07666e-10	-1.2427
104490505	chr14:104490505:C:T	2.15656e-06	-0.94372	-1.34438
104490683	chr14:104490683:C:T	5.78001e-06	-1.07666e-10	-1.3022
104490977	chr14:104490977:A:G	2.28536e-06	-0.876719	-1.35337
104492108	chr14:104492108:A:C	5.44851e-06	-1.07666e-10	-1.36127
104492186	chr14:104492186:T:G	5.50761e-06	-1.07666e-10	-1.35048
104492664	chr14:104492664:G:A	1.15284e-05	-0.611793	-3.65436e-10
104492674	chr14:104492674:G:A	1.46321e-05	-1.07666e-10	-0.37339
104492737	chr14:104492737:G:A	1.24388e-05	-1.07666e-10	-0.535793
104492783	chr14:104492783:A:G	1.33134e-06	-1.42135	-1.34908
104493304	chr14:104493304:T:A	1.33133e-06	-1.42137	-1.34906
104493554	chr14:104493554:A:G	1.29801e-06	-1.43852	-1.35726
104493663	chr14:104493663:A:G	7.43783e-06	-1.07666e-10	-1.05003
104493880	chr14:104493880:G:A	1.49999e-05	-1.07666e-10	-0.348565
104494127	chr14:104494127:C:T	7.59522e-06	-1.07666e-10	-1.02909
104494153	chr14:104494153:C:T	1.31842e-06	-1.43625	-1.34393
104494272	chr14:104494272:T:C	9.12056e-06	-0.846079	-3.65436e-10
104494312	chr14:104494312:C:T	1.33613e-06	-1.42151	-1.34532
104494523	chr14:104494523:G:A	1.32831e-06	-1.42762	-1.34509
104494992	chr14:104494992:A:G	5.38744e-06	-1.07666e-10	-1.37254
104495261	chr14:104495261:G:T	1.11523e-05	-1.07666e-10	-0.64496
104495372	chr14:104495372:A:T	2.29386e-05	-1.07666e-10	0.0762105
104495645	chr14:104495645:G:A	4.26843e-06	-0.763614	-0.84175
104495718	chr14:104495718:C:T	1.3332e-06	-1.42337	-1.34566
104495972	chr14:104495972:G:A	8.89912e-06	-1.07666e-10	-0.870658
104496035	chr14:104496035:T:C	1.32159e-06	-1.43125	-1.34653
104496117	chr14:104496117:G:A	1.32464e-06	-1.42572	-1.34975
104496189	chr14:104496189:G:A	1.37316e-05	-1.07666e-10	-0.436913
104496191	chr14:104496191:C:T	5.4123e-06	-1.07666e-10	-1.36794
104496341	chr14:104496341:G:A	1.32391e-06	-1.4274	-1.34862
104496647	chr14:104496647:T:A	1.33e-06	-1.42541	-1.34602
104496662	chr14:104496662:A:C	1.31385e-06	-1.43596	-1.34769
104496669	chr14:104496669:C:T	1.31065e-06	-1.4384	-1.34769
104496675	chr14:104496675:C:T	2.31421e-06	-0.89592	-1.32162
104496776	chr14:104496776:C:T	1.32651e-06	-1.43072	-1.34334
104496834	chr14:104496834:CT:C	1.31687e-06	-1.43308	-1.34827
104497077	chr14:104497077:T:C	1.28951e-06	-1.45093	-1.35142
104497403	chr14:104497403:G:A	5.64793e-06	-1.07666e-10	-1.32532
104497502	chr14:104497502:T:C	5.42659e-06	-0.29962	-1.06568
104497690	chr14:104497690:G:A	1.29661e-06	-1.44157	-1.35529
104498062	chr14:104498062:C:T	7.72739e-06	-1.07666e-10	-1.01184
104498244	chr14:104498244:A:G	1.2834e-06	-1.47568	-1.33142
104498288	chr14:104498288:A:T	1.32019e-06	-1.43211	-1.34673
104498512	chr14:104498512:C:T	1.29742e-06	-1.43896	-1.35727
104498535	chr14:104498535:C:T	1.28915e-06	-1.4507	-1.35193
104498536	chr14:104498536:G:A	4.69165e-06	-1.51083	-3.65436e-10
104498541	chr14:104498541:T:A	1.29427e-06	-1.44253	-1.35613
104498635	chr14:104498635:C:T	1.28083e-06	-1.45325	-1.35585
104498641	chr14:104498641:T:C	1.33101e-06	-1.42605	-1.34462
104498681	chr14:104498681:G:A	1.30826e-06	-1.45334	-1.33458
104498978	chr14:104498978:T:C	5.42528e-06	-1.07666e-10	-1.36554
104499229	chr14:104499229:T:G	3.67978e-06	-0.941417	-0.812341
104499516	chr14:104499516:C:G	1.11316e-05	-1.07666e-10	-0.646824
104500004	chr14:104500004:C:T	1.11927e-05	-1.07666e-10	-0.64135
104500077	chr14:104500077:C:A	1.51631e-06	-1.35045	-1.28988
104500636	chr14:104500636:A:G	7.11467e-06	-1.07666e-10	-1.09445
104500645	chr14:104500645:G:A	5.4357e-06	-1.07666e-10	-1.36362
104500715	chr14:104500715:T:C	5.48723e-06	-1.07666e-10	-1.35419
104500993	chr14:104500993:G:A	5.38478e-06	-1.07666e-10	-1.37303
104501209	chr14:104501209:GA:G	5.8827e-06	-1.07666e-10	-1.28459
104501476	chr14:104501476:G:A	1.4601e-06	-1.53862	-1.13948
104501590	chr14:104501590:A:G	5.41156e-06	-1.07666e-10	-1.36807
104501602	chr14:104501602:C:T	1.92602e-06	-1.47054	-0.930618
104501697	chr14:104501697:C:T	2.25604e-05	-1.07666e-10	0.0595838
104502045	chr14:104502045:C:T	1.31436e-05	-1.07666e-10	-0.480678
104502218	chr14:104502218:T:C	9.39643e-06	-1.07666e-10	-0.81628
104502759	chr14:104502759:A:T	5.55987e-06	-1.07666e-10	-1.34104
104502832	chr14:104502832:T:A	5.87397e-06	-1.28608	-3.65436e-10
104503882	chr14:104503882:G:A	1.95556e-06	-1.20276	-1.18318
104504292	chr14:104504292:C:G	2.02384e-05	-1.07666e-10	-0.0490286
104504936	chr14:104504936:A:C	5.71673e-06	-1.07666e-10	-1.31321
104505418	chr14:104505418:G:A	1.20258e-05	-1.07666e-10	-0.569557
104505476	chr14:104505476:A:C	1.12928e-05	-1.07666e-10	-0.632447
104505499	chr14:104505499:A:T	5.39503e-06	-1.07666e-10	-1.37113
104505610	chr14:104505610:C:G	4.52119e-06	-1.54784	-3.65436e-10
104505674	chr14:104505674:C:T	5.45334e-06	-1.07666e-10	-1.36038
104505808	chr14:104505808:C:T	3.492e-06	-0.681836	-1.1243
104505885	chr14:104505885:G:A	2.95252e-05	-1.07666e-10	0.328634
104505887	chr14:104505887:G:A	8.65489e-06	-1.07666e-10	-0.898485
104506251	chr14:104506251:A:G	0.000189427	-1.07666e-10	2.18739
104506255	chr14:104506255:A:C	7.62482e-06	-1.07666e-10	-1.0252
104506292	chr14:104506292:C:T	1.89326e-05	-1.30582	1.1901
104506697	chr14:104506697:G:A	6.19483e-06	-1.07666e-10	-1.23289
104506701	chr14:104506701:T:C	9.87509e-06	-1.07666e-10	-0.766595
104506828	chr14:104506828:A:G	1.99224e-06	-1.14392	-1.22344
104506956	chr14:104506956:G:A	6.07577e-06	-1.07666e-10	-1.2523
104507186	chr14:104507186:A:G	6.27667e-06	-1.07666e-10	-1.21977
104507327	chr14:104507327:G:A	5.67331e-06	-1.07666e-10	-1.32084
104507340	chr14:104507340:G:A	6.07528e-06	-1.07666e-10	-1.25238
104507502	chr14:104507502:G:C	1.55084e-06	-1.41771	-1.2001
104507572	chr14:104507572:C:G	3.46941e-05	-1.07666e-10	0.489961
104507577	chr14:104507577:T:C	2.5209e-06	-1.32183	-0.810166
104507770	chr14:104507770:T:C	1.27202e-06	-1.46881	-1.34719
104508024	chr14:104508024:C:T	9.70307e-06	-1.07666e-10	-0.784168
104508064	chr14:104508064:G:A	9.7223e-06	-1.07666e-10	-0.782188
104508183	chr14:104508183:ATGT:A	1.28211e-06	-1.45244	-1.35566
104508217	chr14:104508217:C:T	5.4595e-06	-1.07666e-10	-1.35925
104508338	chr14:104508338:G:A	5.38296e-06	-1.07666e-10	-1.37337
104508418	chr14:104508418:C:T	5.4595e-06	-1.07666e-10	-1.35925
104508474	chr14:104508474:A:G	6.58462e-06	-1.07666e-10	-1.17187
104508512	chr14:104508512:G:A	1.96902e-06	-1.16496	-1.21412
104508678	chr14:104508678:T:C	1.34338e-06	-1.42161	-1.33982
104508923	chr14:104508923:AC:A	8.96872e-06	-1.07666e-10	-0.862867
104508990	chr14:104508990:G:A	7.65757e-06	-1.07666e-10	-1.02092
104509272	chr14:104509272:G:A	7.55459e-06	-1.07666e-10	-1.03446
104509313	chr14:104509313:A:G	6.72676e-06	-1.36947	0.218957
104509395	chr14:104509395:C:T	6.51543e-06	-1.07666e-10	-1.18244
104509437	chr14:104509437:G:A	6.247e-06	-1.07666e-10	-1.22451
104509520	chr14:104509520:T:C	6.35613e-06	-1.07666e-10	-1.20719
104509976	chr14:104509976:C:T	5.41513e-06	-1.07666e-10	-1.36741
104510056	chr14:104510056:C:T	1.31686e-06	-1.43487	-1.3465
104510092	chr14:104510092:T:C	1.42041e-06	-1.43133	-1.27434
104510304	chr14:104510304:C:T	6.48127e-06	-1.07666e-10	-1.18769
104510437	chr14:104510437:G:T	5.40109e-06	-1.07666e-10	-1.37001
104510498	chr14:104510498:G:A	6.16727e-06	-1.32889	0.0915392
104510529	chr14:104510529:C:G	2.41633e-05	-1.07666e-10	0.128225
104510820	chr14:104510820:C:T	8.22093e-06	-1.07666e-10	-0.949926
104511036	chr14:104511036:G:A	8.73664e-06	-1.07666e-10	-0.889085
104511161	chr14:104511161:G:A	7.73122e-06	-1.07666e-10	-1.01134
104511209	chr14:104511209:C:T	7.18312e-06	-1.07666e-10	-1.08488
104511310	chr14:104511310:C:G	5.63373e-06	-1.07666e-10	-1.32784
104511861	chr14:104511861:AAAAAAAAAAAAAAG:A	1.3457e-06	-1.4037	-1.35599
104512038	chr14:104512038:G:C	4.67895e-06	-1.51354	-3.65436e-10
104512123	chr14:104512123:G:A	1.04082e-05	-1.07666e-10	-0.714021
104512178	chr14:104512178:C:T	5.6919e-06	-1.07666e-10	-1.31757
104512519	chr14:104512519:G:A	4.51431e-06	-1.54936	-3.65436e-10
104512531	chr14:104512531:T:C	1.61139e-06	-1.33772	-1.24179
104512666	chr14:104512666:C:T	6.72533e-06	-1.07666e-10	-1.15073
104512720	chr14:104512720:CA:C	5.59122e-06	-1.07666e-10	-1.33541
104512828	chr14:104512828:C:T	6.34591e-06	-1.07666e-10	-1.2088
104512887	chr14:104512887:G:A	7.27509e-06	-1.07666e-10	-1.07215
104513149	chr14:104513149:T:C	8.43338e-06	-0.924413	-3.65436e-10
104513300	chr14:104513300:C:A	4.33294e-05	-1.07666e-10	0.712221
104513582	chr14:104513582:C:T	5.99676e-06	-1.07666e-10	-1.26539
104513885	chr14:104513885:G:A	1.2177e-05	-1.07666e-10	-0.557059
104513993	chr14:104513993:C:T	1.45399e-06	-1.38452	-1.29778
104514320	chr14:104514320:C:T	1.10068e-05	-0.6581	-3.65436e-10
104515003	chr14:104515003:A:G	5.39177e-06	-1.07666e-10	-1.37174
104515004	chr14:104515004:T:C	5.42525e-06	-1.07666e-10	-1.36555
104515038	chr14:104515038:A:C	5.40087e-06	-1.07666e-10	-1.37005
104515057	chr14:104515057:G:A	5.39473e-06	-1.07666e-10	-1.37119
104515086	chr14:104515086:G:A	1.0747e-05	-1.07666e-10	-0.681985
104515166	chr14:104515166:C:T	1.1294e-05	-1.07666e-10	-0.632339
104515311	chr14:104515311:C:T	1.16833e-05	-1.07666e-10	-0.598447
104515482	chr14:104515482:G:C	7.39893e-06	-1.07666e-10	-1.05527
104515573	chr14:104515573:G:A	5.38364e-06	-1.07666e-10	-1.37325
104515840	chr14:104515840:T:C	1.27068e-06	-1.48823	-1.32883
104515893	chr14:104515893:G:A	1.28022e-05	-1.07666e-10	-0.506992
104515995	chr14:104515995:C:CAGGCACTGTTCTA	5.38446e-06	-1.07666e-10	-1.37309
104516268	chr14:104516268:C:T	1.56796e-06	-1.53531	-1.07153
104516520	chr14:104516520:A:G	1.88384e-06	-1.27364	-1.14966
104516542	chr14:104516542:C:T	1.82935e-06	-1.30299	-1.14966
104517087	chr14:104517087:A:G	5.83582e-06	-1.07666e-10	-1.2926
104517199	chr14:104517199:C:T	1.63472e-06	-1.24139	-1.32375
104517216	chr14:104517216:C:A	5.51667e-06	-1.07666e-10	-1.34884
104517318	chr14:104517318:T:G	7.0253e-06	-1.07666e-10	-1.10709
104517433	chr14:104517433:G:A	0.00157766	-1.07666e-10	4.30709
104517511	chr14:104517511:A:G	1.06083e-05	-1.07666e-10	-0.694976
104517629	chr14:104517629:G:A	1.18938e-06	-1.55086	-1.33232
104517677	chr14:104517677:T:G	1.14672e-06	-1.54634	-1.37337
104517838	chr14:104517838:C:T	2.46009e-05	-1.07666e-10	0.146171
104518030	chr14:104518030:ACG:A	1.13893e-05	-1.07666e-10	-0.623932
104518031	chr14:104518031:C:T	2.98641e-05	-1.07666e-10	0.340046
104518110	chr14:104518110:A:G	5.39003e-06	-1.07666e-10	-1.37206
104518157	chr14:104518157:G:A	8.02264e-06	-1.07666e-10	-0.974342
104518236	chr14:104518236:T:C	1.74413e-06	-1.25094	-1.24941
104518403	chr14:104518403:G:A	5.81087e-06	-1.07666e-10	-1.29688
104518427	chr14:104518427:C:T	5.39256e-06	-1.07666e-10	-1.37159
104518753	chr14:104518753:TC:T	9.38518e-06	-1.07666e-10	-0.817478
104518845	chr14:104518845:G:T	5.38782e-06	-1.07666e-10	-1.37247
104518889	chr14:104518889:T:C	5.59531e-05	-1.07666e-10	0.967903
104518942	chr14:104518942:A:G	1.76852e-06	-1.25292	-1.23355
104519003	chr14:104519003:G:A	2.60661e-06	-1.5275	-0.571058
104519007	chr14:104519007:T:C	1.58927e-06	-1.55094	-1.04239
104519149	chr14:104519149:G:A	2.46768e-05	-1.07666e-10	0.149254
104519193	chr14:104519193:A:G	2.53765e-06	-1.4947	-0.630671
104519255	chr14:104519255:G:T	1.21861e-06	-1.54727	-1.31163
104519350	chr14:104519350:G:A	5.87796e-06	-1.07666e-10	-1.2854
104519456	chr14:104519456:G:A	5.53759e-06	-1.07666e-10	-1.34505
104519592	chr14:104519592:G:A	5.39806e-06	-1.07666e-10	-1.37057
104519860	chr14:104519860:C:T	1.2592e-05	-1.07666e-10	-0.523546
104520341	chr14:104520341:G:A	2.31234e-06	-1.55105	-0.667296
104520594	chr14:104520594:G:A	6.35174e-06	-1.07666e-10	-1.20788
104520611	chr14:104520611:C:A	2.33571e-05	-1.07666e-10	0.0942897
104520650	chr14:104520650:C:T	1.10956e-05	-1.07666e-10	-0.650061
104520759	chr14:104520759:C:T	7.53105e-06	-1.07666e-10	-1.03758
104520845	chr14:104520845:G:A	7.90451e-06	-1.07666e-10	-0.989177
104520910	chr14:104520910:C:T	7.51491e-06	-1.07666e-10	-1.03972
104521115	chr14:104521115:C:T	3.28649e-06	-1.48141	-0.385376
104521275	chr14:104521275:C:T	1.02226e-05	-1.07666e-10	-0.732011
104521284	chr14:104521284:C:T	5.50124e-06	-1.07666e-10	-1.35164
104521595	chr14:104521595:T:C	5.4999e-06	-1.07666e-10	-1.35188
104521793	chr14:104521793:T:G	1.67275e-06	-1.5469	-0.995244
104521989	chr14:104521989:G:A	6.70175e-06	-1.07666e-10	-1.15424
104522013	chr14:104522013:A:G	1.29486e-06	-1.54917	-1.24904
104522113	chr14:104522113:A:G	8.7439e-06	-1.07666e-10	-0.888254
104522143	chr14:104522143:C:A	9.70892e-06	-1.07666e-10	-0.783565
104522395	chr14:104522395:G:C	2.51849e-06	-1.54758	-0.585366
104522509	chr14:104522509:A:C	5.3831e-06	-1.07666e-10	-1.37335
104522619	chr14:104522619:G:T	1.37205e-06	-1.43397	-1.30633
104523006	chr14:104523006:C:T	8.16507e-06	-1.07666e-10	-0.956745
104523007	chr14:104523007:G:A	2.75337e-05	-1.07666e-10	0.258801
104523241	chr14:104523241:T:C	5.39136e-05	-1.07666e-10	0.930773
104523273	chr14:104523273:C:T	1.42223e-05	-1.07666e-10	-0.401801
104523333	chr14:104523333:A:G	6.47663e-06	-1.07666e-10	-1.18841
104523474	chr14:104523474:G:A	1.36615e-06	-1.45208	-1.29254
104523523	chr14:104523523:T:C	3.55474e-06	-1.19545	-0.592879
104523632	chr14:104523632:G:A	2.17026e-06	-1.54556	-0.736199
104524191	chr14:104524191:T:G	3.0041e-06	-1.53355	-0.423083
104524463	chr14:104524463:C:T	5.59567e-06	-1.07666e-10	-1.33462
104524954	chr14:104524954:G:A	1.15158e-05	-1.07666e-10	-0.612887
104525065	chr14:104525065:C:T	1.05322e-05	-1.07666e-10	-0.70217
104525134	chr14:104525134:A:G	2.34326e-06	-1.44655	-0.758511
104525258	chr14:104525258:A:G	6.23453e-06	-1.07666e-10	-1.22651
104525275	chr14:104525275:G:A	5.45789e-06	-1.07666e-10	-1.35955
104525345	chr14:104525345:T:C	4.61221e-06	-1.5279	-3.65436e-10
104526716	chr14:104526716:G:A	4.36551e-05	-1.07666e-10	0.719709
104526838	chr14:104526838:CACAG:C	1.08199e-05	-1.07666e-10	-0.675227
104527115	chr14:104527115:ACATT:A	5.69301e-05	-1.07666e-10	0.985214
104527215	chr14:104527215:A:G	2.6107e-05	-1.07666e-10	0.205592
104527248	chr14:104527248:TTCAC:T	3.63998e-06	-1.32636	-0.438273
104527268	chr14:104527268:C:T	5.94549e-06	-1.39942	0.125438
104527295	chr14:104527295:G:A	2.51133e-06	-1.07412	-1.06168
104527422	chr14:104527422:CAT:C	1.44702e-05	-1.07666e-10	-0.38452
104527423	chr14:104527423:A:C	0.00118605	-1.07666e-10	4.02177
104527439	chr14:104527439:ACACACTTTCACAGACATACAGCCACATT:A	5.94756e-06	-1.07666e-10	-1.27363
104527506	chr14:104527506:C:T	1.56893e-05	-1.07666e-10	-0.303632
104527671	chr14:104527671:C:T	1.65838e-06	-1.52164	-1.02913
104527734	chr14:104527734:C:T	1.24727e-06	-1.53112	-1.30453
104528024	chr14:104528024:G:T	1.86724e-05	-1.39659	1.26702
104528470	chr14:104528470:T:A	1.36322e-06	-1.48419	-1.26257
104528589	chr14:104528589:G:A	5.74384e-06	-1.07666e-10	-1.30848
104529226	chr14:104529226:A:G	4.86061e-06	-1.43818	-0.037263
104529318	chr14:104529318:T:C	1.33798e-06	-1.49657	-1.26888
104529446	chr14:104529446:C:T	1.82338e-05	-1.39377	1.24044
104529448	chr14:104529448:G:T	1.13467e-05	-1.07666e-10	-0.627684
104529917	chr14:104529917:A:G	5.77945e-06	-1.07666e-10	-1.3023
104530426	chr14:104530426:C:T	2.78733e-05	-1.07666e-10	0.271059
104530427	chr14:104530427:G:A	6.51825e-06	-1.07666e-10	-1.18201
104530610	chr14:104530610:T:A	1.75074e-05	-1.43297	1.23899
104530748	chr14:104530748:G:A	5.20695e-06	-1.40662	-3.65436e-10
104530822	chr14:104530822:C:T	8.38448e-06	-1.07666e-10	-0.930228
104530867	chr14:104530867:C:G	5.67913e-06	-1.07666e-10	-1.31981
104531060	chr14:104531060:C:T	8.13563e-06	-0.960358	-3.65436e-10
104531237	chr14:104531237:A:G	8.36992e-06	-1.07666e-10	-0.931966
104531386	chr14:104531386:C:A	5.3903e-06	-1.07666e-10	-1.37201
104531443	chr14:104531443:T:C	2.54453e-05	-1.07666e-10	0.179919
104531602	chr14:104531602:C:T	2.24829e-05	-1.07666e-10	0.0561445
104531649	chr14:104531649:G:A	1.97595e-06	-1.52933	-0.846233
104531675	chr14:104531675:C:T	5.43878e-06	-1.07666e-10	-1.36306
104531849	chr14:104531849:C:T	1.11821e-05	-1.07666e-10	-0.642294
104532009	chr14:104532009:C:T	1.37661e-06	-1.47368	-1.26331
104532016	chr14:104532016:C:T	2.78037e-06	-1.54759	-0.48644
104532142	chr14:104532142:T:C	6.48881e-06	-1.40978	0.223253
104532359	chr14:104532359:G:A	2.04236e-06	-1.54989	-0.792611
104532367	chr14:104532367:T:G	2.2432e-05	-1.07666e-10	0.0538767
104532517	chr14:104532517:G:C	3.00892e-05	-1.07666e-10	0.347555
104532638	chr14:104532638:G:A	9.70969e-05	-1.44984	2.96894
104532965	chr14:104532965:C:A	2.24408e-05	-1.42576	1.48004
104533160	chr14:104533160:T:C	4.7782e-06	-1.49255	-3.65436e-10
104533268	chr14:104533268:G:A	8.89701e-06	-1.39559	0.524695
104533337	chr14:104533337:C:T	0.000116711	-1.44076	3.14385
104533543	chr14:104533543:T:G	8.87471e-06	-1.44084	0.567434
104533875	chr14:104533875:C:T	5.68882e-06	-1.07666e-10	-1.31811
104533974	chr14:104533974:A:G	1.36522e-06	-1.5146	-1.2307
104534129	chr14:104534129:A:G	1.65562e-06	-1.48062	-1.07181
104534622	chr14:104534622:T:C	1.89e-06	-1.52615	-0.893883
104534694	chr14:104534694:T:C	8.317e-06	-1.07666e-10	-0.938309
104534735	chr14:104534735:T:C	5.65679e-06	-1.07666e-10	-1.32375
104535259	chr14:104535259:T:C	1.01624e-05	-1.07666e-10	-0.737919
104535326	chr14:104535326:T:C	5.33909e-06	-1.38156	-3.65436e-10
104535497	chr14:104535497:C:T	5.4176e-06	-1.36696	-3.65436e-10
104535600	chr14:104535600:G:A	7.39893e-06	-1.07666e-10	-1.05528
104535603	chr14:104535603:T:C	2.44304e-06	-1.38867	-0.774702
104535649	chr14:104535649:A:C	1.19717e-05	-0.574063	-3.65436e-10
104535661	chr14:104535661:A:G	1.00844e-05	-1.07666e-10	-0.745616
104535665	chr14:104535665:C:T	1.03657e-05	-1.07666e-10	-0.718111
104535689	chr14:104535689:C:A	9.20649e-06	-1.07666e-10	-0.836702
104535707	chr14:104535707:C:T	7.61266e-06	-1.07666e-10	-1.0268
104535737	chr14:104535737:C:T	1.50373e-06	-1.48297	-1.16569
104535946	chr14:104535946:C:T	5.33719e-06	-1.38191	-3.65436e-10
104535994	chr14:104535994:A:C	1.41967e-06	-1.43608	-1.27011
104536051	chr14:104536051:A:G	3.01062e-06	-0.604682	-1.34978
104536084	chr14:104536084:G:A	5.66995e-06	-1.07666e-10	-1.32143
104536444	chr14:104536444:T:C	5.77018e-06	-1.07666e-10	-1.30391
104537232	chr14:104537232:G:A	1.75895e-06	-1.3324	-1.1595
104537417	chr14:104537417:C:T	1.69616e-06	-1.40202	-1.12623
104537460	chr14:104537460:C:G	1.67608e-06	-1.40211	-1.13804
104537828	chr14:104537828:C:T	5.39702e-06	-1.07666e-10	-1.37076
104537990	chr14:104537990:C:G	1.27253e-05	-1.07666e-10	-0.513022
104538720	chr14:104538720:A:G	1.39696e-05	-1.07666e-10	-0.419726
104538773	chr14:104538773:G:C	5.59125e-06	-1.07666e-10	-1.33541
104538879	chr14:104538879:C:T	1.68798e-05	-1.07666e-10	-0.230493
104538971	chr14:104538971:A:G	1.8036e-06	-1.29035	-1.17647
104539256	chr14:104539256:T:C	5.46132e-06	-1.07666e-10	-1.35892
104539358	chr14:104539358:T:C	6.51208e-06	-1.07666e-10	-1.18295
104539621	chr14:104539621:C:T	9.82895e-06	-1.07666e-10	-0.771278
104539658	chr14:104539658:G:A	5.97463e-06	-1.07666e-10	-1.26909
104539797	chr14:104539797:A:G	5.59128e-06	-1.3354	-3.65436e-10
104539862	chr14:104539862:G:A	6.76328e-06	-1.07666e-10	-1.1451
104540245	chr14:104540245:C:G	8.30897e-06	-0.163822	-0.775453
104541192	chr14:104541192:A:T	9.80397e-06	0.571039	-1.34486
104541248	chr14:104541248:G:A	1.05668e-05	0.6355	-1.33439
104541259	chr14:104541259:A:T	7.50642e-06	-0.245015	-0.795837
104541319	chr14:104541319:A:G	5.63704e-06	-0.223218	-1.10403
104541478	chr14:104541478:A:G	7.15844e-06	-0.272072	-0.816246
104542438	chr14:104542438:AG:A	1.00392e-05	-1.07666e-10	-0.750116
104542876	chr14:104542876:A:G	4.60326e-06	-1.52985	-3.65436e-10
104543528	chr14:104543528:T:C	1.00364e-05	-1.07666e-10	-0.750392
104543986	chr14:104543986:G:A	5.99328e-06	-1.07666e-10	-1.26597
104544317	chr14:104544317:G:T	1.00392e-05	-1.07666e-10	-0.750116
104544337	chr14:104544337:G:A	6.08452e-06	-1.07666e-10	-1.25086
104544540	chr14:104544540:T:C	7.88195e-06	0.0424491	-1.03448
104544845	chr14:104544845:G:C	5.44148e-06	-1.07666e-10	-1.36256
104544847	chr14:104544847:G:A	1.00416e-05	-1.07666e-10	-0.749876
104544880	chr14:104544880:TGTCTGTGA:T	6.70477e-06	-1.07666e-10	-1.15379
104544925	chr14:104544925:T:C	8.78048e-06	-1.07666e-10	-0.884079
104545030	chr14:104545030:G:T	1.18347e-05	-1.07666e-10	-0.585576
104545099	chr14:104545099:G:A	7.3067e-06	-1.07666e-10	-1.06782
104545149	chr14:104545149:C:A	1.05125e-05	-1.07666e-10	-0.704049
104545313	chr14:104545313:C:T	9.59867e-06	-1.07666e-10	-0.794986
104545490	chr14:104545490:A:G	6.18371e-06	-0.183649	-1.05104
104545579	chr14:104545579:C:T	6.12136e-06	-1.07666e-10	-1.24483
104545588	chr14:104545588:G:A	5.58524e-06	-1.07666e-10	-1.33648
104545639	chr14:104545639:C:T	7.54441e-06	-1.07666e-10	-1.0358
104545916	chr14:104545916:G:A	5.90268e-06	-1.07666e-10	-1.2812
104545964	chr14:104545964:G:A	6.45813e-06	-1.07666e-10	-1.19127
104546034	chr14:104546034:G:A	5.88585e-06	-1.07666e-10	-1.28406
104546086	chr14:104546086:T:C	6.2517e-06	-0.199544	-1.02421
104546521	chr14:104546521:C:T	5.6653e-06	-1.07666e-10	-1.32225
104546719	chr14:104546719:G:A	5.38498e-06	-1.07666e-10	-1.373
104546767	chr14:104546767:C:T	1.52528e-06	-1.43266	-1.20177
104546812	chr14:104546812:G:C	1.00392e-05	-1.07666e-10	-0.750116
104546832	chr14:104546832:T:C	5.66146e-06	-1.07666e-10	-1.32293
104546891	chr14:104546891:C:T	5.6409e-06	-1.07666e-10	-1.32657
104547002	chr14:104547002:G:A	5.82761e-06	-0.580971	-0.713032
104547010	chr14:104547010:G:A	5.64027e-06	-1.07666e-10	-1.32668
104547024	chr14:104547024:T:C	5.66715e-06	-1.07666e-10	-1.32192
104547029	chr14:104547029:C:T	5.6609e-06	-1.07666e-10	-1.32303
104547044	chr14:104547044:G:A	7.86392e-06	-1.07666e-10	-0.994325
104547051	chr14:104547051:C:T	6.48131e-06	-1.07666e-10	-1.18769
104547082	chr14:104547082:G:A	5.65519e-06	-1.07666e-10	-1.32404
104547503	chr14:104547503:C:T	1.69008e-06	-1.54786	-0.983976
104547517	chr14:104547517:G:A	5.58626e-06	-1.07666e-10	-1.3363
104547532	chr14:104547532:G:A	5.61634e-06	-1.07666e-10	-1.33093
104547576	chr14:104547576:C:T	6.08692e-06	-1.07666e-10	-1.25047
104547593	chr14:104547593:A:G	5.63009e-06	-1.07666e-10	-1.32848
104547599	chr14:104547599:T:C	4.89635e-06	-1.46812	-3.65436e-10
104547629	chr14:104547629:A:C	5.62909e-06	-1.07666e-10	-1.32866
104547726	chr14:104547726:C:T	5.62911e-06	-1.07666e-10	-1.32866
104547746	chr14:104547746:G:A	1.00392e-05	-1.07666e-10	-0.750116
104547873	chr14:104547873:C:A	5.61851e-06	-1.07666e-10	-1.33054
104548020	chr14:104548020:C:A	5.61232e-06	-1.07666e-10	-1.33165
104548052	chr14:104548052:G:A	1.00392e-05	-1.07666e-10	-0.750116
104548158	chr14:104548158:G:A	5.45568e-06	-1.07666e-10	-1.35995
104548289	chr14:104548289:T:C	5.56554e-06	-1.07666e-10	-1.34002
104549228	chr14:104549228:T:C	5.57189e-06	-1.07666e-10	-1.33888
104549312	chr14:104549312:G:A	5.52842e-06	-1.07666e-10	-1.34671
104549325	chr14:104549325:A:G	5.61787e-06	-1.07666e-10	-1.33066
104549453	chr14:104549453:A:G	6.03084e-06	-1.07666e-10	-1.25972
104549482	chr14:104549482:C:T	6.3546e-06	-1.07666e-10	-1.20743
104549502	chr14:104549502:C:T	6.11873e-06	-1.07666e-10	-1.24526
104549577	chr14:104549577:A:G	6.15545e-06	-1.07666e-10	-1.23927
104549703	chr14:104549703:A:G	6.1866e-06	-1.07666e-10	-1.23423
104549737	chr14:104549737:A:G	5.93893e-06	-1.07666e-10	-1.27508
104550062	chr14:104550062:C:T	5.98329e-06	-1.07666e-10	-1.26764
104550180	chr14:104550180:C:T	8.69885e-06	-1.07666e-10	-0.893419
104550200	chr14:104550200:A:G	1.35859e-05	-1.07666e-10	-0.447576
104550472	chr14:104550472:G:C	4.3844e-05	-1.07666e-10	0.724026
104550510	chr14:104550510:C:G	5.91578e-06	-1.07666e-10	-1.27899
104550637	chr14:104550637:C:T	1.08803e-05	-1.07666e-10	-0.66966
104550828	chr14:104550828:G:A	5.73038e-06	-0.517307	-0.793522
104550865	chr14:104550865:G:A	5.91698e-06	-1.07666e-10	-1.27878
104551044	chr14:104551044:G:A	1.44302e-06	-1.35257	-1.3373
104551055	chr14:104551055:T:C	6.02388e-06	-1.07666e-10	-1.26088
104551194	chr14:104551194:T:C	1.38662e-05	0.893114	-1.32027
104551272	chr14:104551272:A:T	4.67723e-06	-0.712262	-0.801643
104551410	chr14:104551410:C:A	1.17922e-06	-1.55048	-1.34128
104551472	chr14:104551472:G:A	5.98918e-06	-1.07666e-10	-1.26666
104551474	chr14:104551474:C:T	4.56118e-05	-1.07666e-10	0.763556
104551610	chr14:104551610:GT:G	6.84866e-06	-1.07666e-10	-1.13256
104551935	chr14:104551935:C:T	9.63593e-06	-1.07666e-10	-0.791112
104551961	chr14:104551961:T:C	1.39057e-06	-1.37124	-1.35566
104551965	chr14:104551965:A:G	1.3921e-06	-1.37017	-1.35562
104552034	chr14:104552034:G:A	5.66096e-06	-1.07666e-10	-1.32302
104552086	chr14:104552086:C:T	5.80016e-06	-1.07666e-10	-1.29872
104552234	chr14:104552234:C:T	8.60336e-06	-1.07666e-10	-0.904457
104552301	chr14:104552301:G:A	8.74742e-06	-1.07666e-10	-0.887851
104552326	chr14:104552326:G:A	6.97317e-06	-1.07666e-10	-1.11454
104552465	chr14:104552465:G:A	8.82762e-06	-1.07666e-10	-0.878725
104552472	chr14:104552472:C:T	1.39529e-06	-1.36686	-1.35665
104552499	chr14:104552499:C:A	6.11208e-06	-1.07666e-10	-1.24634
104552502	chr14:104552502:C:T	1.17444e-06	-1.54758	-1.34824
104552602	chr14:104552602:T:C	1.3957e-06	-1.36693	-1.35628
104552709	chr14:104552709:G:A	1.37874e-06	-1.37582	-1.35962
104552720	chr14:104552720:C:T	1.39094e-06	-1.36701	-1.35962
104552767	chr14:104552767:C:T	9.06888e-06	-1.07666e-10	-0.851761
104552830	chr14:104552830:A:G	1.45266e-06	-1.50935	-1.17386
104552868	chr14:104552868:C:T	1.3878e-06	-1.36632	-1.36257
104552950	chr14:104552950:A:G	1.38407e-06	-1.37254	-1.35904
104553009	chr14:104553009:A:G	1.50906e-06	-1.28767	-1.35745
104553049	chr14:104553049:C:T	5.38466e-06	-1.07666e-10	-1.37306
104553061	chr14:104553061:A:G	1.40005e-06	-1.34683	-1.37327
104553116	chr14:104553116:C:T	1.1739e-05	-1.07666e-10	-0.593693
104553126	chr14:104553126:T:C	8.67391e-06	-1.07666e-10	-0.89629
104553161	chr14:104553161:T:TATCC	5.86536e-06	-1.07666e-10	-1.28755
104553284	chr14:104553284:G:A	7.34398e-05	-1.07666e-10	1.23986
104553618	chr14:104553618:G:A	1.48866e-06	-1.4919	-1.16683
104553633	chr14:104553633:C:T	1.64397e-06	-1.40688	-1.15261
104553706	chr14:104553706:G:A	1.73254e-05	-0.204434	-3.65436e-10
104553836	chr14:104553836:C:T	2.04332e-06	-1.19273	-1.1493
104553869	chr14:104553869:T:C	5.4781e-06	-1.07666e-10	-1.35585
104554062	chr14:104554062:C:T	1.37767e-05	-1.07666e-10	-0.43363
104554234	chr14:104554234:T:C	5.39267e-06	-1.07666e-10	-1.37157
104554254	chr14:104554254:G:A	1.6732e-05	-1.07666e-10	-0.23929
104554508	chr14:104554508:A:G	7.4708e-06	-1.50712	0.461509
104554655	chr14:104554655:G:A	5.38369e-06	-1.07666e-10	-1.37324
104554914	chr14:104554914:C:T	7.04727e-06	-1.07666e-10	-1.10397
104555091	chr14:104555091:G:A	2.19084e-06	-0.904781	-1.36754
104555219	chr14:104555219:G:A	1.17778e-05	-1.07666e-10	-0.590392
104555470	chr14:104555470:C:T	1.73819e-05	-1.07666e-10	-0.201179
104555659	chr14:104555659:T:G	1.40974e-05	-1.07666e-10	-0.410621
104555800	chr14:104555800:C:T	1.77974e-05	-1.07666e-10	-0.177559
104555855	chr14:104555855:C:T	2.64374e-06	-1.53577	-0.548652
104555920	chr14:104555920:G:A	9.50669e-06	-1.07666e-10	-0.804614
104555977	chr14:104555977:G:C	5.6824e-06	-0.241024	-1.07821
104556156	chr14:104556156:G:A	1.35967e-05	-1.07666e-10	-0.446781
104556298	chr14:104556298:G:A	2.71615e-05	-1.07666e-10	0.24519
104556573	chr14:104556573:C:T	1.69124e-05	-1.07666e-10	-0.228561
104556622	chr14:104556622:T:C	4.47382e-05	-1.07666e-10	0.744218
104556822	chr14:104556822:C:T	1.82761e-05	-1.07666e-10	-0.151017
104556857	chr14:104556857:T:C	7.35169e-06	-1.07666e-10	-1.06168
104556914	chr14:104556914:C:T	4.51174e-06	-1.54993	-3.65436e-10
104557250	chr14:104557250:C:G	5.54166e-06	-1.07666e-10	-1.34432
104557275	chr14:104557275:C:T	1.97536e-05	-1.07666e-10	-0.0732768
104557347	chr14:104557347:G:A	4.45224e-05	-1.07666e-10	0.739381
104557715	chr14:104557715:C:T	1.48693e-05	-1.07666e-10	-0.35731
104557716	chr14:104557716:G:A	6.19579e-06	-1.07666e-10	-1.23274
104557856	chr14:104557856:G:A	4.53298e-06	-1.54523	-3.65436e-10
104557995	chr14:104557995:A:G	1.27199e-05	-1.07666e-10	-0.513439
104558105	chr14:104558105:G:T	2.00533e-06	-1.54282	-0.817989
104558177	chr14:104558177:G:A	5.60485e-05	-0.78287	1.75248
104558450	chr14:104558450:G:A	5.38365e-06	-1.07666e-10	-1.37324
104558466	chr14:104558466:G:T	3.86334e-05	-1.07666e-10	0.597506
104558547	chr14:104558547:C:T	1.3906e-05	-1.07666e-10	-0.42429
104558654	chr14:104558654:T:G	5.7117e-06	-1.07666e-10	-1.31409
104558692	chr14:104558692:C:G	7.37799e-06	-1.07666e-10	-1.05811
104558714	chr14:104558714:A:C	4.16561e-05	-1.07666e-10	0.672837
104559107	chr14:104559107:C:T	1.21169e-05	-1.07666e-10	-0.56201
104559125	chr14:104559125:G:T	6.44588e-06	-0.119754	-1.07342
104559136	chr14:104559136:T:A	2.62021e-05	-1.07666e-10	0.209231
104559275	chr14:104559275:C:T	7.27208e-06	-0.691357	-0.381211
104559650	chr14:104559650:T:C	1.45016e-05	-1.07666e-10	-0.38235
104559739	chr14:104559739:A:G	5.38664e-06	-1.07666e-10	-1.37269
104559925	chr14:104559925:G:A	3.83399e-05	0.124031	0.465849
104560241	chr14:104560241:C:T	1.22183e-06	-1.49757	-1.35869
104560263	chr14:104560263:A:G	5.38543e-06	-1.07666e-10	-1.37291
104560437	chr14:104560437:G:A	6.07035e-06	-1.07666e-10	-1.25319
104560525	chr14:104560525:T:C	1.43716e-05	-1.07666e-10	-0.391358
104560528	chr14:104560528:A:G	0.000103713	1.58502	-3.65436e-10
104560654	chr14:104560654:G:A	5.38584e-06	-1.07666e-10	-1.37284
104561459	chr14:104561459:C:T	7.59759e-06	-1.07666e-10	-1.02878
104561601	chr14:104561601:G:C	1.00865e-05	0.238137	-0.983553
104561707	chr14:104561707:C:T	5.39046e-06	-1.07666e-10	-1.37198
104561729	chr14:104561729:A:G	1.45926e-05	-1.07666e-10	-0.376094
104561900	chr14:104561900:T:C	9.73523e-06	-1.07666e-10	-0.780859
104561920	chr14:104561920:G:A	4.55117e-06	-1.54123	-3.65436e-10
104562399	chr14:104562399:A:G	1.2185e-05	-1.07666e-10	-0.556401
104562445	chr14:104562445:G:A	1.88557e-05	-1.07666e-10	-0.119795
104562455	chr14:104562455:A:C	1.32873e-05	-1.07666e-10	-0.469798
104562456	chr14:104562456:G:A	9.34884e-06	-1.07666e-10	-0.821358
104562469	chr14:104562469:A:G	1.08263e-05	-1.07666e-10	-0.674631
104562893	chr14:104562893:T:C	5.41277e-06	-1.07666e-10	-1.36785
104562928	chr14:104562928:A:G	1.23299e-05	-0.54458	-3.65436e-10
104562929	chr14:104562929:T:C	5.41688e-06	-1.07666e-10	-1.36709
104563169	chr14:104563169:G:A	6.11962e-06	-1.07666e-10	-1.24511
104563492	chr14:104563492:C:T	6.45497e-06	-1.07666e-10	-1.19176
104563781	chr14:104563781:CT:C	1.40557e-05	-1.07666e-10	-0.413585
104563816	chr14:104563816:G:A	5.52106e-06	-1.07666e-10	-1.34804
104563881	chr14:104563881:C:G	5.645e-06	-1.07666e-10	-1.32584
104563910	chr14:104563910:C:T	7.82924e-06	-1.07666e-10	-0.998744
104564079	chr14:104564079:T:G	5.39378e-06	-1.07666e-10	-1.37136
104564098	chr14:104564098:T:C	5.49939e-06	-1.07666e-10	-1.35197
104564245	chr14:104564245:C:T	5.83655e-06	-1.07666e-10	-1.29247
104564246	chr14:104564246:G:A	1.43181e-05	-1.07666e-10	-0.395086
104564251	chr14:104564251:G:A	3.16218e-06	-0.726549	-1.1788
104564380	chr14:104564380:G:A	0.00048872	-1.07666e-10	3.13518
104564574	chr14:104564574:T:C	1.41418e-05	-1.07666e-10	-0.407473
104564635	chr14:104564635:C:T	3.12224e-05	-1.07666e-10	0.384526
104564735	chr14:104564735:G:A	6.14685e-06	-1.07666e-10	-1.24067
104564816	chr14:104564816:T:A	2.13536e-05	-1.07666e-10	0.00461003
104565473	chr14:104565473:G:A	9.70856e-06	-1.07666e-10	-0.783603
104565807	chr14:104565807:G:A	2.44988e-05	-1.07666e-10	0.142013
104565981	chr14:104565981:A:G	5.40838e-06	-1.07666e-10	-1.36866
104566010	chr14:104566010:G:C	7.28235e-06	-1.07666e-10	-1.07116
104566424	chr14:104566424:A:G	2.51334e-06	-1.54455	-0.590446
104566702	chr14:104566702:G:T	5.44216e-06	-1.07666e-10	-1.36243
104566858	chr14:104566858:GAGA:G	5.75038e-06	-1.07666e-10	-1.30734
104567268	chr14:104567268:A:G	2.74846e-06	-0.718036	-1.32753
104567282	chr14:104567282:G:A	2.76087e-06	-0.696229	-1.34484
104567297	chr14:104567297:G:A	1.513e-05	-1.07666e-10	-0.339933
104567548	chr14:104567548:G:A	1.43991e-05	-0.703857	0.314415
104567807	chr14:104567807:G:A	6.11879e-06	-1.07666e-10	-1.24525
104567839	chr14:104567839:C:T	5.84035e-06	-1.07666e-10	-1.29182
104568175	chr14:104568175:T:C	1.54003e-05	-1.07666e-10	-0.322222
104568446	chr14:104568446:C:T	1.41768e-06	-1.33557	-1.37202
104568761	chr14:104568761:T:C	6.12374e-06	-1.07666e-10	-1.24444
104568849	chr14:104568849:C:T	7.41489e-06	-1.07666e-10	-1.05312
104568977	chr14:104568977:C:T	7.71049e-05	-1.07666e-10	1.28856
104569112	chr14:104569112:C:T	7.52792e-06	-1.07666e-10	-1.03799
104569370	chr14:104569370:C:T	5.96485e-06	-1.07666e-10	-1.27073
104569374	chr14:104569374:C:T	5.85843e-06	-1.07666e-10	-1.28873
104569418	chr14:104569418:G:A	1.53917e-05	1.04297	-1.36575
104569593	chr14:104569593:G:A	1.21345e-06	-1.54856	-1.31458
104569773	chr14:104569773:A:T	5.40559e-06	-1.07666e-10	-1.36918
104569808	chr14:104569808:G:C	1.0083e-05	-1.07666e-10	-0.745756
104569899	chr14:104569899:G:A	1.28622e-05	-1.07666e-10	-0.502317
104569902	chr14:104569902:G:A	5.56741e-06	-1.07666e-10	-1.33968
104570126	chr14:104570126:G:C	5.54908e-06	-1.07666e-10	-1.34298
104570219	chr14:104570219:G:A	7.61741e-06	-1.07666e-10	-1.02617
104570252	chr14:104570252:G:A	1.28923e-05	-1.07666e-10	-0.499981
104570319	chr14:104570319:C:T	5.5235e-06	-1.07666e-10	-1.3476
104570332	chr14:104570332:T:C	8.85921e-06	-1.07666e-10	-0.875153
104570579	chr14:104570579:C:T	7.39732e-06	-1.07666e-10	-1.05549
104570891	chr14:104570891:T:C	4.52834e-05	-1.07666e-10	0.75633
104571007	chr14:104571007:G:A	5.39595e-06	-1.07666e-10	-1.37096
104571034	chr14:104571034:G:A	7.66986e-05	-1.07666e-10	1.28327
104571088	chr14:104571088:A:G	5.39923e-06	-1.07666e-10	-1.37035
104571171	chr14:104571171:G:A	6.27417e-06	-1.07666e-10	-1.22017
104571172	chr14:104571172:T:C	6.27417e-06	-1.07666e-10	-1.22017
104571173	chr14:104571173:G:A	2.46736e-06	-0.869334	-1.28413
104571220	chr14:104571220:T:C	5.39186e-06	-1.07666e-10	-1.37172
104571434	chr14:104571434:G:A	8.99311e-06	-1.07666e-10	-0.860152
104571661	chr14:104571661:C:T	5.57313e-06	-1.07666e-10	-1.33865
104572164	chr14:104572164:C:G	7.53466e-06	-1.07666e-10	-1.0371
104572304	chr14:104572304:G:C	5.42958e-06	-1.07666e-10	-1.36475
104572647	chr14:104572647:C:A	6.37371e-06	-1.07666e-10	-1.20443
104572648	chr14:104572648:C:G	6.35522e-06	-1.07666e-10	-1.20733
104572653	chr14:104572653:G:A	5.41203e-06	-1.07666e-10	-1.36799
104573071	chr14:104573071:G:A	5.89605e-06	-1.07666e-10	-1.28233
104573100	chr14:104573100:G:A	2.2219e-05	-1.07666e-10	0.0443396
104573110	chr14:104573110:T:C	6.57812e-06	-1.07666e-10	-1.17286
104573154	chr14:104573154:G:A	5.902e-06	-1.07666e-10	-1.28132
104573453	chr14:104573453:C:T	5.55777e-06	-1.07666e-10	-1.34141
104573468	chr14:104573468:G:A	5.75698e-06	-1.07666e-10	-1.3062
104573489	chr14:104573489:C:T	5.65648e-06	-1.07666e-10	-1.32381
104573659	chr14:104573659:C:T	5.44673e-06	-1.07666e-10	-1.3616
104574072	chr14:104574072:T:C	7.01141e-06	-1.07666e-10	-1.10907
104574087	chr14:104574087:T:C	1.03845e-05	-1.07666e-10	-0.716293
104574484	chr14:104574484:A:G	3.23615e-06	-1.40028	-0.481944
104574537	chr14:104574537:T:TC	1.83676e-05	-1.07666e-10	-0.146024
104574538	chr14:104574538:TGAA:T	1.83676e-05	-1.07666e-10	-0.146024
104574579	chr14:104574579:A:C	8.86865e-05	2.75605	-1.32755
104574618	chr14:104574618:A:G	1.1061e-05	-1.07666e-10	-0.653185
104574651	chr14:104574651:G:A	7.9448e-06	0.286647	-1.27074
104575260	chr14:104575260:C:T	5.45396e-06	-1.07666e-10	-1.36027
104575634	chr14:104575634:C:T	5.40317e-06	-1.07666e-10	-1.36962
104575698	chr14:104575698:T:C	6.32502e-06	-1.07666e-10	-1.2121
104575939	chr14:104575939:G:A	6.93018e-06	-1.07666e-10	-1.12072
104576120	chr14:104576120:T:A	5.58867e-06	-1.07666e-10	-1.33587
104576171	chr14:104576171:C:T	8.23099e-06	-1.07666e-10	-0.948704
104576427	chr14:104576427:T:C	6.46864e-06	-1.07666e-10	-1.18964
104576429	chr14:104576429:C:T	7.66494e-06	-1.07666e-10	-1.01995
104576516	chr14:104576516:C:T	2.18539e-06	-1.45034	-0.824475
104576590	chr14:104576590:T:G	4.14397e-05	1.83821	-1.17058
104577054	chr14:104577054:C:T	1.18336e-05	-1.07666e-10	-0.585663
104577088	chr14:104577088:A:C	5.6664e-06	-1.07666e-10	-1.32206
104577172	chr14:104577172:C:T	1.16582e-05	-1.07666e-10	-0.600603
104577545	chr14:104577545:T:C	5.40161e-06	-1.07666e-10	-1.36991
104577778	chr14:104577778:T:G	6.02004e-06	-1.07666e-10	-1.26152
104577806	chr14:104577806:G:A	5.73393e-06	-1.07666e-10	-1.31021
104577896	chr14:104577896:C:T	4.61767e-05	1.94899	-1.17312
104578039	chr14:104578039:C:A	7.42603e-06	-1.07666e-10	-1.05162
104578207	chr14:104578207:G:A	6.23453e-06	-1.07666e-10	-1.22651
104578321	chr14:104578321:C:T	1.44436e-05	-1.07666e-10	-0.386357
104578408	chr14:104578408:G:A	4.93659e-06	-1.45994	-3.65436e-10
104578677	chr14:104578677:G:A	2.4994e-06	-1.5013	-0.639258
104578694	chr14:104578694:G:A	1.93939e-05	-1.07666e-10	-0.0916528
104578729	chr14:104578729:C:T	5.44993e-06	-1.07666e-10	-1.36101
104578850	chr14:104578850:C:T	5.38296e-06	-1.07666e-10	-1.37337
104578916	chr14:104578916:G:T	5.42107e-06	-1.07666e-10	-1.36632
104579085	chr14:104579085:C:T	5.97211e-06	-1.07666e-10	-1.26951
104579585	chr14:104579585:A:G	3.76759e-05	1.94577	-1.37336
104579960	chr14:104579960:C:T	5.73393e-06	-1.07666e-10	-1.31021
104580235	chr14:104580235:T:C	6.46989e-06	-1.07666e-10	-1.18945
104580309	chr14:104580309:G:A	5.41972e-06	-1.07666e-10	-1.36657
104580326	chr14:104580326:G:A	5.75607e-06	-1.07666e-10	-1.30636
104580391	chr14:104580391:T:C	5.63174e-06	-1.07666e-10	-1.32819
104581040	chr14:104581040:G:A	5.73393e-06	-1.07666e-10	-1.31021
104581374	chr14:104581374:T:A	6.17672e-06	-1.07666e-10	-1.23582
104581498	chr14:104581498:T:C	5.86253e-06	-1.07666e-10	-1.28803
104581746	chr14:104581746:G:A	5.50445e-06	-1.07666e-10	-1.35105
104581816	chr14:104581816:CAG:C	1.87093e-06	-1.17648	-1.2537
104581864	chr14:104581864:G:T	0.000322681	-1.07666e-10	2.72005
104582084	chr14:104582084:A:C	5.56124e-06	-1.07666e-10	-1.34079
104582213	chr14:104582213:G:A	6.28538e-06	-1.07666e-10	-1.21838
104582407	chr14:104582407:C:T	5.83994e-06	-1.07666e-10	-1.29189
104582989	chr14:104582989:G:A	5.47096e-06	-1.07666e-10	-1.35716
104583467	chr14:104583467:C:T	9.05615e-06	-1.07666e-10	-0.853166
104583469	chr14:104583469:C:T	2.00681e-05	-1.07666e-10	-0.05748
104583635	chr14:104583635:C:T	1.32557e-05	-1.07666e-10	-0.472186
104584326	chr14:104584326:C:G	5.9729e-06	-1.07666e-10	-1.26938
104584422	chr14:104584422:A:G	9.8632e-06	-1.07666e-10	-0.7678
104584587	chr14:104584587:G:A	0.000104294	2.0615	-0.470894
104584624	chr14:104584624:C:T	5.52133e-06	-1.07666e-10	-1.34799
104584629	chr14:104584629:C:T	7.99018e-05	2.21437	-0.890177
104585118	chr14:104585118:C:G	5.84646e-06	-1.07666e-10	-1.29077
104585164	chr14:104585164:G:C	5.38428e-06	-1.07666e-10	-1.37313
104585880	chr14:104585880:A:G	2.75395e-05	-1.07666e-10	0.259013
104585919	chr14:104585919:G:A	8.58211e-05	2.24899	-0.853336
104586014	chr14:104586014:A:T	2.61439e-05	-1.07666e-10	0.207005
104586172	chr14:104586172:A:G	6.61089e-05	2.36462	-1.22992
104586303	chr14:104586303:A:G	5.66229e-06	-1.07666e-10	-1.32278
104586652	chr14:104586652:G:A	5.38565e-06	-1.07666e-10	-1.37287
104586685	chr14:104586685:G:A	1.52742e-06	-1.4173	-1.21572
104587228	chr14:104587228:A:G	5.97689e-06	-1.07666e-10	-1.26871
104587628	chr14:104587628:G:A	5.551e-06	-1.07666e-10	-1.34263
104587650	chr14:104587650:G:A	7.26132e-06	-1.07666e-10	-1.07405
104587707	chr14:104587707:C:T	1.58749e-06	-1.53513	-1.05932
104587746	chr14:104587746:C:T	3.28046e-05	-1.07666e-10	0.433958
104587852	chr14:104587852:G:A	6.19456e-06	-1.07666e-10	-1.23294
104587923	chr14:104587923:A:G	5.53566e-06	-1.07666e-10	-1.3454
104588343	chr14:104588343:G:GC	2.46043e-06	-1.35114	-0.805135
104588372	chr14:104588372:T:A	9.04478e-06	-1.07666e-10	-0.854423
104588587	chr14:104588587:G:A	5.76635e-06	-1.07666e-10	-1.30457
104588597	chr14:104588597:A:G	5.38398e-06	-1.07666e-10	-1.37318
104588735	chr14:104588735:C:T	3.28748e-05	-1.07666e-10	0.436095
104588834	chr14:104588834:C:T	5.38921e-06	-1.07666e-10	-1.37221
104588967	chr14:104588967:A:G	3.62645e-06	-1.27698	-0.491374
104589022	chr14:104589022:T:C	2.12982e-06	-1.45745	-0.843119
104589344	chr14:104589344:C:G	9.74307e-06	-1.07666e-10	-0.780054
104589452	chr14:104589452:A:G	5.72535e-06	-1.07666e-10	-1.31171
104589560	chr14:104589560:G:A	1.79661e-06	-1.10897	-1.36173
104589607	chr14:104589607:A:G	1.32384e-06	-1.50237	-1.27371
104589622	chr14:104589622:G:A	3.94357e-06	-1.50382	-0.180706
104589623	chr14:104589623:G:A	7.34034e-06	-1.07666e-10	-1.06323
104589717	chr14:104589717:A:G	5.5691e-06	-1.07666e-10	-1.33938
104589761	chr14:104589761:G:A	4.59266e-05	-1.07666e-10	0.770434
104589768	chr14:104589768:C:G	3.20468e-06	-1.18595	-0.706052
104589902	chr14:104589902:G:A	6.31053e-06	-1.07666e-10	-1.21439
104589910	chr14:104589910:T:C	5.7288e-06	-1.40847	0.0973679
104589933	chr14:104589933:G:A	4.54922e-06	-1.54165	-3.65436e-10
104590608	chr14:104590608:C:T	1.65759e-05	-1.07666e-10	-0.248663
104590649	chr14:104590649:G:A	5.46514e-06	-1.07666e-10	-1.35822
104590762	chr14:104590762:A:G	8.86685e-06	-1.07666e-10	-0.874291
104590765	chr14:104590765:A:G	6.35777e-05	1.81137	-0.715716
104591003	chr14:104591003:C:T	5.83665e-06	-0.913355	-0.379099
104591132	chr14:104591132:G:A	2.27808e-05	0.799697	-0.730392
104591192	chr14:104591192:A:G	2.4229e-05	0.878015	-0.747075
104591611	chr14:104591611:C:T	0.000138799	2.12003	-0.243615
104592106	chr14:104592106:G:A	7.50567e-06	-1.07666e-10	-1.04095
104592161	chr14:104592161:A:G	5.9481e-06	-1.07666e-10	-1.27354
104592272	chr14:104592272:T:C	7.48703e-06	-1.07666e-10	-1.04344
104592288	chr14:104592288:G:A	2.45986e-05	0.916715	-0.770637
104592473	chr14:104592473:G:T	7.09252e-06	-1.07666e-10	-1.09757
104592522	chr14:104592522:GCA:G	1.96171e-05	-0.0802085	-3.65436e-10
104593236	chr14:104593236:C:T	0.000147575	2.24735	-0.309622
104593687	chr14:104593687:A:G	2.49866e-05	0.656139	-0.49441
104593692	chr14:104593692:T:C	0.000235642	2.16046	0.245238
104593885	chr14:104593885:G:A	5.39118e-06	-1.07666e-10	-1.37185
104593932	chr14:104593932:C:T	1.96895e-06	-1.0199	-1.35921
104594024	chr14:104594024:C:T	4.07232e-06	-0.867283	-0.785115
104594031	chr14:104594031:A:C	0.000256481	2.31556	0.174879
104594295	chr14:104594295:T:C	0.000141878	2.27126	-0.372905
104594795	chr14:104594795:C:T	1.95276e-06	-1.03254	-1.35483
104595434	chr14:104595434:G:A	6.36016e-06	-1.07666e-10	-1.20656
104595665	chr14:104595665:A:G	7.16499e-06	-0.870361	-0.217043
104595853	chr14:104595853:G:A	0.000285522	2.47106	0.126644
104595965	chr14:104595965:CTT:C	6.50581e-06	-1.18392	-3.65436e-10
104596391	chr14:104596391:T:C	1.69064e-05	-1.07666e-10	-0.22892
104596866	chr14:104596866:A:G	6.59017e-06	-0.989424	-0.181607
104596916	chr14:104596916:C:T	7.80292e-05	1.64971	-0.349233
104597267	chr14:104597267:G:A	8.483e-06	-1.07666e-10	-0.918546
104597730	chr14:104597730:T:C	4.50949e-06	-1.55043	-3.65436e-10
104598120	chr14:104598120:C:T	0.000484778	1.61558	1.5115
104598137	chr14:104598137:T:G	2.88362e-05	-1.07666e-10	0.305021
104598147	chr14:104598147:A:G	5.50319e-06	-1.07666e-10	-1.35128
104598232	chr14:104598232:G:A	5.49019e-06	-1.07666e-10	-1.35365
104598668	chr14:104598668:G:A	8.20795e-06	-1.07666e-10	-0.951507
104598919	chr14:104598919:C:G	9.46148e-06	-1.38267	0.573291
104598930	chr14:104598930:G:A	3.07313e-06	-1.4878	-0.44611
104599115	chr14:104599115:A:G	7.44141e-06	-1.07666e-10	-1.04955
104599179	chr14:104599179:G:A	2.03945e-05	-1.07666e-10	-0.0413449
104599222	chr14:104599222:G:A	2.20416e-05	-1.07666e-10	0.0363205
104599667	chr14:104599667:G:A	5.60932e-06	-1.07666e-10	-1.33218
104599772	chr14:104599772:G:C	4.66005e-06	-1.51758	-3.65436e-10
104599950	chr14:104599950:AG:A	4.19529e-05	-1.07666e-10	0.679938
104600007	chr14:104600007:C:T	4.13495e-05	-1.07666e-10	0.665451
104600473	chr14:104600473:T:C	1.98928e-06	-1.10558	-1.26326
104600548	chr14:104600548:T:C	1.3648e-05	-1.07666e-10	-0.443015
104600590	chr14:104600590:T:C	3.30569e-06	-0.729844	-1.13112
104600594	chr14:104600594:T:C	4.52308e-06	-1.54742	-3.65436e-10
104600704	chr14:104600704:C:G	6.88103e-06	-1.07666e-10	-1.12784
104601036	chr14:104601036:C:T	5.08632e-05	1.40073	-0.528198
104601505	chr14:104601505:A:G	5.95904e-06	-1.07666e-10	-1.2717
104601691	chr14:104601691:G:GA	8.12427e-06	-1.07666e-10	-0.961754
104601776	chr14:104601776:C:T	5.95808e-06	-1.07666e-10	-1.27186
104601790	chr14:104601790:T:C	0.000419742	3.00325	-0.0202204
104601802	chr14:104601802:G:A	9.74908e-06	-1.07666e-10	-0.779437
104601910	chr14:104601910:T:C	0.000488391	3.20621	-0.0717009
104602163	chr14:104602163:G:A	0.000479092	3.63415	-0.518866
104602173	chr14:104602173:G:A	6.68414e-06	-1.07666e-10	-1.15687
104602305	chr14:104602305:A:G	5.93729e-06	-1.07666e-10	-1.27536
104602455	chr14:104602455:C:T	7.30904e-06	-1.07666e-10	-1.0675
104602794	chr14:104602794:A:T	7.04621e-06	-1.07666e-10	-1.10412
104603148	chr14:104603148:T:C	1.6871e-05	-1.07666e-10	-0.231011
104603237	chr14:104603237:T:C	1.75304e-05	-1.07666e-10	-0.192673
104603302	chr14:104603302:C:T	5.95949e-06	-1.07666e-10	-1.27163
104603756	chr14:104603756:G:T	3.71419e-06	-1.44941	-0.295045
104604148	chr14:104604148:A:G	3.57178e-06	-0.943261	-0.840287
104604445	chr14:104604445:T:C	7.4603e-06	-1.07666e-10	-1.04702
104604854	chr14:104604854:G:A	4.62938e-06	-1.52419	-3.65436e-10
104605001	chr14:104605001:A:G	4.3713e-06	-0.876298	-0.705252
104605005	chr14:104605005:A:G	5.11813e-06	-1.42382	-3.65436e-10
104605398	chr14:104605398:T:C	2.97428e-06	-0.740867	-1.22574
104605448	chr14:104605448:G:C	7.66463e-06	-1.07666e-10	-1.01999
104605478	chr14:104605478:G:C	4.16941e-05	1.46014	-0.786387
104605958	chr14:104605958:A:T	3.01591e-06	-1.38469	-0.568015
104606197	chr14:104606197:G:A	2.10586e-06	-1.08556	-1.22633
104606454	chr14:104606454:G:A	7.72283e-06	-1.07666e-10	-1.01243
104606619	chr14:104606619:G:A	6.77497e-06	-1.07666e-10	-1.14338
104606768	chr14:104606768:C:T	2.14345e-06	-1.06543	-1.22877
104606954	chr14:104606954:C:T	9.28724e-06	-1.07666e-10	-0.827969
104607830	chr14:104607830:T:C	2.14741e-06	-1.06304	-1.22931
104607956	chr14:104607956:T:C	5.53088e-06	-1.07666e-10	-1.34626
104608254	chr14:104608254:A:T	1.20103e-05	-1.3844	0.813551
104608703	chr14:104608703:G:T	5.38541e-06	-1.07666e-10	-1.37292
104608893	chr14:104608893:G:A	1.46684e-05	-1.07666e-10	-0.370913
104608999	chr14:104608999:G:A	1.26462e-05	-1.07666e-10	-0.519252
104609271	chr14:104609271:A:T	1.43799e-05	-1.07666e-10	-0.390778
104609839	chr14:104609839:T:C	2.04868e-06	-1.11168	-1.22773
104610063	chr14:104610063:G:A	1.27529e-05	-0.510849	-3.65436e-10
104610345	chr14:104610345:G:A	5.44961e-06	-1.07666e-10	-1.36107
104610611	chr14:104610611:G:T	1.10591e-05	-0.653354	-3.65436e-10
104610996	chr14:104610996:T:C	0.000134044	-1.07666e-10	1.84156
104611089	chr14:104611089:C:T	5.5115e-06	-1.07666e-10	-1.34977
104611172	chr14:104611172:AT:A	1.45436e-05	-1.07666e-10	-0.379459
104611287	chr14:104611287:T:C	3.58629e-05	1.22328	-0.700184
104611389	chr14:104611389:C:T	5.60502e-06	-1.07666e-10	-1.33295
104611573	chr14:104611573:C:T	1.98233e-06	-1.08298	-1.28936
104611706	chr14:104611706:A:G	2.39532e-06	-1.13793	-1.04516
104611778	chr14:104611778:G:T	5.66101e-06	-1.07666e-10	-1.32301
104611872	chr14:104611872:C:T	5.38306e-06	-1.07666e-10	-1.37335
104611914	chr14:104611914:C:T	3.20045e-05	-1.07666e-10	0.409266
104611962	chr14:104611962:C:T	5.6274e-06	-1.07666e-10	-1.32896
104612834	chr14:104612834:T:C	1.28806e-05	-1.07666e-10	-0.500885
104613117	chr14:104613117:T:C	1.2101e-05	-1.07666e-10	-0.563319
104613130	chr14:104613130:T:C	1.39274e-05	-1.07666e-10	-0.422749
104613380	chr14:104613380:A:G	1.34672e-05	-1.07666e-10	-0.456351
104613477	chr14:104613477:A:G	6.25007e-06	-1.07666e-10	-1.22402
104613728	chr14:104613728:C:T	2.83219e-05	1.6553	-1.36828
104613774	chr14:104613774:A:T	5.42503e-06	-1.07666e-10	-1.36559
104613938	chr14:104613938:C:T	6.06593e-06	-1.07666e-10	-1.25392
104614004	chr14:104614004:G:T	4.05977e-05	-1.07666e-10	0.647101
104614245	chr14:104614245:A:G	5.58989e-06	-1.07666e-10	-1.33565
104614366	chr14:104614366:A:G	0.000220134	3.42941	-1.09178
104614754	chr14:104614754:AAGG:A	0.000151232	3.31625	-1.35404
104615037	chr14:104615037:C:A	0.000288834	3.71312	-1.10388
104615545	chr14:104615545:T:C	1.76884e-05	1.09816	-1.28186
104615620	chr14:104615620:G:C	1.20812e-05	-1.07666e-10	-0.564961
104615793	chr14:104615793:T:C	7.24451e-06	-1.07666e-10	-1.07637
104616123	chr14:104616123:G:A	0.000325287	3.37573	-0.647636
104616587	chr14:104616587:T:C	9.81638e-06	-1.07666e-10	-0.772558
104616768	chr14:104616768:C:A	9.16205e-06	-1.07666e-10	-0.84154
104616783	chr14:104616783:T:C	1.98805e-06	-1.08503	-1.28443
104617001	chr14:104617001:G:A	2.49063e-06	-0.97289	-1.17119
104617158	chr14:104617158:G:A	7.3071e-06	-1.07666e-10	-1.06776
104617160	chr14:104617160:G:A	9.96393e-06	-1.07666e-10	-0.757639
104617448	chr14:104617448:A:G	5.47135e-06	-1.07666e-10	-1.35708
104617684	chr14:104617684:A:T	1.21078e-05	-1.07666e-10	-0.562762
104618333	chr14:104618333:A:G	5.38398e-05	2.04171	-1.11231
104618437	chr14:104618437:C:T	0.000367989	3.36303	-0.511588
104618740	chr14:104618740:C:T	0.000208326	2.82941	-0.546918
104618828	chr14:104618828:T:C	5.60734e-06	-1.07666e-10	-1.33253
104619171	chr14:104619171:G:C	5.61585e-06	-1.07666e-10	-1.33102
104619804	chr14:104619804:G:A	5.68601e-06	-1.07666e-10	-1.3186
104619969	chr14:104619969:C:T	2.30526e-06	-0.988534	-1.23288
104620127	chr14:104620127:G:A	5.40579e-06	-1.07666e-10	-1.36914
104620138	chr14:104620138:C:T	1.67739e-06	-1.18917	-1.35021
104620666	chr14:104620666:A:G	6.39991e-06	-1.07666e-10	-1.20033
104620687	chr14:104620687:C:T	5.93171e-06	-1.07666e-10	-1.2763
104621496	chr14:104621496:G:A	3.24537e-06	-0.79397	-1.08541
104622208	chr14:104622208:C:A	1.34841e-06	-1.43591	-1.32177
104622272	chr14:104622272:G:A	7.61945e-06	0.292058	-1.31796
104622647	chr14:104622647:G:T	1.399e-05	0.951476	-1.36974
104622913	chr14:104622913:G:A	1.28152e-06	-1.54912	-1.25944
104623092	chr14:104623092:TTA:T	7.28496e-06	-1.07666e-10	-1.0708
104623093	chr14:104623093:TA:T	6.59965e-05	1.13299	-3.65436e-10
104623563	chr14:104623563:G:A	1.27034e-06	-1.53282	-1.28451
104623589	chr14:104623589:T:C	8.79926e-06	-1.07666e-10	-0.881943
104623663	chr14:104623663:G:A	3.614e-06	-0.551895	-1.2199
104623837	chr14:104623837:G:A	5.54206e-06	-1.07666e-10	-1.34424
104624010	chr14:104624010:C:T	2.90754e-05	-1.07666e-10	0.313281
104624013	chr14:104624013:T:C	5.58642e-06	-1.07666e-10	-1.33627
104624594	chr14:104624594:G:A	2.82888e-05	-0.307549	0.593406
104624693	chr14:104624693:C:T	5.38409e-06	-1.07666e-10	-1.37316
104624765	chr14:104624765:G:A	3.91722e-06	-0.4779	-1.21333
104624911	chr14:104624911:G:A	5.3887e-06	-1.07666e-10	-1.37231
104625011	chr14:104625011:T:C	3.79781e-06	-0.452786	-1.2694
104625107	chr14:104625107:G:A	3.7114e-06	-0.484571	-1.26063
104625169	chr14:104625169:C:T	3.62081e-06	-0.517208	-1.25271
104625176	chr14:104625176:G:A	1.59827e-06	-1.24519	-1.3425
104625220	chr14:104625220:A:G	1.67517e-05	-1.07666e-10	-0.238112
104625327	chr14:104625327:T:C	5.89059e-06	-1.07666e-10	-1.28325
104625573	chr14:104625573:T:C	4.08856e-06	-0.409596	-1.23882
104625966	chr14:104625966:C:T	1.82363e-06	-1.1094	-1.34638
104625987	chr14:104625987:A:G	5.39071e-06	-1.07666e-10	-1.37193
104626274	chr14:104626274:T:A	8.17281e-06	-1.07666e-10	-0.955798
104626283	chr14:104626283:G:A	5.6023e-06	-1.07666e-10	-1.33343
104626432	chr14:104626432:A:T	7.4495e-05	2.55913	-1.305
104626618	chr14:104626618:A:G	5.69023e-06	-1.07666e-10	-1.31786
104626943	chr14:104626943:T:A	6.38045e-06	0.160636	-1.36401
104626964	chr14:104626964:T:C	5.46375e-06	-1.07666e-10	-1.35847
104627083	chr14:104627083:G:A	3.79521e-06	-1.0466	-0.676269
104627126	chr14:104627126:A:C	6.05138e-06	-1.07666e-10	-1.25632
104627300	chr14:104627300:A:G	5.58478e-06	-1.07666e-10	-1.33657
104627455	chr14:104627455:G:A	7.60606e-06	-1.07666e-10	-1.02767
104627721	chr14:104627721:G:A	1.85007e-06	-1.0993	-1.34208
104627780	chr14:104627780:T:A	6.61479e-06	-1.07666e-10	-1.1673
104627877	chr14:104627877:G:A	6.65327e-05	-1.07666e-10	1.14108
104628755	chr14:104628755:A:G	3.35977e-06	-0.634177	-1.21056
104629211	chr14:104629211:G:A	1.7919e-06	-1.10005	-1.37329
104629251	chr14:104629251:C:T	5.43398e-06	-1.07666e-10	-1.36394
104629690	chr14:104629690:A:G	5.09459e-06	-0.0613655	-1.36707
104630388	chr14:104630388:C:T	6.08125e-05	-1.07666e-10	1.05119
104630781	chr14:104630781:T:C	9.48458e-06	-1.07666e-10	-0.806943
104630816	chr14:104630816:A:G	6.2468e-06	-1.07666e-10	-1.22454
104630909	chr14:104630909:G:A	7.0865e-06	0.187944	-1.28636
104631101	chr14:104631101:T:C	5.56156e-06	0.031129	-1.37186
104631201	chr14:104631201:C:T	7.39061e-05	-1.07666e-10	1.24619
104631250	chr14:104631250:T:A	5.60655e-06	0.0406973	-1.37337
104631349	chr14:104631349:A:G	6.29225e-06	-1.07666e-10	-1.21729
104631491	chr14:104631491:A:G	7.21319e-06	-1.07666e-10	-1.0807
104631580	chr14:104631580:G:A	6.57017e-05	-1.07666e-10	1.12851
104631677	chr14:104631677:T:C	4.72977e-06	-1.50273	-3.65436e-10
104631725	chr14:104631725:A:G	6.01072e-06	0.105001	-1.36807
104631974	chr14:104631974:C:T	5.74462e-06	-1.07666e-10	-1.30835
104632288	chr14:104632288:C:T	3.17705e-06	-0.531307	-1.36935
104632487	chr14:104632487:C:T	5.98239e-06	-1.07666e-10	-1.26779
104632701	chr14:104632701:TAACAA:T	5.75585e-06	-1.07666e-10	-1.30639
104632884	chr14:104632884:G:T	5.52046e-06	-0.0209195	-1.32723
104633302	chr14:104633302:G:A	8.03387e-06	-0.972944	-3.65436e-10
104633422	chr14:104633422:G:A	3.68519e-06	-0.420553	-1.33174
104633447	chr14:104633447:G:A	4.53685e-06	-1.54438	-3.65436e-10
104633705	chr14:104633705:C:T	7.86204e-06	-1.07666e-10	-0.994565
104633915	chr14:104633915:AG:A	9.10041e-06	-1.07666e-10	-0.848291
104634189	chr14:104634189:C:T	5.52052e-06	-1.07666e-10	-1.34814
104634288	chr14:104634288:G:A	7.68017e-06	-1.01797	-3.65436e-10
104635012	chr14:104635012:G:A	3.69489e-06	-0.38299	-1.36667
104635191	chr14:104635191:C:T	5.53317e-06	-1.07666e-10	-1.34585
104635396	chr14:104635396:G:A	4.51275e-06	-1.5497	-3.65436e-10
104635412	chr14:104635412:C:T	9.63647e-06	-0.791055	-3.65436e-10
104635434	chr14:104635434:C:T	5.44096e-06	-1.07666e-10	-1.36265
104635806	chr14:104635806:A:C	3.93978e-05	0.617099	-3.65436e-10
104635912	chr14:104635912:G:A	5.52242e-06	-1.07666e-10	-1.34779
104635924	chr14:104635924:G:A	3.15689e-06	-0.537401	-1.36962
104636218	chr14:104636218:T:C	1.02164e-05	-0.614482	-0.118137
104636377	chr14:104636377:C:T	8.24238e-06	-1.07666e-10	-0.947321
104636463	chr14:104636463:GC:G	4.13437e-05	-1.07666e-10	0.665309
104636500	chr14:104636500:G:A	1.68955e-06	-1.18413	-1.34802
104636768	chr14:104636768:C:T	6.19831e-06	-1.07666e-10	-1.23233
104636929	chr14:104636929:T:C	1.035e-05	-1.07666e-10	-0.71962
104637169	chr14:104637169:G:A	8.68904e-06	-1.07666e-10	-0.894548
104637216	chr14:104637216:G:A	7.03229e-06	-1.07666e-10	-1.1061
104637361	chr14:104637361:T:C	8.67586e-06	-1.07666e-10	-0.896066
104637410	chr14:104637410:C:T	6.4561e-06	0.101586	-1.29317
104637421	chr14:104637421:T:C	5.95052e-06	0.0190781	-1.29221
104637471	chr14:104637471:C:T	5.71391e-06	-1.07666e-10	-1.31371
104637472	chr14:104637472:G:A	1.67196e-06	-1.17746	-1.36515
104637635	chr14:104637635:C:T	5.74995e-06	-1.30742	-3.65436e-10
104638473	chr14:104638473:C:T	4.60621e-06	-1.52921	-3.65436e-10
104638539	chr14:104638539:A:C	9.64229e-06	-1.07666e-10	-0.790452
104638976	chr14:104638976:C:T	6.72174e-06	-1.07666e-10	-1.15126
104639323	chr14:104639323:A:C	6.89114e-06	-1.07666e-10	-1.12637
104639467	chr14:104639467:C:T	6.47405e-06	-1.18881	-3.65436e-10
104640201	chr14:104640201:A:G	8.45787e-06	-1.07666e-10	-0.921514
104640362	chr14:104640362:G:C	3.46711e-05	-1.07666e-10	0.489297
104640368	chr14:104640368:C:T	5.4905e-06	-1.07666e-10	-1.35359
104640396	chr14:104640396:A:G	5.38748e-06	-1.07666e-10	-1.37253
104640414	chr14:104640414:C:G	7.08958e-06	-1.07666e-10	-1.09798
104640557	chr14:104640557:G:A	7.71089e-06	-1.07666e-10	-1.01398
104640744	chr14:104640744:C:T	5.8522e-06	-1.07666e-10	-1.28979
104641393	chr14:104641393:TC:T	1.53996e-06	-1.3006	-1.32426
104641528	chr14:104641528:C:A	4.87707e-06	-0.102078	-1.36999
104641625	chr14:104641625:AT:A	6.07787e-06	-1.25196	-3.65436e-10
104641744	chr14:104641744:G:A	1.09298e-05	-1.07666e-10	-0.665117
104642241	chr14:104642241:A:G	1.10464e-05	0.717235	-1.37174
104642398	chr14:104642398:T:C	1.56099e-06	-1.23816	-1.37313
104642483	chr14:104642483:C:T	6.66541e-06	0.0867479	-1.24643
104642647	chr14:104642647:A:C	5.40918e-06	-1.07666e-10	-1.36851
104643017	chr14:104643017:G:A	8.61267e-06	0.411151	-1.31453
104643021	chr14:104643021:G:A	5.38485e-06	-1.07666e-10	-1.37302
104643146	chr14:104643146:C:G	5.39436e-06	-1.07666e-10	-1.37126
104643464	chr14:104643464:G:T	7.0928e-06	-1.07666e-10	-1.09753
104643547	chr14:104643547:G:A	8.62414e-06	-1.07666e-10	-0.902046
104643555	chr14:104643555:C:T	3.3749e-05	-1.07666e-10	0.46234
104643965	chr14:104643965:A:C	7.58064e-06	-1.07666e-10	-1.03101
104644187	chr14:104644187:G:A	4.50724e-05	-1.07666e-10	0.751659
104644201	chr14:104644201:T:C	2.13052e-05	1.35372	-1.35137
104644214	chr14:104644214:T:C	1.12819e-05	0.724371	-1.35778
104644337	chr14:104644337:A:G	2.31303e-05	1.4365	-1.35196
104644607	chr14:104644607:G:A	5.39064e-06	-1.07666e-10	-1.37195
104644677	chr14:104644677:T:C	1.21919e-05	-1.07666e-10	-0.555836
104644915	chr14:104644915:A:G	1.07376e-05	0.681804	-1.36466
104645254	chr14:104645254:C:T	7.24815e-06	-1.07666e-10	-1.07586
104645335	chr14:104645335:C:T	1.62297e-06	-1.20511	-1.36724
104646111	chr14:104646111:G:A	1.62342e-06	-1.2021	-1.36997
104646131	chr14:104646131:T:C	7.37951e-06	0.183157	-1.24106
104646706	chr14:104646706:G:A	5.65334e-06	-1.07666e-10	-1.32436
104646808	chr14:104646808:A:G	9.55374e-06	0.551319	-1.351
104646924	chr14:104646924:C:A	1.84754e-06	-1.15884	-1.28392
104647189	chr14:104647189:C:A	5.89378e-06	-1.28271	-3.65436e-10
104647391	chr14:104647391:G:A	6.93784e-06	-1.07666e-10	-1.11962
104647708	chr14:104647708:G:A	7.09284e-06	-1.07666e-10	-1.09752
104648692	chr14:104648692:A:G	2.22628e-05	-1.07666e-10	0.0463046
104649265	chr14:104649265:T:C	5.83563e-06	-1.07666e-10	-1.29263
104649469	chr14:104649469:T:TCTC	2.64245e-05	1.46404	-1.24636
104649895	chr14:104649895:G:T	2.37844e-05	1.33994	-1.22753
104650031	chr14:104650031:G:A	6.23306e-06	-1.07666e-10	-1.22674
104650392	chr14:104650392:G:C	7.4711e-06	-1.07666e-10	-1.04557
104650493	chr14:104650493:C:T	1.04559e-05	-1.07666e-10	-0.709445
104650558	chr14:104650558:C:G	5.12275e-06	-1.42292	-3.65436e-10
104650952	chr14:104650952:T:C	6.9185e-06	-1.07666e-10	-1.12241
104651009	chr14:104651009:G:A	7.34542e-06	-1.07666e-10	-1.06253
104651160	chr14:104651160:A:G	9.29852e-06	-1.07666e-10	-0.826756
104651473	chr14:104651473:G:A	6.41176e-06	-0.308614	-0.889862
104651534	chr14:104651534:A:G	9.86621e-06	-1.07666e-10	-0.767495
104651588	chr14:104651588:C:T	8.06802e-06	-1.07666e-10	-0.968702
104651735	chr14:104651735:A:G	2.60785e-05	0.2045	-3.65436e-10
104652105	chr14:104652105:G:A	4.05107e-06	-0.41976	-1.23787
104652218	chr14:104652218:G:A	4.53404e-06	-0.413016	-1.13198
104652668	chr14:104652668:C:T	1.56264e-05	-1.07666e-10	-0.307649
104652736	chr14:104652736:T:C	4.23236e-06	-0.376662	-1.23719
104652947	chr14:104652947:A:G	6.1945e-06	-1.07666e-10	-1.23295
104653002	chr14:104653002:T:C	5.47837e-06	-1.07666e-10	-1.3558
104653194	chr14:104653194:C:T	5.51911e-06	-1.07666e-10	-1.34839
104653195	chr14:104653195:G:A	9.61131e-06	-1.07666e-10	-0.793669
104654166	chr14:104654166:C:T	7.66764e-06	-1.07666e-10	-1.0196
104654332	chr14:104654332:G:T	1.24471e-05	0.69952	-1.23464
104654446	chr14:104654446:A:G	1.19177e-05	0.661208	-1.23979
104655749	chr14:104655749:G:A	2.80188e-06	-0.808091	-1.21823
104655772	chr14:104655772:A:G	8.09498e-05	2.68795	-1.35073
104655875	chr14:104655875:C:T	1.28068e-05	-1.07666e-10	-0.506632
104656132	chr14:104656132:G:A	7.58474e-06	-1.07666e-10	-1.03047
104656142	chr14:104656142:A:G	5.86311e-06	-1.07666e-10	-1.28793
104656390	chr14:104656390:G:A	5.73156e-06	-1.31062	-3.65436e-10
104656528	chr14:104656528:C:T	1.07523e-05	-1.07666e-10	-0.681494
104656964	chr14:104656964:C:G	1.63172e-05	-1.07666e-10	-0.264391
104657437	chr14:104657437:C:T	6.22797e-06	-1.07666e-10	-1.22756
104657609	chr14:104657609:G:A	4.24663e-06	-0.250824	-1.35966
104657908	chr14:104657908:CAAAAG:C	8.11346e-06	-1.07666e-10	-0.963086
104658039	chr14:104658039:C:T	3.0684e-06	-0.577005	-1.35845
104658046	chr14:104658046:CA:C	2.07547e-06	-1.00881	-1.31761
104658341	chr14:104658341:T:C	8.39779e-06	-1.07666e-10	-0.928642
104658439	chr14:104658439:C:T	5.52094e-06	-1.07666e-10	-1.34806
104658656	chr14:104658656:C:T	2.48156e-05	0.154862	-3.65436e-10
104659325	chr14:104659325:G:A	9.14864e-06	-1.07666e-10	-0.843005
104659339	chr14:104659339:C:T	8.35575e-06	-1.07666e-10	-0.93366
104659348	chr14:104659348:G:T	8.39758e-06	-1.07666e-10	-0.928667
104659484	chr14:104659484:G:A	0.000113163	2.77005	-1.09783
104659570	chr14:104659570:G:T	1.19945e-05	-1.07666e-10	-0.57216
104659756	chr14:104659756:G:A	1.94869e-05	-0.0868684	-3.65436e-10
104659982	chr14:104659982:T:C	1.5992e-05	-1.07666e-10	-0.284523
104660170	chr14:104660170:A:G	2.0047e-05	-1.07666e-10	-0.0585286
104660675	chr14:104660675:C:T	1.24357e-05	-0.155994	-0.380041
104661117	chr14:104661117:A:G	1.73457e-06	-1.13357	-1.37229
104661384	chr14:104661384:T:C	8.48338e-05	2.51693	-1.13285
104661434	chr14:104661434:T:C	6.35739e-06	-1.07666e-10	-1.20699
104661598	chr14:104661598:G:A	1.89116e-06	-1.48197	-0.937445
104661688	chr14:104661688:G:C	8.8891e-05	2.57831	-1.14751
104661904	chr14:104661904:G:A	8.26752e-06	-0.944276	-3.65436e-10
104662259	chr14:104662259:C:A	6.98129e-06	-0.0577067	-1.05567
104662317	chr14:104662317:C:T	3.07711e-05	-1.07666e-10	0.369967
104662642	chr14:104662642:C:T	2.34979e-05	-1.07666e-10	0.1003
104662881	chr14:104662881:C:T	1.30433e-05	-1.07666e-10	-0.488333
104662941	chr14:104662941:A:G	4.32737e-06	-0.24652	-1.34513
104663488	chr14:104663488:T:C	2.0844e-05	1.29363	-1.31318
104663665	chr14:104663665:C:T	5.43792e-06	-1.07666e-10	-1.36321
104664222	chr14:104664222:T:C	6.07805e-06	-1.07666e-10	-1.25193
104664604	chr14:104664604:G:A	3.56091e-05	1.59916	-1.08317
104664719	chr14:104664719:G:A	5.43991e-06	-1.07666e-10	-1.36285
104664849	chr14:104664849:G:A	6.32877e-06	-1.07666e-10	-1.21151
104664860	chr14:104664860:A:C	4.0802e-05	1.72194	-1.06982
104664906	chr14:104664906:C:T	1.04485e-05	-1.07666e-10	-0.710151
104665036	chr14:104665036:A:AC	5.13132e-05	-1.07666e-10	0.881337
104665078	chr14:104665078:A:G	8.92428e-06	-1.07666e-10	-0.867835
104665249	chr14:104665249:CAG:C	3.25292e-05	0.425526	-3.65436e-10
104666004	chr14:104666004:G:C	2.31759e-05	-1.07666e-10	0.0865021
104666244	chr14:104666244:T:C	2.5794e-05	1.01755	-0.824017
104666310	chr14:104666310:C:T	3.37087e-05	-1.07666e-10	0.461147
104666434	chr14:104666434:T:C	1.55793e-06	-1.35787	-1.25538
104666717	chr14:104666717:G:A	1.46641e-06	-1.50706	-1.16674
104667218	chr14:104667218:G:A	2.28181e-05	-1.07666e-10	0.0709451
104667670	chr14:104667670:T:C	1.04404e-05	-1.07666e-10	-0.710931
104667799	chr14:104667799:T:A	2.0783e-06	-0.96018	-1.36488
104667849	chr14:104667849:G:A	1.39559e-06	-1.53931	-1.18398
104667957	chr14:104667957:T:C	7.37752e-06	-1.07666e-10	-1.05817
104668276	chr14:104668276:G:A	2.34144e-06	-0.848213	-1.35763
104668352	chr14:104668352:C:T	1.27063e-06	-1.44833	-1.36877
104669063	chr14:104669063:G:A	3.79328e-06	-0.833113	-0.890266
104669297	chr14:104669297:A:G	2.7759e-06	-0.707413	-1.32822
104669487	chr14:104669487:G:C	5.42326e-06	-1.07666e-10	-1.36591
104670114	chr14:104670114:G:A	7.36352e-06	-1.07666e-10	-1.06007
104670313	chr14:104670313:G:GA	7.40006e-06	-1.07666e-10	-1.05512
104670515	chr14:104670515:A:G	2.53864e-06	-0.765807	-1.35917
104670954	chr14:104670954:G:A	2.95193e-06	-0.671402	-1.30275
104670975	chr14:104670975:G:A	1.23894e-05	-1.07666e-10	-0.539766
104671050	chr14:104671050:G:T	5.45734e-06	-1.07666e-10	-1.35965
104671153	chr14:104671153:A:G	6.31416e-06	-1.07666e-10	-1.21382
104671164	chr14:104671164:C:T	1.32511e-05	0.395715	-0.868243
104671397	chr14:104671397:A:G	7.98825e-06	-1.07666e-10	-0.978639
104671674	chr14:104671674:G:A	6.26488e-06	-1.07666e-10	-1.22165
104672325	chr14:104672325:G:C	1.37752e-05	0.211633	-0.64537
104672965	chr14:104672965:G:A	9.85878e-06	-1.07666e-10	-0.768248
104673020	chr14:104673020:A:G	5.7297e-06	-1.31095	-3.65436e-10
104673200	chr14:104673200:C:T	1.0111e-05	-1.07666e-10	-0.742985
104673201	chr14:104673201:T:TTAAAGTGA	1.01697e-05	-1.07666e-10	-0.737196
104673482	chr14:104673482:A:G	7.46175e-06	-1.07666e-10	-1.04682
104673665	chr14:104673665:T:C	1.15458e-05	0.169974	-0.780265
104673748	chr14:104673748:G:A	6.84053e-06	-1.07666e-10	-1.13375
104673795	chr14:104673795:T:C	1.33453e-05	0.304836	-0.770285
104674047	chr14:104674047:T:C	5.40022e-06	-1.07666e-10	-1.37017
104674096	chr14:104674096:A:G	2.05521e-06	-1.06623	-1.27001
104674690	chr14:104674690:T:C	6.24206e-06	-0.0840831	-1.14122
104674746	chr14:104674746:A:G	9.8919e-06	-0.18255	-0.582344
104675122	chr14:104675122:A:G	8.34466e-06	-0.127265	-0.807722
104675381	chr14:104675381:C:G	5.39412e-06	-1.07666e-10	-1.3713
104675446	chr14:104675446:T:C	1.17784e-06	-1.5206	-1.37233
104676256	chr14:104676256:C:T	1.24804e-05	-1.07666e-10	-0.53245
104676320	chr14:104676320:G:A	1.75617e-06	-1.3346	-1.15888
104676452	chr14:104676452:G:A	1.79592e-05	-1.07666e-10	-0.168506
104676609	chr14:104676609:T:C	8.76525e-06	-0.0503593	-0.835456
104676737	chr14:104676737:C:T	1.9389e-06	-1.09939	-1.2951
104677017	chr14:104677017:A:G	4.56319e-06	-1.53859	-3.65436e-10
104677374	chr14:104677374:G:T	1.79412e-06	-1.29771	-1.17438
104677420	chr14:104677420:G:C	2.6491e-05	-1.07666e-10	0.220194
104678276	chr14:104678276:C:G	5.42305e-06	-1.07666e-10	-1.36595
104678316	chr14:104678316:G:A	8.0446e-06	-1.07666e-10	-0.971609
104678369	chr14:104678369:G:C	5.41012e-06	-1.07666e-10	-1.36834
104679035	chr14:104679035:C:T	1.18983e-06	-1.51313	-1.36967
104679341	chr14:104679341:G:A	7.16356e-06	-1.07666e-10	-1.0876
104679426	chr14:104679426:A:C	1.63428e-05	-1.07666e-10	-0.262824
104679451	chr14:104679451:TG:T	1.04685e-05	-1.07666e-10	-0.708243
104679458	chr14:104679458:A:G	4.50859e-06	-1.55063	-3.65436e-10
104679462	chr14:104679462:A:G	1.03862e-05	-1.07666e-10	-0.716137
104679890	chr14:104679890:C:G	5.88135e-06	-1.07666e-10	-1.28482
104679919	chr14:104679919:T:C	5.96673e-06	-1.07666e-10	-1.27041
104680112	chr14:104680112:C:T	4.6145e-06	-1.52741	-3.65436e-10
104680242	chr14:104680242:A:C	1.24197e-06	-1.49538	-1.34453
104680417	chr14:104680417:C:A	4.63093e-06	-1.52385	-3.65436e-10
104680421	chr14:104680421:C:A	4.65241e-06	-1.51923	-3.65436e-10
104680882	chr14:104680882:C:T	8.4561e-06	-1.22623	0.304513
104680951	chr14:104680951:G:A	1.47706e-06	-1.55107	-1.11549
104680971	chr14:104680971:A:G	2.6901e-06	-1.38818	-0.678851
104681564	chr14:104681564:A:G	5.50405e-06	-1.35113	-3.65436e-10
104682133	chr14:104682133:G:C	5.38319e-06	-1.07666e-10	-1.37333
104682260	chr14:104682260:G:A	0.000133003	-1.07666e-10	1.83376
104682318	chr14:104682318:C:T	0.00016925	-1.07666e-10	2.07477
104682494	chr14:104682494:G:A	0.000168115	-1.07666e-10	2.06804
104682747	chr14:104682747:G:A	1.46545e-05	-1.07666e-10	-0.371863
104682933	chr14:104682933:C:T	5.4467e-06	-1.07666e-10	-1.3616
104683291	chr14:104683291:C:T	4.35218e-06	-1.49395	-0.0919872
104683936	chr14:104683936:C:T	3.71524e-06	-1.23806	-0.50611
104684130	chr14:104684130:G:A	1.65616e-06	-1.5306	-1.02151
104684513	chr14:104684513:A:G	4.62238e-06	-1.5257	-3.65436e-10
104684558	chr14:104684558:T:C	7.07081e-06	-1.07666e-10	-1.10063
104684643	chr14:104684643:G:A	1.12323e-05	-1.07666e-10	-0.637816
104684687	chr14:104684687:T:C	9.43964e-06	-1.07666e-10	-0.811692
104684828	chr14:104684828:T:C	1.22016e-06	-1.54877	-1.30886
104684922	chr14:104684922:G:A	5.97019e-06	-1.07666e-10	-1.26983
104685468	chr14:104685468:T:G	9.96122e-06	-1.00033	0.24242
104685484	chr14:104685484:C:G	5.79344e-06	-1.07666e-10	-1.29988
104685645	chr14:104685645:T:G	7.20958e-06	-1.07666e-10	-1.0812
104686091	chr14:104686091:G:C	6.87768e-05	-1.07666e-10	1.17426
104686313	chr14:104686313:G:A	6.17353e-06	-1.23634	-3.65436e-10
104686504	chr14:104686504:A:C	6.56689e-06	-1.07666e-10	-1.17457
104686583	chr14:104686583:A:G	7.61505e-06	-1.07666e-10	-1.02648
104686939	chr14:104686939:A:G	6.20359e-06	-1.07666e-10	-1.23148
104687132	chr14:104687132:A:G	7.77395e-05	-1.33011	2.62686
104687517	chr14:104687517:G:A	1.11412e-05	-1.07666e-10	-0.645956
104687768	chr14:104687768:A:G	7.79109e-05	-0.868408	2.16736
104688650	chr14:104688650:C:T	1.11884e-05	-1.07666e-10	-0.641733
104688655	chr14:104688655:G:A	4.10332e-05	-1.07666e-10	0.657772
104688658	chr14:104688658:G:A	5.79021e-06	-1.07666e-10	-1.30044
104688747	chr14:104688747:C:T	2.93665e-05	-1.07666e-10	0.323245
104688979	chr14:104688979:C:A	1.52924e-05	0.364465	-0.693716
104689180	chr14:104689180:TC:T	8.14563e-06	-1.07666e-10	-0.959129
104689436	chr14:104689436:C:G	2.11163e-05	-1.07666e-10	-0.00656603
104689739	chr14:104689739:G:A	1.21073e-06	-1.50397	-1.36142
104689843	chr14:104689843:G:A	5.01908e-06	-1.00267	-0.440696
104689987	chr14:104689987:A:G	5.54079e-06	-1.07666e-10	-1.34447
104690705	chr14:104690705:C:T	2.36787e-05	-0.945073	1.05304
104690784	chr14:104690784:G:A	5.8994e-06	-1.28176	-3.65436e-10
104690891	chr14:104690891:A:G	1.53565e-05	-1.01308	0.688006
104690981	chr14:104690981:G:A	4.33627e-06	-0.229042	-1.36056
104691114	chr14:104691114:G:C	4.68091e-06	-1.51312	-3.65436e-10
104691142	chr14:104691142:G:A	1.18032e-06	-1.5284	-1.36242
104691707	chr14:104691707:C:T	1.42209e-05	-1.01722	0.615321
104691726	chr14:104691726:CA:C	5.70176e-06	-1.31584	-3.65436e-10
104691818	chr14:104691818:C:T	1.17531e-05	-1.07666e-10	-0.592491
104692034	chr14:104692034:A:G	4.01338e-06	-1.25534	-0.411634
104692199	chr14:104692199:C:T	5.76743e-06	-1.30438	-3.65436e-10
104692212	chr14:104692212:C:G	4.96204e-06	-1.45479	-3.65436e-10
104692666	chr14:104692666:C:T	4.53455e-06	-1.54489	-3.65436e-10
104692690	chr14:104692690:C:T	1.48565e-05	-0.934866	0.576693
104693183	chr14:104693183:T:C	7.83623e-06	-1.07666e-10	-0.997853
104693201	chr14:104693201:C:T	1.17531e-05	-1.07666e-10	-0.592491
104693422	chr14:104693422:G:A	1.17066e-05	-1.07666e-10	-0.596456
104693453	chr14:104693453:T:A	1.13885e-05	-1.07666e-10	-0.624007
104693875	chr14:104693875:C:T	6.98557e-06	-1.11276	-3.65436e-10
104694178	chr14:104694178:C:T	8.86605e-06	-1.07666e-10	-0.874382
104694343	chr14:104694343:G:A	6.12096e-06	-1.07666e-10	-1.24489
104694565	chr14:104694565:G:A	8.00417e-06	-1.07666e-10	-0.976648
104694642	chr14:104694642:G:A	8.35332e-05	0.0117781	1.35686
104694673	chr14:104694673:C:T	1.2266e-05	-1.07666e-10	-0.54978
104694952	chr14:104694952:A:G	5.05094e-06	-0.11329	-1.32375
104695045	chr14:104695045:T:C	1.2458e-05	-1.07666e-10	-0.534246
104695125	chr14:104695125:A:T	5.13211e-06	-1.37987	-0.0412242
104695142	chr14:104695142:T:C	1.73248e-05	-1.07666e-10	-0.20447
104695145	chr14:104695145:G:A	2.32399e-05	-1.07666e-10	0.0892617
104695198	chr14:104695198:G:A	8.175e-06	-1.07666e-10	-0.95553
104695299	chr14:104695299:C:CA	5.50314e-06	-1.35129	-3.65436e-10
104695311	chr14:104695311:C:T	1.78023e-05	-1.07666e-10	-0.177282
104695457	chr14:104695457:A:G	5.57547e-06	-1.07666e-10	-1.33823
104695920	chr14:104695920:C:T	1.24715e-05	0.534393	-1.06755
104696006	chr14:104696006:T:C	2.42057e-06	-0.846917	-1.32569
104696011	chr14:104696011:C:T	7.37506e-05	-1.07666e-10	1.24408
104696049	chr14:104696049:G:A	5.40148e-06	-1.07666e-10	-1.36994
104696082	chr14:104696082:G:A	5.38405e-06	-1.07666e-10	-1.37317
104696125	chr14:104696125:T:C	1.16448e-05	0.337172	-0.938926
104696156	chr14:104696156:T:A	1.21191e-06	-1.50422	-1.36019
104696224	chr14:104696224:C:T	5.43388e-06	-1.36396	-3.65436e-10
104696640	chr14:104696640:G:A	5.72401e-06	-1.31194	-3.65436e-10
104696658	chr14:104696658:AC:A	0.000493404	-1.07666e-10	3.14472
104696742	chr14:104696742:C:G	1.45374e-05	-1.07666e-10	-0.379888
104696776	chr14:104696776:T:G	1.30694e-05	-1.07666e-10	-0.486335
104697090	chr14:104697090:C:T	3.67968e-05	1.29582	-0.747021
104697195	chr14:104697195:C:T	4.53286e-06	-0.645123	-0.900133
104697223	chr14:104697223:T:C	0.000124183	3.08285	-1.3177
104697279	chr14:104697279:G:A	4.55305e-06	-1.54081	-3.65436e-10
104697318	chr14:104697318:C:T	8.02213e-06	-1.07666e-10	-0.974406
104697948	chr14:104697948:G:A	6.44737e-06	-1.19294	-3.65436e-10
104698194	chr14:104698194:C:G	4.95811e-06	-1.45559	-3.65436e-10
104698597	chr14:104698597:C:T	2.66685e-05	1.11045	-0.883577
104698893	chr14:104698893:A:G	1.95008e-06	-1.51676	-0.871976
104698954	chr14:104698954:C:A	6.05855e-06	-1.07666e-10	-1.25514
104699080	chr14:104699080:G:T	9.01352e-06	-1.07666e-10	-0.857884
104699242	chr14:104699242:C:T	1.75539e-05	-1.07666e-10	-0.191335
104699448	chr14:104699448:G:A	3.10598e-05	-1.07666e-10	0.379303
104699535	chr14:104699535:G:C	2.05684e-06	-1.51836	-0.817086
104699665	chr14:104699665:A:G	2.03811e-06	-1.52721	-0.817378
104699769	chr14:104699769:G:A	2.12137e-06	-1.51727	-0.787276
104699785	chr14:104699785:A:G	2.04032e-06	-1.51618	-0.82732
104699915	chr14:104699915:C:T	5.53317e-06	-0.0071458	-1.3387
104699937	chr14:104699937:T:C	1.42074e-06	-1.34206	-1.36338
104700171	chr14:104700171:C:T	5.97837e-06	-1.07666e-10	-1.26846
104700683	chr14:104700683:A:T	1.95994e-06	-1.5508	-0.832896
104700980	chr14:104700980:C:T	1.78748e-06	-1.54938	-0.926427
104701055	chr14:104701055:C:G	1.74063e-05	-1.07666e-10	-0.199781
104701407	chr14:104701407:G:A	5.3491e-06	-1.37968	-3.65436e-10
104701470	chr14:104701470:C:T	6.32156e-06	-1.21264	-3.65436e-10
104701774	chr14:104701774:A:T	7.99551e-06	-1.07666e-10	-0.97773
104702077	chr14:104702077:C:T	1.33308e-06	-1.40419	-1.36493
104702084	chr14:104702084:A:G	4.86361e-06	-1.47483	-3.65436e-10
104702093	chr14:104702093:G:A	5.55891e-06	-1.07666e-10	-1.34121
104702428	chr14:104702428:GGCTGTGCCCAAAGTTAGTCCCGGTCCCTTGAGAGAAACCCTT:G	5.38887e-06	-1.07666e-10	-1.37228
104702438	chr14:104702438:A:G	2.91748e-06	-1.33183	-0.654061
104702502	chr14:104702502:T:C	7.71322e-05	2.54022	-1.25131
104702508	chr14:104702508:T:C	5.38346e-06	-1.07666e-10	-1.37328
104702809	chr14:104702809:AAC:A	9.0184e-06	-1.07666e-10	-0.857344
104702858	chr14:104702858:C:G	2.55234e-05	-1.07666e-10	0.182986
104702875	chr14:104702875:C:T	2.50987e-05	-1.07666e-10	0.166207
104702921	chr14:104702921:G:A	5.38303e-06	-1.07666e-10	-1.37336
104703666	chr14:104703666:T:G	2.02614e-06	-1.44496	-0.905514
104703771	chr14:104703771:GCAT:G	1.16821e-06	-1.52777	-1.37336
104703775	chr14:104703775:GATGTCT:G	1.17238e-06	-1.52421	-1.37336
104703826	chr14:104703826:G:A	2.09685e-05	-1.40102	1.38744
104703834	chr14:104703834:C:G	5.39159e-06	-1.07666e-10	-1.37177
104703838	chr14:104703838:T:G	2.12757e-05	-1.38648	1.38744
104703884	chr14:104703884:C:T	2.68269e-06	-1.53246	-0.537329
104703976	chr14:104703976:C:T	3.13247e-05	-1.07666e-10	0.387796
104704375	chr14:104704375:C:T	5.64359e-06	-1.07666e-10	-1.32609
104704685	chr14:104704685:C:A	1.28986e-06	-1.48912	-1.31296
104704871	chr14:104704871:C:T	3.65637e-06	-0.659076	-1.10106
104704921	chr14:104704921:C:T	8.61931e-06	-1.26585	0.363244
104705030	chr14:104705030:T:TC	1.29266e-06	-1.4354	-1.3645
104705145	chr14:104705145:G:A	2.46522e-06	-1.04465	-1.10968
104705282	chr14:104705282:T:C	2.25589e-06	-1.51488	-0.728181
104705357	chr14:104705357:T:C	1.30106e-06	-1.43195	-1.36148
104705475	chr14:104705475:A:G	1.32468e-06	-1.49267	-1.28277
104705648	chr14:104705648:T:C	1.19075e-06	-1.5088	-1.37323
104705978	chr14:104705978:G:A	5.30935e-06	-0.283223	-1.10392
104706192	chr14:104706192:C:T	1.1797e-06	-1.51828	-1.37307
104706209	chr14:104706209:C:T	4.92858e-06	-1.46156	-3.65436e-10
104706388	chr14:104706388:C:T	5.8582e-06	-1.07666e-10	-1.28877
104706470	chr14:104706470:C:T	4.50726e-06	-1.55092	-3.65436e-10
104706658	chr14:104706658:T:C	5.51472e-06	-1.07666e-10	-1.34919
104706874	chr14:104706874:C:T	5.89589e-06	-1.07666e-10	-1.28235
104707345	chr14:104707345:G:A	6.2604e-06	-1.07666e-10	-1.22237
104707814	chr14:104707814:C:T	5.47942e-06	-1.07666e-10	-1.35561
104708075	chr14:104708075:G:A	1.13895e-05	-0.623922	-3.65436e-10
104708261	chr14:104708261:C:T	4.41784e-06	-0.457212	-1.11375
104708385	chr14:104708385:G:A	1.5116e-06	-1.54358	-1.09986
104708638	chr14:104708638:C:T	1.48877e-05	-1.07666e-10	-0.356076
104708748	chr14:104708748:A:G	1.51841e-06	-1.48675	-1.1522
104708873	chr14:104708873:A:G	4.78909e-06	-1.49027	-3.65436e-10
104708901	chr14:104708901:CT:C	1.0681e-05	-1.1773	0.489153
104708903	chr14:104708903:G:A	1.06193e-05	-1.18309	0.489153
104709050	chr14:104709050:C:T	1.74539e-06	-1.16407	-1.33557
104709130	chr14:104709130:A:G	6.87797e-06	-1.07666e-10	-1.12829
104710345	chr14:104710345:T:C	9.01567e-05	-1.07666e-10	1.44494
104710417	chr14:104710417:ACACACACAAGCACACTGCCACTCTCCGGCACGCG:A	4.54544e-06	-1.54249	-3.65436e-10
104710444	chr14:104710444:G:A	1.15507e-05	0.509797	-1.11966
104711014	chr14:104711014:CA:C	1.97858e-06	-1.4756	-0.898626
104711229	chr14:104711229:C:A	7.16591e-06	-1.07666e-10	-1.08727
104711752	chr14:104711752:T:C	1.93316e-06	-1.51574	-0.881709
104711761	chr14:104711761:G:C	1.84873e-06	-1.49581	-0.946308
104711814	chr14:104711814:G:A	5.01967e-06	-1.44325	-3.65436e-10
104711899	chr14:104711899:G:A	5.59562e-06	-1.07666e-10	-1.33463
104711991	chr14:104711991:C:T	5.88838e-06	-1.07666e-10	-1.28363
104712020	chr14:104712020:T:G	5.71662e-06	-1.07666e-10	-1.31323
104712080	chr14:104712080:A:G	1.8559e-05	-1.07666e-10	-0.135657
104712132	chr14:104712132:G:A	1.21398e-05	-1.07666e-10	-0.560117
104712141	chr14:104712141:T:C	3.23075e-06	-0.691837	-1.19206
104712514	chr14:104712514:C:T	5.46548e-06	-1.07666e-10	-1.35816
104712706	chr14:104712706:G:C	7.03301e-06	-0.527791	-0.578205
104712744	chr14:104712744:G:A	1.26159e-06	-1.5095	-1.31473
104712847	chr14:104712847:G:A	4.50647e-06	-1.5511	-3.65436e-10
104712857	chr14:104712857:T:C	3.25228e-06	-0.504288	-1.37297
104713007	chr14:104713007:C:T	6.20446e-06	-1.07666e-10	-1.23134
104713089	chr14:104713089:G:A	5.65993e-06	-1.07666e-10	-1.3232
104713332	chr14:104713332:G:A	6.61239e-06	-1.07666e-10	-1.16767
104713370	chr14:104713370:C:T	9.61737e-06	-1.07666e-10	-0.79304
104713748	chr14:104713748:G:A	6.84834e-06	-1.07666e-10	-1.1326
104714128	chr14:104714128:G:A	9.34047e-06	-1.07666e-10	-0.822253
104714131	chr14:104714131:A:G	7.48842e-06	-1.07666e-10	-1.04325
104714147	chr14:104714147:C:T	2.49189e-06	-0.882203	-1.26137
104714315	chr14:104714315:C:T	5.14572e-06	-1.41845	-3.65436e-10
104714448	chr14:104714448:C:T	1.52384e-06	-1.54647	-1.0889
104714640	chr14:104714640:G:A	5.46162e-06	-1.07666e-10	-1.35887
104715482	chr14:104715482:C:T	8.46178e-06	-1.07666e-10	-0.921051
104715511	chr14:104715511:A:G	4.29812e-06	-1.17646	-0.421973
104715514	chr14:104715514:C:T	1.35364e-06	-1.3828	-1.37101
104715525	chr14:104715525:C:T	9.24914e-06	-1.07666e-10	-0.83208
104716123	chr14:104716123:G:A	5.70258e-06	-1.07666e-10	-1.31569
104716227	chr14:104716227:C:G	6.1014e-06	-1.07666e-10	-1.24809
104716412	chr14:104716412:C:A	1.10749e-05	-1.07666e-10	-0.651933
104716899	chr14:104716899:T:C	2.92627e-06	-1.53023	-0.452647
104716966	chr14:104716966:A:G	5.39212e-06	-1.07666e-10	-1.37167
104717033	chr14:104717033:T:C	6.19422e-06	-1.07666e-10	-1.23299
104717065	chr14:104717065:C:T	7.82079e-06	-1.07666e-10	-0.999825
104717066	chr14:104717066:G:A	5.52591e-06	-1.34716	-3.65436e-10
104717137	chr14:104717137:C:T	7.24543e-06	-1.07624	-3.65436e-10
104717359	chr14:104717359:C:T	5.42467e-06	-1.36565	-3.65436e-10
104717401	chr14:104717401:T:C	5.38406e-06	-1.07666e-10	-1.37317
104717576	chr14:104717576:CT:C	7.38695e-06	-1.0569	-3.65436e-10
104717779	chr14:104717779:G:A	4.85118e-06	-1.47739	-3.65436e-10
104717932	chr14:104717932:T:A	1.5306e-06	-1.36525	-1.2657
104718126	chr14:104718126:T:C	2.88573e-06	-1.47023	-0.5266
104718294	chr14:104718294:G:A	4.82987e-06	-1.48179	-3.65436e-10
104718325	chr14:104718325:C:T	1.76921e-06	-1.5106	-0.975481
104718352	chr14:104718352:A:G	2.89377e-06	-0.964258	-1.02979
104718517	chr14:104718517:G:A	5.59931e-06	-1.07666e-10	-1.33397
104718746	chr14:104718746:TAC:T	2.06115e-06	-1.26829	-1.06506
104718803	chr14:104718803:C:T	5.78643e-06	-1.07666e-10	-1.3011
104719230	chr14:104719230:G:A	1.461e-05	-1.2008	0.825894
104719329	chr14:104719329:G:T	1.86103e-06	-1.15019	-1.28529
104719346	chr14:104719346:T:C	5.84411e-06	-1.07666e-10	-1.29118
104719636	chr14:104719636:G:A	5.86363e-06	-1.07666e-10	-1.28784
104719798	chr14:104719798:C:G	6.22321e-06	-1.07666e-10	-1.22832
104719826	chr14:104719826:C:T	2.13236e-06	-1.22437	-1.07501
104719996	chr14:104719996:G:A	1.8813e-06	-1.18784	-1.23681
104720254	chr14:104720254:T:C	5.58069e-06	-1.07666e-10	-1.3373
104720258	chr14:104720258:C:T	5.71802e-06	-1.07666e-10	-1.31299
104721712	chr14:104721712:C:T	1.91147e-06	-1.17785	-1.23089
104721903	chr14:104721903:C:T	5.53066e-06	-1.07666e-10	-1.3463
104722207	chr14:104722207:T:C	5.84242e-06	-1.29146	-3.65436e-10
104722499	chr14:104722499:G:A	2.32018e-06	-1.23059	-0.984372
104722613	chr14:104722613:C:T	5.8874e-06	-1.07666e-10	-1.2838
104722719	chr14:104722719:G:A	2.08141e-06	-1.09879	-1.22478
104722885	chr14:104722885:A:G	3.07436e-06	-1.11854	-0.814978
104723167	chr14:104723167:G:A	2.73308e-06	-1.15921	-0.891969
104723435	chr14:104723435:G:A	5.71141e-06	-1.07666e-10	-1.31414
104723502	chr14:104723502:T:G	2.64009e-05	-1.07666e-10	0.216788
104723505	chr14:104723505:C:T	5.51221e-06	-1.34965	-3.65436e-10
104723631	chr14:104723631:G:A	1.90288e-06	-1.0499	-1.36334
104723724	chr14:104723724:G:A	1.52939e-05	-1.10632	0.777171
104723929	chr14:104723929:G:A	3.26092e-06	-0.613195	-1.26141
104723994	chr14:104723994:TG:T	1.83485e-06	-1.28136	-1.16828
104725063	chr14:104725063:C:T	1.30185e-06	-1.53379	-1.25904
104725201	chr14:104725201:C:G	6.2205e-06	-1.22876	-3.65436e-10
104725660	chr14:104725660:G:A	0.000120553	-1.07666e-10	1.73548
104725689	chr14:104725689:C:G	2.20545e-06	-1.47527	-0.790413
104725720	chr14:104725720:G:A	5.95895e-06	-1.07666e-10	-1.27172
104725788	chr14:104725788:G:A	4.59836e-06	-1.53091	-3.65436e-10
104725801	chr14:104725801:C:T	8.22265e-06	-1.07666e-10	-0.949718
104726348	chr14:104726348:G:A	1.82697e-06	-1.16819	-1.28576
104727165	chr14:104727165:G:A	5.24537e-06	-1.39926	-3.65436e-10
104727270	chr14:104727270:C:T	2.10153e-05	-1.07666e-10	-0.0113578
104727275	chr14:104727275:T:C	5.83082e-06	-1.07666e-10	-1.29345
104727489	chr14:104727489:G:A	1.03331e-05	-0.721258	-3.65436e-10
104727637	chr14:104727637:G:A	2.07479e-05	-1.07666e-10	-0.0241654
104727726	chr14:104727726:C:T	6.64911e-06	-1.07666e-10	-1.16213
104728090	chr14:104728090:G:A	8.30654e-06	-0.939568	-3.65436e-10
104728323	chr14:104728323:C:T	1.25884e-05	-1.07666e-10	-0.523838
104728962	chr14:104728962:T:C	6.67921e-06	-1.07666e-10	-1.15761
104728984	chr14:104728984:G:A	1.46054e-06	-1.48568	-1.19213
104729017	chr14:104729017:G:A	1.6944e-05	-1.07666e-10	-0.226699
104729066	chr14:104729066:G:C	5.38459e-06	-1.07666e-10	-1.37307
104729083	chr14:104729083:C:T	5.3846e-06	-1.07666e-10	-1.37307
104729104	chr14:104729104:G:A	5.38296e-06	-1.07666e-10	-1.37337
104729139	chr14:104729139:C:A	6.60768e-06	-1.07666e-10	-1.16838
104729159	chr14:104729159:G:A	1.99896e-05	-0.0613989	-3.65436e-10
104729398	chr14:104729398:G:A	5.60762e-06	-1.07666e-10	-1.33248
104729523	chr14:104729523:G:A	9.76037e-06	-0.77828	-3.65436e-10
104730065	chr14:104730065:C:G	2.02533e-05	-1.07666e-10	-0.0482919
104730379	chr14:104730379:A:G	0.000118303	-1.07666e-10	1.71664
104730423	chr14:104730423:G:A	5.44856e-06	-1.07666e-10	-1.36126
104730449	chr14:104730449:C:T	1.30169e-05	-1.07666e-10	-0.490359
104730459	chr14:104730459:C:T	2.11014e-06	-1.2075	-1.10235
104731117	chr14:104731117:G:A	5.64899e-06	-1.07666e-10	-1.32513
104731831	chr14:104731831:C:T	5.64899e-06	-1.07666e-10	-1.32513
104732273	chr14:104732273:C:A	5.38495e-06	-1.07666e-10	-1.373
104732412	chr14:104732412:T:G	1.77957e-06	-1.2528	-1.22744
104732485	chr14:104732485:C:T	1.83235e-06	-1.33134	-1.11968
104732877	chr14:104732877:T:C	6.73458e-06	-1.07666e-10	-1.14935
104732991	chr14:104732991:C:T	4.69724e-06	-1.50963	-3.65436e-10
104733133	chr14:104733133:A:G	6.58754e-06	-1.07666e-10	-1.17143
104733145	chr14:104733145:AC:A	8.23223e-05	-1.07666e-10	1.35403
104733300	chr14:104733300:C:T	6.60389e-06	-1.07666e-10	-1.16895
104733556	chr14:104733556:G:A	1.00461e-05	-1.07666e-10	-0.749425
104733992	chr14:104733992:T:C	3.53622e-05	-0.441063	0.950096
104734013	chr14:104734013:T:C	1.4437e-06	-1.53621	-1.1532
104734090	chr14:104734090:C:T	9.16653e-06	-1.07666e-10	-0.841051
104734168	chr14:104734168:C:G	4.40744e-06	-1.06789	-0.505425
104734970	chr14:104734970:G:A	1.88886e-05	-1.07666e-10	-0.118054
104735043	chr14:104735043:G:A	8.43078e-06	-1.07666e-10	-0.924721
104735259	chr14:104735259:T:C	3.17465e-06	-0.575804	-1.32561
104735276	chr14:104735276:G:T	1.44834e-06	-1.53825	-1.14794
104735981	chr14:104735981:G:A	4.81937e-06	-1.48397	-3.65436e-10
104736072	chr14:104736072:G:A	6.27395e-06	-1.07666e-10	-1.2202
104736130	chr14:104736130:C:T	9.19778e-06	-1.07666e-10	-0.837649
104736768	chr14:104736768:T:C	6.50562e-06	-1.07666e-10	-1.18394
104737139	chr14:104737139:G:A	1.6306e-05	-1.07666e-10	-0.265075
104737341	chr14:104737341:G:A	3.64708e-06	-0.61029	-1.15239
104737518	chr14:104737518:G:C	3.06159e-06	-1.23665	-0.701025
104737776	chr14:104737776:G:C	5.83276e-06	-1.07666e-10	-1.29312
104737928	chr14:104737928:T:C	5.54586e-06	-1.07666e-10	-1.34356
104737943	chr14:104737943:ATGC:A	1.183e-05	-1.07666e-10	-0.585971
104738467	chr14:104738467:T:C	1.10292e-05	-1.07666e-10	-0.656067
104738655	chr14:104738655:C:T	1.17297e-05	-1.07666e-10	-0.594488
104738889	chr14:104738889:C:T	1.67886e-05	-1.07666e-10	-0.235909
104738927	chr14:104738927:G:A	4.68867e-06	-1.51146	-3.65436e-10
104739154	chr14:104739154:GACA:G	9.17869e-06	-1.07666e-10	-0.839725
104739835	chr14:104739835:T:A	1.48293e-06	-1.4687	-1.19389
104739904	chr14:104739904:A:G	3.09265e-05	-1.07666e-10	0.375003
104740139	chr14:104740139:C:T	2.00444e-05	-1.07666e-10	-0.058663
104740353	chr14:104740353:G:A	7.69859e-06	-1.07666e-10	-1.01557
104740362	chr14:104740362:TACAC:T	5.973e-06	-1.07666e-10	-1.26936
104740585	chr14:104740585:A:G	6.72756e-06	-1.07666e-10	-1.1504
104740703	chr14:104740703:C:T	1.1982e-06	-1.51761	-1.35818
104740797	chr14:104740797:A:G	3.30714e-06	-0.691915	-1.16861
104740808	chr14:104740808:CAG:C	2.57317e-05	-1.07666e-10	0.191115
104740938	chr14:104740938:G:A	1.20945e-05	-1.07666e-10	-0.56386
104741015	chr14:104741015:C:T	8.11026e-06	-1.07666e-10	-0.963481
104741305	chr14:104741305:C:T	2.41744e-06	-1.11623	-1.05767
104741720	chr14:104741720:C:T	3.07175e-06	-0.768527	-1.16584
104741769	chr14:104741769:A:G	4.50645e-06	-1.5511	-3.65436e-10
104741928	chr14:104741928:G:A	1.41308e-05	-1.07666e-10	-0.408257
104742056	chr14:104742056:G:A	3.56971e-06	-1.17717	-0.606959
104742542	chr14:104742542:C:G	2.5185e-06	-0.76305	-1.3699
104742649	chr14:104742649:G:A	1.64762e-06	-1.18642	-1.37086
104742837	chr14:104742837:C:T	6.6398e-06	-1.07666e-10	-1.16353
104742921	chr14:104742921:G:A	4.65153e-06	-1.51942	-3.65436e-10
104743330	chr14:104743330:A:T	1.01635e-05	-1.07666e-10	-0.737804
104743640	chr14:104743640:G:A	4.37332e-05	-1.07666e-10	0.721496
104743751	chr14:104743751:G:A	5.27327e-06	-1.39396	-3.65436e-10
104743835	chr14:104743835:G:A	1.22614e-06	-1.47978	-1.37296
104743870	chr14:104743870:G:A	3.11758e-06	-0.666648	-1.25291
104744110	chr14:104744110:T:G	2.07041e-06	-1.21464	-1.11423
104744191	chr14:104744191:C:T	3.431e-05	-1.07666e-10	0.478828
104745073	chr14:104745073:C:T	5.38308e-06	-1.07666e-10	-1.37335
104745089	chr14:104745089:G:A	3.05847e-06	-0.738068	-1.20063
104745380	chr14:104745380:CCTT:C	5.42987e-06	-1.07666e-10	-1.3647
104745491	chr14:104745491:C:T	7.56823e-06	-1.07666e-10	-1.03265
104745765	chr14:104745765:G:A	6.67731e-06	-1.07666e-10	-1.1579
104746062	chr14:104746062:T:C	8.27362e-06	-0.654737	-0.288801
104746451	chr14:104746451:G:A	7.97256e-06	-1.07666e-10	-0.980605
104746783	chr14:104746783:C:G	7.29166e-06	-1.07666e-10	-1.06988
104747006	chr14:104747006:A:G	8.13347e-06	-0.626234	-0.334389
104747039	chr14:104747039:C:T	5.0183e-06	-1.44352	-3.65436e-10
104747623	chr14:104747623:G:A	1.18871e-05	-1.07666e-10	-0.581158
104747641	chr14:104747641:T:G	3.97228e-06	-0.683105	-0.994167
104747836	chr14:104747836:G:A	1.22868e-05	-1.07666e-10	-0.548085
104748011	chr14:104748011:G:A	5.54028e-06	-1.07666e-10	-1.34457
104748134	chr14:104748134:T:C	1.41322e-06	-1.37737	-1.33337
104748142	chr14:104748142:T:C	2.65402e-06	-0.800963	-1.27957
104748239	chr14:104748239:C:CT	6.16863e-06	-1.07666e-10	-1.23713
104748332	chr14:104748332:C:A	2.20766e-06	-1.44413	-0.820551
104748611	chr14:104748611:G:A	5.76438e-06	-1.07666e-10	-1.30491
104749014	chr14:104749014:C:T	6.00292e-06	-0.333148	-0.931216
104749133	chr14:104749133:G:A	5.70442e-06	-1.07666e-10	-1.31537
104749211	chr14:104749211:G:A	5.3832e-06	-1.07666e-10	-1.37333
104749604	chr14:104749604:G:A	1.2665e-06	-1.50136	-1.319
104750044	chr14:104750044:C:T	3.28924e-06	-1.17328	-0.692671
104750356	chr14:104750356:C:T	6.05843e-06	-1.07666e-10	-1.25516
104750419	chr14:104750419:C:T	6.00814e-06	-1.07666e-10	-1.2635
104750836	chr14:104750836:T:C	9.08125e-06	-1.07666e-10	-0.850398
104751011	chr14:104751011:C:T	5.69961e-06	-1.07666e-10	-1.31621
104751020	chr14:104751020:A:G	5.925e-06	-1.07666e-10	-1.27743
104751434	chr14:104751434:G:A	4.75777e-06	-1.49683	-3.65436e-10
104751519	chr14:104751519:C:T	1.22046e-06	-1.49418	-1.36321
104751564	chr14:104751564:G:A	8.65184e-06	-1.07666e-10	-0.898838
104751578	chr14:104751578:C:T	8.09909e-06	-1.07666e-10	-0.964859
104751584	chr14:104751584:A:G	3.23009e-06	-0.630122	-1.25398
104751692	chr14:104751692:G:A	5.84957e-06	-1.07666e-10	-1.29024
104751714	chr14:104751714:G:A	8.7134e-06	-1.07666e-10	-0.891749
104751773	chr14:104751773:G:A	1.44404e-05	-1.07666e-10	-0.386579
104751838	chr14:104751838:G:A	5.77367e-06	-1.07666e-10	-1.3033
104751847	chr14:104751847:G:A	5.49788e-06	-1.07666e-10	-1.35225
104751964	chr14:104751964:G:A	6.27807e-06	-1.07666e-10	-1.21955
104751996	chr14:104751996:G:A	2.98733e-06	-0.671258	-1.29097
104752085	chr14:104752085:C:T	1.18325e-06	-1.53854	-1.3498
104752192	chr14:104752192:G:A	4.70393e-06	-1.50821	-3.65436e-10
104752237	chr14:104752237:T:A	6.05742e-06	-1.07666e-10	-1.25533
104752952	chr14:104752952:G:A	5.98708e-06	-1.07666e-10	-1.26701
104752973	chr14:104752973:T:A	5.46075e-06	-1.07666e-10	-1.35902
104753066	chr14:104753066:C:T	5.75975e-06	-1.07666e-10	-1.30572
104753130	chr14:104753130:A:G	4.1704e-06	-0.36529	-1.26331
104753581	chr14:104753581:C:T	1.35424e-06	-1.46206	-1.29132
104753639	chr14:104753639:T:C	3.18436e-06	-0.979743	-0.918617
104753873	chr14:104753873:G:A	3.78916e-06	-0.532383	-1.19208
104753949	chr14:104753949:G:A	4.02135e-05	-1.07666e-10	0.637592
104754175	chr14:104754175:C:T	1.79881e-06	-1.10677	-1.36272
104754221	chr14:104754221:A:G	2.65546e-06	-1.53099	-0.548998
104754493	chr14:104754493:G:A	1.17693e-05	-1.07666e-10	-0.59112
104754706	chr14:104754706:T:C	2.36234e-06	-1.52793	-0.669034
104755034	chr14:104755034:C:A	1.26164e-05	-0.521609	-3.65436e-10
104755051	chr14:104755051:G:A	2.08664e-05	-1.07666e-10	-0.0184703
104755867	chr14:104755867:C:A	4.60408e-06	-1.52967	-3.65436e-10
104755880	chr14:104755880:G:A	4.65518e-06	-1.51863	-3.65436e-10
104756325	chr14:104756325:C:A	3.93405e-05	-1.07666e-10	0.615644
104756455	chr14:104756455:C:T	1.04726e-05	-1.07666e-10	-0.70785
104756457	chr14:104756457:G:A	5.59072e-06	-1.07666e-10	-1.3355
104756823	chr14:104756823:C:T	5.96467e-05	1.03183	-3.65436e-10
104757077	chr14:104757077:C:T	4.04859e-05	-1.07666e-10	0.644344
104757120	chr14:104757120:C:T	3.32393e-06	-0.695708	-1.15976
104757158	chr14:104757158:G:C	2.3234e-06	-1.52091	-0.692667
104757188	chr14:104757188:T:C	3.68253e-06	-0.548625	-1.20438
104757357	chr14:104757357:CAT:C	2.39154e-06	-1.20425	-0.980419
104757516	chr14:104757516:T:C	3.25585e-06	-1.51759	-0.358569
104757837	chr14:104757837:A:C	5.64895e-06	-1.07666e-10	-1.32514
104757949	chr14:104757949:T:C	5.6369e-06	-1.07666e-10	-1.32728
104758021	chr14:104758021:A:G	5.81124e-06	-1.07666e-10	-1.29682
104758122	chr14:104758122:T:C	6.73952e-06	-1.14862	-3.65436e-10
104758150	chr14:104758150:G:A	9.58807e-06	-1.07666e-10	-0.796091
104758243	chr14:104758243:T:C	4.56887e-06	-1.53734	-3.65436e-10
104758301	chr14:104758301:C:T	6.74318e-06	-1.07666e-10	-1.14808
104758571	chr14:104758571:C:T	5.54586e-06	-1.07666e-10	-1.34356
104758776	chr14:104758776:C:T	5.65501e-06	-1.07666e-10	-1.32407
104758793	chr14:104758793:C:T	1.1957e-06	-1.52324	-1.35464
104759283	chr14:104759283:G:T	1.26577e-06	-1.45145	-1.36948
104759305	chr14:104759305:CCA:C	1.30976e-06	-1.44243	-1.34433
104759525	chr14:104759525:G:A	1.20488e-05	-1.07666e-10	-0.567643
104759551	chr14:104759551:C:T	5.45157e-06	-1.07666e-10	-1.36071
104759738	chr14:104759738:C:T	2.54829e-06	-0.881049	-1.24014
104759973	chr14:104759973:G:A	1.78474e-05	-1.07666e-10	-0.174755
104760372	chr14:104760372:A:G	5.5248e-06	-1.07666e-10	-1.34736
104761206	chr14:104761206:C:T	5.95984e-06	-1.07666e-10	-1.27157
104761749	chr14:104761749:C:G	5.38856e-06	-1.07666e-10	-1.37233
104761861	chr14:104761861:T:C	6.34949e-06	-1.07666e-10	-1.20824
104762037	chr14:104762037:C:T	5.59554e-06	-1.07666e-10	-1.33464
104762277	chr14:104762277:G:A	8.49535e-06	-1.07666e-10	-0.917091
104762299	chr14:104762299:T:C	2.02949e-06	-1.47917	-0.869653
104762411	chr14:104762411:A:T	9.25796e-06	-1.07666e-10	-0.831126
104762706	chr14:104762706:G:A	5.71899e-06	-1.07666e-10	-1.31282
104763309	chr14:104763309:T:C	4.01911e-06	-0.409026	-1.25653
104763327	chr14:104763327:C:T	2.1658e-05	-1.07666e-10	0.0187634
104764054	chr14:104764054:T:C	3.99999e-06	-0.320952	-1.34937
104764070	chr14:104764070:T:C	5.51973e-05	-1.07666e-10	0.954304
104764258	chr14:104764258:T:C	4.73916e-06	-1.01414	-0.486609
104764478	chr14:104764478:C:T	1.50626e-06	-1.52284	-1.12414
104764631	chr14:104764631:C:T	9.41056e-06	-1.07666e-10	-0.814778
104764781	chr14:104764781:G:A	5.38307e-06	-1.07666e-10	-1.37335
104764859	chr14:104764859:A:G	4.70037e-06	-0.192095	-1.31687
104765318	chr14:104765318:A:G	1.29459e-06	-1.45714	-1.34127
104765540	chr14:104765540:AGTGTC:A	5.3879e-06	-1.07666e-10	-1.37246
104766020	chr14:104766020:T:G	8.67713e-06	-1.07666e-10	-0.895919
104766438	chr14:104766438:T:C	1.26349e-06	-1.51292	-1.30981
104766646	chr14:104766646:G:A	1.30451e-06	-1.49047	-1.30031
104766855	chr14:104766855:G:A	8.69778e-06	-1.07666e-10	-0.893543
104767071	chr14:104767071:G:A	2.9202e-06	-0.722562	-1.2624
104767286	chr14:104767286:C:T	5.49493e-06	-1.07666e-10	-1.35278
104767849	chr14:104767849:C:T	9.47655e-06	-1.07666e-10	-0.80779
104767911	chr14:104767911:A:G	6.04804e-06	-1.07666e-10	-1.25688
104768896	chr14:104768896:C:G	5.75153e-06	-0.619877	-0.687268
104769221	chr14:104769221:T:C	3.32423e-06	-0.55783	-1.29754
104769303	chr14:104769303:C:G	7.83546e-06	-1.07666e-10	-0.997951
104769481	chr14:104769481:C:T	1.1335e-05	-1.07666e-10	-0.628716
104769487	chr14:104769487:G:C	1.36821e-06	-1.46235	-1.28076
104769665	chr14:104769665:AC:A	2.87364e-05	-1.07666e-10	0.301554
104770018	chr14:104770018:C:T	5.88513e-06	-1.28418	-3.65436e-10
104770092	chr14:104770092:G:C	1.4248e-05	-1.07666e-10	-0.399994
104771043	chr14:104771043:G:A	1.41204e-05	-0.408988	-3.65436e-10
104771064	chr14:104771064:A:G	3.54803e-06	-0.775026	-1.01519
104771343	chr14:104771343:G:C	3.37483e-06	-0.516989	-1.32328
104771594	chr14:104771594:G:A	5.62009e-06	-1.07666e-10	-1.33026
104772093	chr14:104772093:G:A	5.70771e-06	-1.07666e-10	-1.31479
104772175	chr14:104772175:G:A	8.92585e-06	-1.07666e-10	-0.867659
104772265	chr14:104772265:GGCGA:G	2.89581e-05	0.30924	-3.65436e-10
104772267	chr14:104772267:C:T	1.81774e-06	-1.11713	-1.34189
104772272	chr14:104772272:G:A	4.5072e-06	-1.55093	-3.65436e-10
104772333	chr14:104772333:C:T	1.39981e-06	-1.48243	-1.23785
104772446	chr14:104772446:G:A	5.46744e-06	-1.07666e-10	-1.3578
104772483	chr14:104772483:G:C	1.35231e-06	-1.391	-1.3638
104772617	chr14:104772617:C:T	5.38378e-06	-1.07666e-10	-1.37322
104772671	chr14:104772671:G:A	5.42895e-06	-1.07666e-10	-1.36486
104772807	chr14:104772807:C:T	9.81851e-06	-1.07666e-10	-0.772341
104772809	chr14:104772809:C:G	1.67527e-06	-1.54464	-0.995992
104772855	chr14:104772855:T:C	4.78081e-06	-0.118651	-1.37335
104773774	chr14:104773774:G:A	6.21128e-06	-1.07666e-10	-1.23024
104773810	chr14:104773810:C:T	6.89951e-06	-1.07666e-10	-1.12516
104774113	chr14:104774113:C:T	7.09324e-06	-1.07666e-10	-1.09747
104774166	chr14:104774166:CACACCCCATCACACTGCCCCACACCAT:C	4.17296e-06	-1.36405	-0.263939
104774269	chr14:104774269:C:T	4.51578e-06	-1.54903	-3.65436e-10
104774413	chr14:104774413:G:A	3.5762e-05	0.520276	-3.65436e-10
104774447	chr14:104774447:C:G	3.47507e-06	-0.721103	-1.08989
104774468	chr14:104774468:CTG:C	8.39068e-06	-1.07666e-10	-0.929489
104774507	chr14:104774507:G:A	4.30016e-05	-1.07666e-10	0.704628
104774683	chr14:104774683:G:A	5.50685e-06	-1.07666e-10	-1.35062
104774814	chr14:104774814:C:T	5.90901e-06	-1.07666e-10	-1.28013
104774967	chr14:104774967:G:A	5.43332e-06	-1.07666e-10	-1.36406
104775041	chr14:104775041:C:T	1.94028e-06	-1.52001	-0.873767
104775062	chr14:104775062:C:T	2.29764e-05	-1.07666e-10	0.0778566
104775085	chr14:104775085:G:A	5.5969e-06	-1.07666e-10	-1.3344
104775239	chr14:104775239:G:A	1.1722e-06	-1.55083	-1.3469
104775270	chr14:104775270:G:A	8.50874e-06	-0.915516	-3.65436e-10
104775419	chr14:104775419:G:A	3.4983e-05	0.498251	-3.65436e-10
104775630	chr14:104775630:C:A	9.89719e-06	-1.07666e-10	-0.76436
104775891	chr14:104775891:T:C	3.58736e-06	-0.450548	-1.32865
104775920	chr14:104775920:C:T	5.54879e-06	-1.07666e-10	-1.34303
104776288	chr14:104776288:A:G	8.1026e-06	-1.07666e-10	-0.964426
104776883	chr14:104776883:G:A	2.05279e-06	-1.50733	-0.830082
104777031	chr14:104777031:C:T	5.57619e-06	-1.07666e-10	-1.33811
104777098	chr14:104777098:G:T	8.43627e-06	-1.07666e-10	-0.92407
104777380	chr14:104777380:GGGCACACGCACACCTGA:G	1.5211e-06	-1.44287	-1.1943
104777594	chr14:104777594:C:T	3.00398e-05	-1.07666e-10	0.345912
104777902	chr14:104777902:C:T	1.41874e-06	-1.36251	-1.34434
104778462	chr14:104778462:T:C	5.42601e-06	-1.07666e-10	-1.36541
104778465	chr14:104778465:AGGCT:A	5.48757e-06	-1.35412	-3.65436e-10
104778872	chr14:104778872:C:G	5.49769e-06	-1.07666e-10	-1.35228
104779733	chr14:104779733:G:A	5.83231e-06	-1.07666e-10	-1.2932
104779988	chr14:104779988:T:A	1.33617e-06	-1.43833	-1.32847
104780065	chr14:104780065:C:T	5.40141e-06	-1.07666e-10	-1.36995
104780292	chr14:104780292:G:A	6.10322e-06	-1.07666e-10	-1.24779
104780344	chr14:104780344:G:A	2.72347e-06	-0.782282	-1.27242
104780349	chr14:104780349:G:A	9.09665e-06	-1.07666e-10	-0.848704
104780355	chr14:104780355:T:A	0.000129985	-1.52628	3.33709
104780676	chr14:104780676:A:G	5.42013e-06	-1.07666e-10	-1.36649
104780931	chr14:104780931:C:T	3.17219e-06	-0.778895	-1.12329
104780977	chr14:104780977:C:T	1.65887e-05	-1.07666e-10	-0.247887
104781029	chr14:104781029:A:G	1.21945e-05	-0.555624	-3.65436e-10
104781099	chr14:104781099:C:T	3.03627e-05	-1.07666e-10	0.356605
104781122	chr14:104781122:T:C	4.54797e-06	-1.54193	-3.65436e-10
104781693	chr14:104781693:G:C	6.06324e-06	-1.07666e-10	-1.25437
104782293	chr14:104782293:G:A	6.2316e-06	-1.22698	-3.65436e-10
104782407	chr14:104782407:C:T	2.59796e-05	-1.07666e-10	0.200703
104782525	chr14:104782525:G:A	4.65056e-06	-1.51962	-3.65436e-10
104782719	chr14:104782719:C:T	7.28121e-06	-1.07666e-10	-1.07131
104782748	chr14:104782748:CT:C	5.43464e-06	-1.07666e-10	-1.36382
104782889	chr14:104782889:G:C	6.71828e-06	-1.07666e-10	-1.15178
104782896	chr14:104782896:T:C	1.83732e-06	-1.26223	-1.18607
104783094	chr14:104783094:G:A	5.986e-06	-1.07666e-10	-1.26719
104783120	chr14:104783120:C:T	5.50736e-06	-1.07666e-10	-1.35052
104783708	chr14:104783708:A:G	5.42027e-06	-1.07666e-10	-1.36646
104783892	chr14:104783892:A:C	2.01027e-05	-1.07666e-10	-0.0557575
104784387	chr14:104784387:A:G	7.68103e-06	-1.07666e-10	-1.01786
104784615	chr14:104784615:C:T	9.10253e-06	-1.07666e-10	-0.848058
104784749	chr14:104784749:G:A	1.17502e-06	-1.55	-1.34532
104784821	chr14:104784821:G:A	5.88771e-06	-1.07666e-10	-1.28374
104784978	chr14:104784978:A:G	1.46959e-05	-1.07666e-10	-0.369044
104785062	chr14:104785062:G:A	6.88813e-06	-1.07666e-10	-1.12681
104785066	chr14:104785066:G:A	5.46039e-06	-1.07666e-10	-1.35909
104785079	chr14:104785079:C:T	2.96799e-06	-1.52067	-0.448052
104785185	chr14:104785185:G:A	1.61577e-05	-1.07666e-10	-0.274216
104785254	chr14:104785254:G:A	1.92395e-05	-1.07666e-10	-0.0996459
104785342	chr14:104785342:G:A	6.7177e-06	-1.07666e-10	-1.15187
104785383	chr14:104785383:T:C	5.96639e-06	-1.07666e-10	-1.27047
104785614	chr14:104785614:C:T	5.60183e-06	-1.07666e-10	-1.33352
104785733	chr14:104785733:T:C	1.20419e-06	-1.50291	-1.36789
104786639	chr14:104786639:C:A	1.82329e-05	-1.07666e-10	-0.153381
104786672	chr14:104786672:A:G	6.75828e-06	-1.07666e-10	-1.14584
104787102	chr14:104787102:C:A	6.71006e-06	-1.07666e-10	-1.153
104787244	chr14:104787244:G:A	1.17728e-06	-1.52231	-1.37109
104787676	chr14:104787676:T:C	5.54556e-06	-1.07666e-10	-1.34361
104788216	chr14:104788216:G:A	5.43601e-06	-1.07666e-10	-1.36356
104788364	chr14:104788364:G:A	4.08024e-05	-1.07666e-10	0.652131
104788389	chr14:104788389:CACAA:C	1.1607e-05	-1.07666e-10	-0.605004
104788750	chr14:104788750:T:C	1.31245e-05	-1.07666e-10	-0.482126
104788868	chr14:104788868:G:A	1.24491e-06	-1.51954	-1.31801
104788915	chr14:104788915:G:A	5.60172e-06	-1.33354	-3.65436e-10
104789025	chr14:104789025:G:A	5.55143e-06	-1.07666e-10	-1.34256
104789068	chr14:104789068:G:A	1.191e-06	-1.53388	-1.34794
104789251	chr14:104789251:A:G	6.25981e-06	-1.07666e-10	-1.22246
104789304	chr14:104789304:C:T	1.24602e-05	-1.07666e-10	-0.534072
104789477	chr14:104789477:A:G	5.38474e-06	-1.07666e-10	-1.37304
104789504	chr14:104789504:C:A	8.60672e-06	-1.07666e-10	-0.904067
104789568	chr14:104789568:G:A	1.10674e-05	-1.07666e-10	-0.652607
104789716	chr14:104789716:G:A	6.26065e-06	-1.07666e-10	-1.22233
104789850	chr14:104789850:C:T	1.24504e-06	-1.46431	-1.37313
104790238	chr14:104790238:A:T	1.16308e-06	-1.55049	-1.35504
104790244	chr14:104790244:T:C	5.47969e-06	-1.07666e-10	-1.35556
104790289	chr14:104790289:G:A	1.35748e-05	-1.07666e-10	-0.448397
104790295	chr14:104790295:G:A	1.36753e-05	-1.07666e-10	-0.441017
104790334	chr14:104790334:C:A	1.30363e-05	-1.07666e-10	-0.488869
104790527	chr14:104790527:G:C	6.19114e-06	-1.07666e-10	-1.23349
104790548	chr14:104790548:C:T	2.79734e-06	-1.50033	-0.527613
104790626	chr14:104790626:G:A	7.57151e-06	-1.07666e-10	-1.03222
104791238	chr14:104791238:G:A	6.25607e-06	-1.07666e-10	-1.22306
104791730	chr14:104791730:G:A	1.63008e-06	-1.47253	-1.09545
104791916	chr14:104791916:C:T	8.55169e-06	-1.07666e-10	-0.910481
104792555	chr14:104792555:C:T	4.78994e-06	-0.909778	-0.580314
104793301	chr14:104793301:C:G	1.6484e-05	-1.07666e-10	-0.254221
104793397	chr14:104793397:C:A	1.27597e-06	-1.49161	-1.32129
104793964	chr14:104793964:C:T	2.53908e-06	-1.5128	-0.612006
104794155	chr14:104794155:G:C	4.856e-06	-1.47639	-3.65436e-10
104794253	chr14:104794253:G:C	5.01802e-06	-1.44358	-3.65436e-10
104794394	chr14:104794394:T:A	8.65261e-06	-1.07666e-10	-0.898749
104794569	chr14:104794569:T:TG	5.7109e-06	-1.07666e-10	-1.31423
104796444	chr14:104796444:C:T	1.51994e-06	-1.55024	-1.0877
104796468	chr14:104796468:A:G	7.03271e-06	-1.07666e-10	-1.10604
104796624	chr14:104796624:G:A	8.23555e-06	-1.07666e-10	-0.94815
104797011	chr14:104797011:C:CT	9.592e-06	-1.07666e-10	-0.795681
104797210	chr14:104797210:C:T	5.66053e-06	-1.32309	-3.65436e-10
104797603	chr14:104797603:C:G	3.04736e-05	-1.07666e-10	0.36025
104797975	chr14:104797975:C:T	5.80603e-06	-1.07666e-10	-1.29771
104798489	chr14:104798489:A:G	8.44543e-06	-1.07666e-10	-0.922985
104798626	chr14:104798626:A:G	9.87264e-06	-1.07666e-10	-0.766843
104798666	chr14:104798666:C:T	9.01281e-06	-1.07666e-10	-0.857963
104798825	chr14:104798825:G:A	7.30338e-06	-1.07666e-10	-1.06827
104799212	chr14:104799212:G:A	1.24096e-05	-1.07666e-10	-0.538136
104799611	chr14:104799611:C:T	6.49928e-06	-1.07666e-10	-1.18492
104799755	chr14:104799755:G:A	1.53658e-06	-1.50013	-1.12693
104800732	chr14:104800732:C:T	8.44099e-06	-1.07666e-10	-0.923511
104801242	chr14:104801242:A:G	1.18602e-05	-1.07666e-10	-0.583426
104801597	chr14:104801597:G:A	1.40476e-06	-1.49496	-1.22178
104801767	chr14:104801767:G:A	4.4515e-06	-1.53763	-0.0257372
104801891	chr14:104801891:G:A	6.03471e-06	-1.07666e-10	-1.25908
104802364	chr14:104802364:G:A	2.36423e-06	-1.5457	-0.650459
104803147	chr14:104803147:C:T	5.20011e-06	-1.40793	-3.65436e-10
104804147	chr14:104804147:G:GT	6.02537e-06	-1.07666e-10	-1.26063
104804187	chr14:104804187:G:A	5.4842e-06	-1.07666e-10	-1.35474
104804807	chr14:104804807:AG:A	4.91025e-06	-1.41766	-0.0476276
104804838	chr14:104804838:C:T	2.55613e-05	-1.07666e-10	0.18447
104806341	chr14:104806341:A:T	2.13288e-06	-1.17628	-1.12286
104806362	chr14:104806362:G:T	7.00578e-06	-1.10987	-3.65436e-10
104806469	chr14:104806469:A:G	1.22851e-05	-1.07666e-10	-0.548226
104806487	chr14:104806487:G:A	1.51812e-06	-1.50907	-1.13006
104807614	chr14:104807614:C:T	7.08563e-06	-1.07666e-10	-1.09854
104808608	chr14:104808608:G:A	3.66216e-06	-1.55098	-0.207575
104808913	chr14:104808913:C:T	5.41334e-06	-1.07666e-10	-1.36774
104809028	chr14:104809028:A:G	3.09648e-06	-1.07243	-0.853918
104809049	chr14:104809049:C:T	4.6835e-06	-1.51257	-3.65436e-10
104809114	chr14:104809114:G:A	5.55391e-06	-1.07666e-10	-1.34211
104809276	chr14:104809276:C:A	5.44577e-06	-1.07666e-10	-1.36177
104809699	chr14:104809699:A:G	8.61727e-06	-1.07666e-10	-0.902842
104809705	chr14:104809705:C:CA	8.10811e-06	-1.07666e-10	-0.963746
104809716	chr14:104809716:A:G	7.27325e-06	-1.07666e-10	-1.07241
104810290	chr14:104810290:C:T	5.71666e-06	-1.07666e-10	-1.31322
104810307	chr14:104810307:C:T	4.99994e-06	-1.44718	-3.65436e-10
104810807	chr14:104810807:C:T	7.94701e-06	0.243471	-1.22729
104810813	chr14:104810813:AC:A	6.42469e-06	-1.07666e-10	-1.19646
104810872	chr14:104810872:G:A	4.00803e-06	-0.630169	-1.03814
104811613	chr14:104811613:G:A	1.73599e-06	-1.50738	-0.997649
104811845	chr14:104811845:G:A	8.32625e-06	-1.07666e-10	-0.937197
104812008	chr14:104812008:A:C	1.47129e-06	-1.50921	-1.16126
104812023	chr14:104812023:A:G	8.19244e-05	-1.07666e-10	1.34919
104812026	chr14:104812026:G:A	5.22647e-06	-1.3819	-0.0209773
104812155	chr14:104812155:C:T	1.57596e-06	-1.23587	-1.36588
104812820	chr14:104812820:C:A	1.32906e-05	-1.07666e-10	-0.469552
104812854	chr14:104812854:G:A	5.21513e-05	0.897538	-3.65436e-10
104812995	chr14:104812995:G:A	3.61232e-06	-1.28485	-0.487414
104813012	chr14:104813012:G:C	9.33062e-06	-1.41215	0.588843
104813088	chr14:104813088:T:C	4.95507e-05	-1.07666e-10	0.846387
104813281	chr14:104813281:C:T	0.000212213	1.91711	0.383873
104813322	chr14:104813322:A:C	7.71139e-06	-1.23002	0.216112
104813724	chr14:104813724:G:T	1.08317e-05	-1.07666e-10	-0.67413
104814326	chr14:104814326:A:G	8.28204e-06	-1.12775	0.185228
104814353	chr14:104814353:G:A	8.6361e-06	-1.14179	0.241132
104814356	chr14:104814356:C:A	8.21914e-06	-1.19152	0.241379
104814516	chr14:104814516:C:T	6.44185e-06	-1.07666e-10	-1.1938
104814768	chr14:104814768:A:G	2.96686e-05	0.333479	-3.65436e-10
104814915	chr14:104814915:G:A	4.82709e-06	-1.48237	-3.65436e-10
104815083	chr14:104815083:C:A	1.79613e-05	-1.07666e-10	-0.168389
104815101	chr14:104815101:G:A	6.53253e-06	-1.07532	-0.104495
104815152	chr14:104815152:C:T	8.5021e-06	-1.07666e-10	-0.916297
104815204	chr14:104815204:T:C	5.7777e-06	-1.13849	-0.164113
104815398	chr14:104815398:T:A	7.91799e-06	-1.07666e-10	-0.987473
104815402	chr14:104815402:A:T	7.64036e-06	-1.07275	0.0495846
104815417	chr14:104815417:A:G	3.30309e-06	-1.54297	-0.318779
104815477	chr14:104815477:T:G	5.91374e-06	-1.16185	-0.117478
104815588	chr14:104815588:C:T	9.07755e-06	-1.07666e-10	-0.850807
104815843	chr14:104815843:G:A	7.07995e-06	-1.07666e-10	-1.09934
104815864	chr14:104815864:G:GCC	5.63176e-06	-1.07666e-10	-1.32819
104815865	chr14:104815865:G:T	5.62991e-06	-1.07666e-10	-1.32852
104815965	chr14:104815965:G:A	1.43592e-05	-1.07666e-10	-0.392219
104816103	chr14:104816103:A:G	1.54472e-05	-0.319181	-3.65436e-10
104816308	chr14:104816308:C:T	6.33434e-06	-1.07666e-10	-1.21062
104816364	chr14:104816364:C:G	6.33434e-06	-1.07666e-10	-1.21062
104816684	chr14:104816684:C:G	5.5632e-06	-1.07666e-10	-1.34044
104816822	chr14:104816822:C:T	5.39991e-06	-1.07666e-10	-1.37023
104816829	chr14:104816829:C:T	5.40415e-06	-1.07666e-10	-1.36944
104817188	chr14:104817188:C:A	5.27822e-06	-1.39302	-3.65436e-10
104817390	chr14:104817390:T:C	5.43148e-06	-1.07666e-10	-1.3644
104817618	chr14:104817618:C:T	5.41324e-06	-1.07666e-10	-1.36776
104817806	chr14:104817806:C:T	0.000280183	-1.07666e-10	2.57883
104817855	chr14:104817855:A:G	5.84677e-06	-1.07666e-10	-1.29072
104818166	chr14:104818166:A:G	5.15071e-06	-1.41748	-3.65436e-10
104818435	chr14:104818435:T:A	1.15632e-05	-1.07666e-10	-0.608783
104818675	chr14:104818675:A:G	9.54801e-06	-1.07666e-10	-0.800278
104818813	chr14:104818813:C:A	0.000241367	-1.07666e-10	2.42971
104818875	chr14:104818875:C:G	4.90939e-06	-1.46546	-3.65436e-10
104818883	chr14:104818883:A:G	2.41272e-06	-1.52699	-0.64886
104819086	chr14:104819086:C:A	1.03283e-05	-1.07666e-10	-0.721723
104819348	chr14:104819348:A:G	6.34599e-06	-1.07666e-10	-1.20879
104819944	chr14:104819944:C:T	5.38837e-06	-1.07666e-10	-1.37237
104820441	chr14:104820441:T:C	7.53931e-06	-1.07666e-10	-1.03648
104820961	chr14:104820961:G:A	7.96367e-06	-1.07666e-10	-0.981721
104821003	chr14:104821003:G:A	1.48229e-05	-0.360438	-3.65436e-10
104821133	chr14:104821133:G:C	1.51559e-05	-0.338221	-3.65436e-10
104822120	chr14:104822120:C:G	9.34046e-06	-1.07666e-10	-0.822255
104822149	chr14:104822149:G:C	7.07407e-06	-1.07666e-10	-1.10017
104822272	chr14:104822272:G:A	0.000129499	-1.07666e-10	1.80707
104822406	chr14:104822406:C:T	6.53295e-06	-1.07666e-10	-1.17975
104822749	chr14:104822749:G:A	1.07485e-05	-1.07666e-10	-0.681842
104823414	chr14:104823414:T:C	7.07362e-06	-1.07666e-10	-1.10024
104823490	chr14:104823490:C:T	5.4487e-06	-1.07666e-10	-1.36123
104823592	chr14:104823592:C:T	9.95311e-06	-1.07666e-10	-0.758726
104823879	chr14:104823879:G:C	7.02238e-06	-1.07666e-10	-1.10751
104824254	chr14:104824254:C:T	6.63457e-06	-1.07666e-10	-1.16432
104824390	chr14:104824390:G:A	6.73719e-06	-1.07666e-10	-1.14897
104824912	chr14:104824912:ATGGT:A	6.42455e-06	-1.19648	-3.65436e-10
104825109	chr14:104825109:C:T	1.05669e-05	-0.698883	-3.65436e-10
104825525	chr14:104825525:G:A	3.75237e-05	0.568363	-3.65436e-10
104825545	chr14:104825545:A:AC	1.47346e-05	-1.07666e-10	-0.366411
104825550	chr14:104825550:A:G	1.24503e-05	-0.534862	-3.65436e-10
104825786	chr14:104825786:G:C	1.24575e-06	-1.53989	-1.29698
104826236	chr14:104826236:G:A	6.89747e-06	-1.07666e-10	-1.12546
104826313	chr14:104826313:C:A	6.89609e-06	-0.466608	-0.659048
104826400	chr14:104826400:A:G	9.90486e-06	-1.07666e-10	-0.763585
104827160	chr14:104827160:C:T	7.03764e-05	-1.07666e-10	1.19725
104827603	chr14:104827603:C:G	5.51546e-06	-0.67906	-0.669995
104827808	chr14:104827808:G:A	6.6616e-06	-1.07666e-10	-1.16025
104827910	chr14:104827910:TC:T	1.74974e-05	-0.19456	-3.65436e-10
104827988	chr14:104827988:C:G	6.61873e-06	-1.07666e-10	-1.16671
104828862	chr14:104828862:T:G	6.56034e-06	-1.07666e-10	-1.17557
104829045	chr14:104829045:T:C	7.12385e-06	-1.07666e-10	-1.09316
104829718	chr14:104829718:T:C	1.45823e-06	-1.53142	-1.14797
104829923	chr14:104829923:G:A	1.34996e-06	-1.53616	-1.22037
104830056	chr14:104830056:C:A	2.76949e-06	-1.52389	-0.514052
104830083	chr14:104830083:G:A	7.45969e-06	-1.07666e-10	-1.0471
104830700	chr14:104830700:A:G	9.55721e-06	-1.07666e-10	-0.799314
104830882	chr14:104830882:A:T	1.70367e-05	-0.221242	-3.65436e-10
104831345	chr14:104831345:T:C	6.15278e-06	-1.07666e-10	-1.23971
104831404	chr14:104831404:G:C	1.02435e-05	-1.07666e-10	-0.72997
104831775	chr14:104831775:G:A	9.1317e-06	-1.07666e-10	-0.844859
104831819	chr14:104831819:T:C	1.92724e-06	-1.25827	-1.14225
104831829	chr14:104831829:G:A	5.74178e-06	-0.297858	-1.01098
104831978	chr14:104831978:G:C	1.52044e-05	-0.335027	-3.65436e-10
104832143	chr14:104832143:G:A	6.10305e-06	-1.07666e-10	-1.24782
104832633	chr14:104832633:C:T	2.70632e-06	-1.51901	-0.542006
104833073	chr14:104833073:T:G	7.36233e-06	-1.07666e-10	-1.06023
104833669	chr14:104833669:G:T	6.46749e-06	-1.07666e-10	-1.18982
104833770	chr14:104833770:A:G	9.02374e-06	-1.07666e-10	-0.856752
104834172	chr14:104834172:C:T	2.41593e-05	0.12806	-3.65436e-10
104834281	chr14:104834281:C:G	5.66748e-06	-1.07666e-10	-1.32187
104834669	chr14:104834669:G:T	6.64061e-06	-1.07666e-10	-1.16341
104835504	chr14:104835504:G:A	6.44555e-06	-1.07666e-10	-1.19322
104835507	chr14:104835507:G:T	6.22513e-06	-1.07666e-10	-1.22802
104835668	chr14:104835668:A:G	1.0695e-05	-1.07666e-10	-0.686834
104835743	chr14:104835743:G:C	5.71191e-06	-1.07666e-10	-1.31406
104835756	chr14:104835756:GTGTGCTTGTTGACCATTTATC:G	4.60331e-06	-1.52983	-3.65436e-10
104836063	chr14:104836063:G:A	6.10056e-06	-1.07666e-10	-1.24823
104836561	chr14:104836561:C:T	1.44704e-05	-1.07666e-10	-0.384503
104836975	chr14:104836975:C:T	5.6036e-06	-1.07666e-10	-1.3332
104838048	chr14:104838048:G:C	7.31936e-06	-0.130712	-0.935376
104838267	chr14:104838267:C:T	5.74318e-06	-1.07666e-10	-1.3086
104839029	chr14:104839029:G:A	6.18885e-06	-1.07666e-10	-1.23386
104839483	chr14:104839483:C:T	5.39503e-06	-1.07666e-10	-1.37113
104840479	chr14:104840479:C:A	1.07428e-05	0.60852	-1.29089
104840491	chr14:104840491:G:A	1.12148e-05	-1.07666e-10	-0.639377
104840826	chr14:104840826:G:A	0.000132678	-1.07666e-10	1.83131
104841026	chr14:104841026:C:T	1.38285e-05	-1.07666e-10	-0.429876
104841086	chr14:104841086:G:T	0.000137407	-1.07666e-10	1.86634
104842110	chr14:104842110:C:T	1.41958e-05	-1.07666e-10	-0.403667
104842182	chr14:104842182:A:G	5.97762e-06	-1.07666e-10	-1.26859
104842193	chr14:104842193:C:T	1.58889e-05	-1.07666e-10	-0.290988
104842495	chr14:104842495:C:T	6.40282e-06	-1.19987	-3.65436e-10
104842915	chr14:104842915:T:C	8.29338e-06	-1.07666e-10	-0.941152
104842919	chr14:104842919:A:T	8.2977e-06	-1.07666e-10	-0.940632
104843271	chr14:104843271:C:T	2.74211e-06	-0.677827	-1.37005
104843308	chr14:104843308:A:G	5.28755e-06	-0.578604	-0.81265
104843551	chr14:104843551:G:A	1.30298e-05	-1.07666e-10	-0.489374
104843826	chr14:104843826:G:A	9.78056e-06	0.464096	-1.24031
104843904	chr14:104843904:G:A	1.12343e-05	-1.07666e-10	-0.637643
104844161	chr14:104844161:T:C	1.89708e-05	-0.435403	0.321694
104844494	chr14:104844494:C:T	2.56972e-05	-1.07666e-10	0.189772
104845102	chr14:104845102:G:T	1.78639e-06	-1.55011	-0.926304
104845416	chr14:104845416:T:C	5.57987e-06	-1.07666e-10	-1.33744
104845717	chr14:104845717:A:G	1.64185e-05	-0.441493	0.183289
104845730	chr14:104845730:T:C	6.00179e-06	-1.07666e-10	-1.26455
104846256	chr14:104846256:T:C	5.97803e-06	-1.07666e-10	-1.26852
104846598	chr14:104846598:C:T	1.25165e-06	-1.53954	-1.29261
104846861	chr14:104846861:T:C	0.000883086	-1.07666e-10	3.72681
104847295	chr14:104847295:C:T	1.33894e-05	-1.07666e-10	-0.462147
104847524	chr14:104847524:A:G	9.68715e-06	-1.07666e-10	-0.78581
104847661	chr14:104847661:T:C	2.05445e-05	0.854031	-0.888047
104847670	chr14:104847670:A:G	9.04695e-06	-1.07666e-10	-0.854183
104847756	chr14:104847756:G:T	1.79271e-05	-0.45237	0.282072
104847983	chr14:104847983:T:C	3.05173e-05	0.361685	-3.65436e-10
104848305	chr14:104848305:T:C	6.49702e-06	0.135539	-1.32081
104848332	chr14:104848332:C:A	3.93082e-06	-1.52888	-0.158884
104848597	chr14:104848597:G:A	5.61681e-06	-1.07666e-10	-1.33085
104848644	chr14:104848644:C:T	9.56244e-06	0.252908	-1.05168
104848686	chr14:104848686:T:C	5.49796e-06	-1.07666e-10	-1.35223
104848739	chr14:104848739:G:A	5.79603e-06	-1.52231	0.222869
104848750	chr14:104848750:C:T	5.82414e-06	-1.51726	0.222662
104848782	chr14:104848782:C:T	4.19843e-06	-1.51565	-0.106248
104848851	chr14:104848851:G:A	5.80306e-06	-1.07666e-10	-1.29823
104848864	chr14:104848864:TAC:T	4.3754e-06	-1.5498	-0.0308099
104849258	chr14:104849258:T:C	1.1283e-05	-1.07666e-10	-0.633317
104849327	chr14:104849327:G:A	5.71596e-06	-1.07666e-10	-1.31335
104849331	chr14:104849331:C:T	5.93715e-06	-1.07666e-10	-1.27538
104849345	chr14:104849345:T:G	1.51547e-06	-1.3538	-1.28708
104849907	chr14:104849907:G:A	8.21807e-06	-1.54151	0.591234
104850407	chr14:104850407:G:A	5.28135e-06	-1.39243	-3.65436e-10
104850495	chr14:104850495:A:C	6.60456e-06	-1.07666e-10	-1.16885
104850590	chr14:104850590:G:T	6.04838e-06	-1.07666e-10	-1.25682
104850613	chr14:104850613:C:G	1.75484e-06	-1.30564	-1.18859
104850936	chr14:104850936:C:T	7.02934e-06	-1.54986	0.443344
104851264	chr14:104851264:A:C	6.4891e-06	-1.07666e-10	-1.18649
104851356	chr14:104851356:T:G	1.94696e-05	-0.0877541	-3.65436e-10
104851421	chr14:104851421:G:C	6.14463e-06	-1.07666e-10	-1.24103
104851780	chr14:104851780:G:A	5.12842e-06	-0.205072	-1.21674
104851977	chr14:104851977:G:A	6.74937e-06	-1.07666e-10	-1.14716
104852036	chr14:104852036:G:A	7.4773e-06	-1.07666e-10	-1.04474
104852130	chr14:104852130:C:A	2.0203e-05	-0.0507781	-3.65436e-10
104852515	chr14:104852515:G:A	7.16761e-06	-1.07666e-10	-1.08704
104852777	chr14:104852777:C:T	1.18792e-05	-1.07666e-10	-0.58182
104852892	chr14:104852892:G:A	6.39096e-06	-1.07666e-10	-1.20173
104852955	chr14:104852955:C:A	1.3954e-05	-1.51943	1.09859
104852980	chr14:104852980:C:G	2.28573e-05	0.0726611	-3.65436e-10
104856121	chr14:104856121:T:C	0.000117467	1.70955	-3.65436e-10
104856134	chr14:104856134:G:A	5.72909e-06	-1.04802	-0.263034
104856182	chr14:104856182:A:G	2.30556e-06	-1.4674	-0.753889
104856197	chr14:104856197:G:A	5.59312e-06	-1.06972	-0.265359
104856587	chr14:104856587:TC:T	1.48491e-06	-1.50736	-1.15389
104856679	chr14:104856679:C:T	5.19553e-06	-1.07275	-0.336057
104856704	chr14:104856704:A:AC	2.87302e-06	-0.998039	-1.00321
104856773	chr14:104856773:T:C	6.31182e-06	-0.0306702	-1.18352
104856820	chr14:104856820:A:G	1.45955e-06	-1.46411	-1.21437
104856963	chr14:104856963:T:C	1.40414e-05	-1.45061	1.03602
104857084	chr14:104857084:CT:C	1.37641e-06	-1.49586	-1.24127
104857291	chr14:104857291:G:A	8.65781e-06	-1.07666e-10	-0.898149
104857962	chr14:104857962:G:A	8.33535e-06	-1.07666e-10	-0.936105
104858147	chr14:104858147:C:T	1.33697e-06	-1.53344	-1.23277
104858171	chr14:104858171:A:T	1.14475e-05	-1.07666e-10	-0.618842
104858200	chr14:104858200:G:A	2.03126e-05	-1.07666e-10	-0.0453693
104858463	chr14:104858463:C:T	3.26856e-06	-1.22354	-0.648717
104859912	chr14:104859912:C:T	5.36855e-06	-1.37605	-3.65436e-10
104860180	chr14:104860180:CCA:C	1.2009e-06	-1.51018	-1.36336
104860847	chr14:104860847:C:T	1.26523e-05	-1.07666e-10	-0.518775
104862148	chr14:104862148:T:A	5.73576e-06	-1.07666e-10	-1.30989
104863125	chr14:104863125:C:T	7.16336e-06	-1.49521	0.407582
104863141	chr14:104863141:C:T	5.157e-06	-1.41625	-3.65436e-10
104863169	chr14:104863169:G:T	5.4479e-06	-1.07666e-10	-1.36138
104863377	chr14:104863377:C:T	0.000255079	-1.07666e-10	2.48496
104863421	chr14:104863421:G:C	1.37783e-06	-1.46496	-1.27114
104864371	chr14:104864371:C:T	6.73216e-06	-1.07666e-10	-1.14971
104864500	chr14:104864500:AC:A	5.14289e-06	-1.419	-3.65436e-10
104864534	chr14:104864534:C:G	1.57205e-06	-1.26391	-1.34032
104865151	chr14:104865151:C:A	8.00025e-06	-1.51285	0.535712
104865664	chr14:104865664:G:A	1.40992e-06	-1.38037	-1.33271
104866551	chr14:104866551:A:AG	9.50329e-06	-0.804972	-3.65436e-10
104866881	chr14:104866881:C:T	5.47831e-06	-1.07666e-10	-1.35581
104866918	chr14:104866918:C:T	6.82721e-06	-1.13569	-3.65436e-10
104867202	chr14:104867202:A:G	1.50199e-06	-1.37938	-1.27044
104867226	chr14:104867226:C:T	8.11238e-06	-1.07666e-10	-0.963219
104867307	chr14:104867307:C:T	7.48556e-06	-0.969257	-0.0743785
104867824	chr14:104867824:G:A	0.000198001	-1.07666e-10	2.23166
104867859	chr14:104867859:C:A	3.76723e-06	-1.48859	-0.241682
104868092	chr14:104868092:C:T	1.09444e-05	-1.07666e-10	-0.663779
104868311	chr14:104868311:C:T	2.00702e-05	-1.07666e-10	-0.0573736
104868712	chr14:104868712:C:T	4.76888e-06	-1.14672	-0.347783
104868959	chr14:104868959:T:C	5.81666e-06	-1.07666e-10	-1.29588
104869183	chr14:104869183:G:A	1.86878e-05	-0.128737	-3.65436e-10
104869373	chr14:104869373:A:G	1.42727e-06	-1.40504	-1.29581
104869541	chr14:104869541:T:C	3.36452e-06	-1.53913	-0.3042
104869799	chr14:104869799:T:C	7.98191e-06	-1.07666e-10	-0.979433
104870109	chr14:104870109:C:CA	1.1859e-06	-1.51414	-1.37197
104870210	chr14:104870210:G:A	0.000215638	-1.07666e-10	2.31699
104870227	chr14:104870227:C:T	7.52045e-06	-1.03898	-3.65436e-10
104870414	chr14:104870414:G:A	1.4041e-06	-1.41494	-1.30227
104870478	chr14:104870478:C:G	2.09352e-05	-1.07666e-10	-0.0151806
104870682	chr14:104870682:C:T	1.03825e-05	-1.07666e-10	-0.716486
104870913	chr14:104870913:G:T	8.94435e-06	-1.07666e-10	-0.865589
104870949	chr14:104870949:C:T	1.85459e-05	-1.07666e-10	-0.136363
104871188	chr14:104871188:A:G	9.27659e-06	-1.07527	0.246152
104871200	chr14:104871200:A:G	1.04071e-05	-1.07666e-10	-0.714124
104871261	chr14:104871261:G:A	5.10971e-06	-1.42547	-3.65436e-10
104871466	chr14:104871466:C:T	1.94487e-06	-1.17545	-1.21597
104871539	chr14:104871539:G:A	6.94199e-06	-1.07666e-10	-1.11902
104872559	chr14:104872559:T:TC	8.16399e-06	-1.07666e-10	-0.956878
104872821	chr14:104872821:C:T	6.7527e-06	-1.07666e-10	-1.14667
104872947	chr14:104872947:T:C	4.31161e-06	-1.08054	-0.514758
104873331	chr14:104873331:G:A	4.84078e-06	-1.47953	-3.65436e-10
104873442	chr14:104873442:T:C	0.000210849	-1.07666e-10	2.29453
104873631	chr14:104873631:T:C	1.51843e-06	-1.38977	-1.24916
104873793	chr14:104873793:C:T	1.91005e-06	-1.22935	-1.18014
104874173	chr14:104874173:C:T	3.14409e-05	-1.07666e-10	0.3915
104874713	chr14:104874713:C:A	1.13085e-05	-1.07666e-10	-0.631055
104875221	chr14:104875221:G:A	1.14768e-05	-1.07666e-10	-0.616282
104875654	chr14:104875654:C:T	0.000407155	-1.07666e-10	2.95258
104876010	chr14:104876010:G:A	5.48575e-06	-1.07666e-10	-1.35446
104876170	chr14:104876170:G:T	1.08357e-05	-1.07666e-10	-0.67376
104876644	chr14:104876644:C:G	4.315e-06	-1.37325	-0.221263
104876645	chr14:104876645:A:G	4.43231e-06	-1.34953	-0.21816
104877035	chr14:104877035:G:A	5.38397e-06	-1.07666e-10	-1.37318
104877067	chr14:104877067:T:C	1.98706e-05	-1.07666e-10	-0.0673682
104877190	chr14:104877190:C:A	1.14768e-05	-1.07666e-10	-0.616282
104877256	chr14:104877256:A:G	4.16817e-06	-1.55091	-0.0782278
104877349	chr14:104877349:G:A	2.45838e-05	0.844804	-0.699327
104877501	chr14:104877501:G:A	1.63503e-05	-1.07666e-10	-0.262367
104877774	chr14:104877774:G:A	3.51887e-06	-1.33567	-0.462802
104877820	chr14:104877820:G:A	3.74912e-06	-1.36385	-0.371241
104877956	chr14:104877956:C:T	4.33945e-06	-1.36053	-0.228331
104878082	chr14:104878082:A:G	3.58141e-06	-1.35762	-0.423231
104878150	chr14:104878150:C:T	6.99446e-06	-1.07666e-10	-1.11149
104878196	chr14:104878196:C:T	3.62452e-06	-1.37288	-0.396005
104878231	chr14:104878231:C:T	3.68815e-06	-1.35425	-0.397237
104878266	chr14:104878266:C:T	3.187e-06	-1.39863	-0.498904
104878424	chr14:104878424:C:T	3.46408e-06	-1.4161	-0.398063
104878486	chr14:104878486:G:A	2.32928e-05	0.0915353	-3.65436e-10
104878535	chr14:104878535:C:T	3.4221e-06	-1.41964	-0.406714
104878731	chr14:104878731:G:A	7.85522e-06	-1.52318	0.527743
104878870	chr14:104878870:A:G	1.94758e-05	-0.0874395	-3.65436e-10
104878994	chr14:104878994:T:C	1.85452e-06	-1.54271	-0.89627
104879271	chr14:104879271:G:A	1.97291e-05	-0.074516	-3.65436e-10
104879444	chr14:104879444:G:A	1.04858e-05	-1.07666e-10	-0.70659
104879461	chr14:104879461:G:A	2.18218e-05	0.026297	-3.65436e-10
104879818	chr14:104879818:A:G	1.16491e-05	-1.07666e-10	-0.601383
104879866	chr14:104879866:G:A	4.72597e-06	-0.174768	-1.32877
104880295	chr14:104880295:G:A	2.18011e-05	0.0253509	-3.65436e-10
104880392	chr14:104880392:A:C	0.00033025	-1.07666e-10	2.74324
104880532	chr14:104880532:G:A	1.96557e-05	-0.0782445	-3.65436e-10
104880570	chr14:104880570:T:C	1.87425e-06	-1.54614	-0.882262
104880898	chr14:104880898:A:C	6.76451e-06	-1.14492	-3.65436e-10
104880959	chr14:104880959:G:A	9.67756e-06	0.193322	-0.980123
104881021	chr14:104881021:G:A	0.000144139	-1.07666e-10	1.91417
104881085	chr14:104881085:G:T	6.18456e-06	-1.23455	-3.65436e-10
104881151	chr14:104881151:C:T	1.79514e-05	-1.09606	0.927113
104881351	chr14:104881351:G:A	1.00137e-05	-0.752656	-3.65436e-10
104881676	chr14:104881676:G:A	2.75781e-06	-1.17347	-0.868705
104881684	chr14:104881684:G:A	2.50171e-06	-1.22252	-0.917118
104881702	chr14:104881702:G:A	4.97683e-06	-1.23522	-0.216599
104881823	chr14:104881823:G:A	2.61877e-05	0.208679	-3.65436e-10
104881934	chr14:104881934:C:T	2.31511e-05	0.0854328	-3.65436e-10
104881997	chr14:104881997:C:T	4.71116e-06	-1.43752	-0.0691609
104882161	chr14:104882161:T:C	2.45693e-05	-1.07666e-10	0.144889
104882215	chr14:104882215:C:T	3.66358e-05	-1.2984	1.84281
104882225	chr14:104882225:A:G	2.38314e-05	-1.07666e-10	0.114393
104882227	chr14:104882227:GT:G	2.42415e-05	-1.07666e-10	0.131454
104882379	chr14:104882379:T:G	6.0334e-06	-1.07666e-10	-1.2593
104882387	chr14:104882387:G:A	5.13753e-06	-1.42004	-3.65436e-10
104882396	chr14:104882396:G:T	3.46549e-06	-1.3446	-0.469158
104882435	chr14:104882435:A:G	2.6041e-05	0.203062	-3.65436e-10
104882466	chr14:104882466:GAGGAGGGGCCAGGCAGGC:G	5.9507e-06	-1.07666e-10	-1.2731
104882552	chr14:104882552:A:C	0.000105658	1.6036	-3.65436e-10
104882849	chr14:104882849:G:C	5.03003e-06	-1.44118	-3.65436e-10
104883164	chr14:104883164:C:T	9.29068e-05	-1.07666e-10	1.47499
104883233	chr14:104883233:C:T	6.37043e-06	-1.07666e-10	-1.20494
104883270	chr14:104883270:C:T	0.000134452	-1.07666e-10	1.8446
104883540	chr14:104883540:C:T	2.97169e-06	-1.50579	-0.461686
104883549	chr14:104883549:C:T	1.99394e-06	-1.50534	-0.861158
104883554	chr14:104883554:G:A	4.54671e-06	-1.28445	-0.257761
104883560	chr14:104883560:A:G	1.41571e-06	-1.5396	-1.16938
104883796	chr14:104883796:C:T	1.16746e-05	-0.599196	-3.65436e-10
104884018	chr14:104884018:A:G	1.11596e-05	0.600337	-1.24465
104884075	chr14:104884075:C:T	8.15284e-06	-1.07666e-10	-0.958244
104884102	chr14:104884102:C:T	5.6447e-06	-1.07666e-10	-1.32589
104884462	chr14:104884462:C:T	2.26389e-06	-0.93326	-1.30627
104884531	chr14:104884531:C:T	2.45818e-06	-0.864016	-1.29317
104885018	chr14:104885018:G:A	7.69629e-06	-1.07666e-10	-1.01587
104885242	chr14:104885242:G:A	1.72257e-05	-0.210206	-3.65436e-10
104885300	chr14:104885300:A:G	6.18375e-06	-0.501211	-0.733474
104885336	chr14:104885336:C:T	3.61741e-06	-0.397674	-1.37318
104885781	chr14:104885781:C:T	5.57889e-06	-1.07666e-10	-1.33762
104885841	chr14:104885841:G:A	6.89497e-06	-1.07666e-10	-1.12582
104885918	chr14:104885918:T:A	5.22857e-06	-0.926061	-0.476412
104886199	chr14:104886199:C:T	1.61742e-05	-0.273191	-3.65436e-10
104886246	chr14:104886246:C:T	1.40757e-05	-1.07666e-10	-0.412161
104886799	chr14:104886799:C:G	8.29556e-06	-1.07666e-10	-0.94089
104887068	chr14:104887068:G:A	4.55691e-06	-1.53997	-3.65436e-10
104888023	chr14:104888023:C:G	6.97971e-06	-1.07666e-10	-1.1136
104888161	chr14:104888161:C:T	3.41601e-06	-1.47159	-0.356547
104888208	chr14:104888208:A:G	5.8822e-06	-0.556682	-0.727998
104888848	chr14:104888848:G:T	1.72413e-05	-0.2093	-3.65436e-10
104889042	chr14:104889042:C:T	7.86582e-05	-1.07666e-10	1.3085
104889212	chr14:104889212:C:T	3.02249e-06	-0.626683	-1.32385
104889333	chr14:104889333:TG:T	1.19845e-05	-0.74861	0.175612
104889872	chr14:104889872:C:T	6.73839e-06	-1.07666e-10	-1.14879
104891434	chr14:104891434:C:T	2.4874e-06	-0.817601	-1.32777
104891695	chr14:104891695:G:A	2.50808e-05	0.394261	-0.228769
104891978	chr14:104891978:T:C	3.19204e-06	-0.562108	-1.33384
104892012	chr14:104892012:C:T	2.91672e-06	-0.646563	-1.33959
104892275	chr14:104892275:C:T	2.71023e-05	-1.07666e-10	0.243009
104892292	chr14:104892292:C:T	5.2778e-06	-1.37741	-0.0156856
104892610	chr14:104892610:G:A	7.46131e-06	-1.07666e-10	-1.04688
104892740	chr14:104892740:C:T	7.4494e-06	-1.04848	-3.65436e-10
104892956	chr14:104892956:G:A	5.44044e-06	-1.07666e-10	-1.36275
104893322	chr14:104893322:C:T	4.38165e-06	-0.27012	-1.30906
104893490	chr14:104893490:T:C	0.000111023	0.0420707	1.61106
104893790	chr14:104893790:G:A	4.87538e-06	-1.51269	0.0402766
104893956	chr14:104893956:C:T	6.7519e-06	-1.07666e-10	-1.14679
104894018	chr14:104894018:C:T	5.17062e-05	1.00756	-0.118593
104894409	chr14:104894409:T:C	9.72574e-05	-0.0746428	1.59539
104894610	chr14:104894610:G:A	1.64873e-05	-0.254022	-3.65436e-10
104895087	chr14:104895087:G:A	1.62506e-05	-0.26848	-3.65436e-10
104895100	chr14:104895100:G:A	5.93782e-06	-1.07666e-10	-1.27527
104895492	chr14:104895492:C:A	6.90009e-06	-1.07666e-10	-1.12508
104895493	chr14:104895493:TGGTGG:T	6.90009e-06	-1.07666e-10	-1.12508
104895597	chr14:104895597:T:C	4.62131e-06	-0.603128	-0.922804
104895862	chr14:104895862:C:T	1.10413e-05	-0.654972	-3.65436e-10
104895907	chr14:104895907:C:T	2.97085e-05	0.334823	-3.65436e-10
104896096	chr14:104896096:G:A	2.41715e-05	-1.07666e-10	0.128566
104896820	chr14:104896820:A:G	0.000273186	0.460714	2.09283
104896865	chr14:104896865:A:G	6.76371e-06	-0.587951	-0.557088
104896870	chr14:104896870:G:A	2.32527e-06	-1.51771	-0.695061
104897337	chr14:104897337:C:T	5.44658e-06	-1.07666e-10	-1.36162
104897630	chr14:104897630:C:T	5.70897e-06	-1.07666e-10	-1.31457
104897710	chr14:104897710:T:C	6.14899e-06	-1.24032	-3.65436e-10
104897915	chr14:104897915:G:A	7.81874e-06	-1.00009	-3.65436e-10
104898093	chr14:104898093:G:A	7.23714e-06	-1.07738	-3.65436e-10
104898326	chr14:104898326:C:T	6.07905e-06	-1.07666e-10	-1.25176
104898624	chr14:104898624:A:G	5.89281e-06	-1.07666e-10	-1.28288
104899012	chr14:104899012:A:G	4.51361e-06	-1.54951	-3.65436e-10
104899430	chr14:104899430:C:T	5.41506e-06	-1.07666e-10	-1.36743
104899435	chr14:104899435:A:G	6.98876e-06	-1.07666e-10	-1.11231
104899575	chr14:104899575:T:TCTC	2.84985e-06	-1.08554	-0.923808
104900014	chr14:104900014:T:C	2.63876e-06	-1.08389	-1.00241
104900148	chr14:104900148:G:T	6.60912e-06	-1.07666e-10	-1.16816
104900162	chr14:104900162:C:T	3.87526e-05	0.798135	-0.197547
104900183	chr14:104900183:G:A	6.58503e-06	-1.07666e-10	-1.17181
104900384	chr14:104900384:T:A	2.50739e-06	-1.02751	-1.10986
104900425	chr14:104900425:G:A	2.57867e-06	-1.03228	-1.07706
104900608	chr14:104900608:A:G	9.45225e-06	-1.07666e-10	-0.810358
104900697	chr14:104900697:T:A	5.7648e-06	-1.07666e-10	-1.30484
104900857	chr14:104900857:C:T	4.16087e-05	-1.07666e-10	0.671699
104901181	chr14:104901181:T:C	2.60698e-05	-1.07666e-10	0.204166
104901538	chr14:104901538:G:A	3.49602e-06	-1.47203	-0.332957
104901954	chr14:104901954:G:A	2.54028e-06	-1.52995	-0.594387
104902007	chr14:104902007:C:T	5.38607e-06	-1.07666e-10	-1.37279
104902015	chr14:104902015:C:T	5.93257e-06	-1.27615	-3.65436e-10
104902212	chr14:104902212:G:A	8.42651e-06	-1.07666e-10	-0.925227
104902426	chr14:104902426:C:T	2.71223e-06	-1.03083	-1.02801
104902531	chr14:104902531:G:A	2.76249e-06	-1.02877	-1.01171
104902544	chr14:104902544:C:A	2.77888e-06	-1.02498	-1.00958
104902790	chr14:104902790:C:T	7.414e-06	-1.07666e-10	-1.05324
104902971	chr14:104902971:T:C	1.13316e-05	-0.629018	-3.65436e-10
104903308	chr14:104903308:C:T	2.74109e-06	-1.55103	-0.497229
104903568	chr14:104903568:T:C	2.58855e-06	-1.04898	-1.05653
104903651	chr14:104903651:G:C	1.86251e-05	-1.07666e-10	-0.1321
104904465	chr14:104904465:A:G	7.2707e-06	-1.07276	-3.65436e-10
104904566	chr14:104904566:T:G	0.000213093	-0.0824227	2.38754
104907614	chr14:104907614:A:G	2.6931e-06	-0.992647	-1.07327
104907876	chr14:104907876:T:C	2.60434e-06	-1.00968	-1.08975
104907923	chr14:104907923:T:C	2.64215e-06	-0.987546	-1.09747
104908958	chr14:104908958:G:A	3.6017e-06	-0.627096	-1.14811
104909228	chr14:104909228:T:G	5.56932e-06	-1.07666e-10	-1.33934
104909242	chr14:104909242:A:G	2.74807e-06	-0.973607	-1.0721
104909563	chr14:104909563:C:T	3.65173e-06	-1.40117	-0.360242
104909664	chr14:104909664:G:C	6.54576e-06	-1.07666e-10	-1.17779
104909665	chr14:104909665:G:T	5.38348e-06	-1.07666e-10	-1.37328
104909767	chr14:104909767:G:A	4.11495e-06	-1.41384	-0.228145
104910762	chr14:104910762:G:A	2.77524e-06	-0.932021	-1.10385
104910795	chr14:104910795:C:T	5.67367e-06	-1.07666e-10	-1.32077
104910921	chr14:104910921:A:G	4.83667e-06	-1.48038	-3.65436e-10
104911122	chr14:104911122:G:A	5.52594e-06	-1.07666e-10	-1.34716
104911613	chr14:104911613:A:T	2.53319e-06	-1.03877	-1.08836
104911784	chr14:104911784:C:T	2.6214e-06	-1.01384	-1.07907
104911889	chr14:104911889:G:A	3.97958e-06	-1.4889	-0.186534
104911974	chr14:104911974:G:A	0.000110308	1.04795	0.598715
104912248	chr14:104912248:C:T	6.82922e-06	-1.07666e-10	-1.1354
104912251	chr14:104912251:A:C	6.78622e-06	-1.07666e-10	-1.14172
104912714	chr14:104912714:C:T	4.36305e-06	-1.52003	-0.0634134
104912946	chr14:104912946:A:G	6.65953e-06	-1.07666e-10	-1.16056
104912959	chr14:104912959:G:A	2.48991e-05	-1.07666e-10	0.158222
104913333	chr14:104913333:TGAA:T	0.000125834	1.0541	0.724256
104913463	chr14:104913463:C:T	5.40903e-06	-1.07666e-10	-1.36854
104913552	chr14:104913552:C:T	4.44916e-06	-1.48276	-0.0811319
104913676	chr14:104913676:C:T	6.67409e-06	-1.07666e-10	-1.15838
104914890	chr14:104914890:T:C	1.30114e-06	-1.51866	-1.27471
104914909	chr14:104914909:CA:C	0.000142494	-0.311404	2.2141
104914935	chr14:104914935:C:T	5.65667e-05	0.881425	0.0973861
104914983	chr14:104914983:TC:T	1.74339e-05	-1.07666e-10	-0.198195
104915299	chr14:104915299:C:T	5.41137e-06	-1.07666e-10	-1.36811
104915426	chr14:104915426:T:C	0.000129729	-0.385684	2.19452
104915527	chr14:104915527:C:T	5.90931e-05	-1.07666e-10	1.0225
104915666	chr14:104915666:T:C	0.000120071	-0.398578	2.13005
104916241	chr14:104916241:G:T	7.59941e-06	-0.255294	-0.773245
104916360	chr14:104916360:A:T	7.7049e-06	-0.2018	-0.812955
104916939	chr14:104916939:G:A	0.000130215	-1.07666e-10	1.81258
104916950	chr14:104916950:A:C	5.52615e-06	-1.07666e-10	-1.34712
104917065	chr14:104917065:GT:G	5.58927e-06	-1.07666e-10	-1.33576
104917222	chr14:104917222:G:A	6.29087e-06	-1.07666e-10	-1.21751
104917235	chr14:104917235:T:C	9.13064e-06	-1.07666e-10	-0.844975
104917258	chr14:104917258:A:G	5.7037e-06	-1.07666e-10	-1.31549
104917496	chr14:104917496:C:T	4.72713e-06	-1.50998	0.0066895
104917601	chr14:104917601:A:G	2.57222e-06	-1.39103	-0.720811
104918047	chr14:104918047:T:C	0.000175835	-1.07666e-10	2.11294
104918288	chr14:104918288:G:A	5.53374e-06	-1.07666e-10	-1.34575
104918538	chr14:104918538:G:C	6.72913e-06	-1.07666e-10	-1.15016
104918687	chr14:104918687:G:A	4.74041e-05	-1.07666e-10	0.802098
104918904	chr14:104918904:C:T	4.91198e-06	-0.920841	-0.544093
104918911	chr14:104918911:G:A	3.30123e-06	-0.833112	-1.0292
104919015	chr14:104919015:A:C	9.25286e-06	0.528126	-1.3598
104919069	chr14:104919069:C:T	6.50739e-06	-1.07666e-10	-1.18367
104919100	chr14:104919100:G:A	5.20885e-05	1.08959	-0.193259
104919165	chr14:104919165:T:C	6.19625e-06	-1.07666e-10	-1.23267
104919168	chr14:104919168:C:T	6.51325e-06	-1.07666e-10	-1.18277
104919270	chr14:104919270:A:G	5.44003e-06	-1.07666e-10	-1.36283
104919536	chr14:104919536:T:C	1.15071e-06	-1.55041	-1.36582
104919573	chr14:104919573:T:A	6.37023e-06	-1.07666e-10	-1.20498
104919676	chr14:104919676:C:G	9.60882e-06	-1.07666e-10	-0.793929
104919702	chr14:104919702:T:C	2.51174e-05	1.25861	-1.09166
104919812	chr14:104919812:G:C	2.08572e-05	-0.440271	0.421359
104919856	chr14:104919856:G:A	1.2502e-06	-1.49087	-1.34243
104919859	chr14:104919859:G:A	1.14528e-05	-1.07666e-10	-0.618375
104919886	chr14:104919886:T:C	1.19011e-06	-1.55081	-1.33175
104919942	chr14:104919942:G:A	1.16986e-06	-1.54929	-1.35043
104920059	chr14:104920059:T:C	1.18156e-06	-1.55085	-1.33893
104920174	chr14:104920174:G:A	9.9394e-06	-1.07666e-10	-0.760103
104920220	chr14:104920220:G:A	5.5999e-06	-1.07666e-10	-1.33386
104920258	chr14:104920258:G:A	1.18176e-06	-1.54413	-1.34548
104920320	chr14:104920320:G:A	2.49779e-05	-0.208995	0.370377
104920389	chr14:104920389:C:G	0.000101397	0.856117	0.706311
104920428	chr14:104920428:A:G	0.000130245	1.11267	0.700135
104920524	chr14:104920524:G:A	7.69086e-06	-1.07666e-10	-1.01658
104920646	chr14:104920646:A:G	6.63514e-06	0.123939	-1.28817
104920726	chr14:104920726:G:A	1.12388e-05	0.568723	-1.20597
104920779	chr14:104920779:CA:C	8.67659e-06	-1.07666e-10	-0.895981
104920783	chr14:104920783:A:G	4.94953e-06	-0.110217	-1.3471
104920793	chr14:104920793:T:C	1.72476e-05	-1.07666e-10	-0.208938
104920827	chr14:104920827:T:A	2.46098e-05	0.146534	-3.65436e-10
104921023	chr14:104921023:C:T	1.1943e-05	-1.07666e-10	-0.576465
104921070	chr14:104921070:T:C	5.80924e-05	-1.07666e-10	1.00542
104921272	chr14:104921272:T:C	4.29424e-05	0.703248	-3.65436e-10
104921290	chr14:104921290:C:T	1.35889e-05	-1.07666e-10	-0.447356
104921712	chr14:104921712:T:A	2.58569e-06	-1.55074	-0.555883
104921950	chr14:104921950:C:T	6.10583e-06	-1.07666e-10	-1.24737
104921961	chr14:104921961:A:G	0.000134263	1.56327	0.279923
104922039	chr14:104922039:G:A	1.66063e-05	-0.461932	0.215101
104922082	chr14:104922082:C:T	5.79214e-06	-1.07666e-10	-1.30011
104922158	chr14:104922158:C:T	1.16196e-05	0.769384	-1.3733
104922366	chr14:104922366:A:T	4.71342e-05	0.796389	-3.65436e-10
104922418	chr14:104922418:A:G	0.00026102	1.09009	1.4179
104922660	chr14:104922660:C:G	5.04994e-05	0.865352	-3.65436e-10
104924130	chr14:104924130:TAGG:T	6.58215e-06	-1.07666e-10	-1.17225
104924174	chr14:104924174:C:T	6.98129e-06	-1.07666e-10	-1.11338
104924659	chr14:104924659:A:C	7.07559e-06	-1.07666e-10	-1.09996
104924668	chr14:104924668:C:T	4.94861e-05	0.111643	0.733439
104924797	chr14:104924797:A:G	1.27591e-05	-1.07666e-10	-0.510369
104925121	chr14:104925121:G:A	5.71232e-06	-1.07666e-10	-1.31398
104925132	chr14:104925132:G:C	3.21703e-05	0.414432	-3.65436e-10
104925299	chr14:104925299:G:A	1.2883e-05	-1.07666e-10	-0.500699
104925375	chr14:104925375:T:G	7.39464e-06	0.269884	-1.32574
104925507	chr14:104925507:G:A	8.0265e-06	-1.07666e-10	-0.973862
104925560	chr14:104925560:T:G	1.17718e-05	-1.07666e-10	-0.590904
104926196	chr14:104926196:A:C	0.000396971	1.07366	1.85359
104926392	chr14:104926392:A:G	0.00312344	1.18937	3.80071
104926883	chr14:104926883:C:A	5.71608e-06	-1.07666e-10	-1.31333
104926896	chr14:104926896:G:A	3.90323e-05	-1.07666e-10	0.607779
104927186	chr14:104927186:T:C	3.9129e-05	-1.07666e-10	0.610253
104927219	chr14:104927219:G:C	3.60857e-05	-0.237212	0.766498
104927370	chr14:104927370:C:T	5.76392e-05	1.52492	-0.527322
104927399	chr14:104927399:G:C	1.04918e-05	0.667205	-1.37322
104927435	chr14:104927435:C:T	1.02002e-05	0.638045	-1.37225
104927749	chr14:104927749:G:A	5.96736e-06	-1.07666e-10	-1.27031
104928077	chr14:104928077:C:G	1.22946e-05	0.825768	-1.37322
104928277	chr14:104928277:C:T	1.13939e-05	0.74969	-1.37322
104928326	chr14:104928326:C:A	4.48931e-05	1.33328	-0.585606
104928332	chr14:104928332:C:T	3.49283e-05	-0.388148	0.884836
104928522	chr14:104928522:G:A	2.38645e-05	-0.346649	0.462429
104929037	chr14:104929037:G:A	1.15474e-05	0.762515	-1.37266
104929092	chr14:104929092:A:G	5.6136e-05	2.0891	-1.11794
104931563	chr14:104931563:C:T	8.38451e-06	-0.930224	-3.65436e-10
104932207	chr14:104932207:A:G	3.04413e-05	0.359191	-3.65436e-10
104932361	chr14:104932361:C:A	4.12194e-05	0.662298	-3.65436e-10
104933042	chr14:104933042:T:C	5.66986e-06	-1.07666e-10	-1.32145
104934468	chr14:104934468:AC:A	5.57819e-05	0.96484	-3.65436e-10
104934843	chr14:104934843:C:T	6.59221e-06	-1.07666e-10	-1.17072
104935169	chr14:104935169:G:A	1.17068e-05	-0.596438	-3.65436e-10
104935748	chr14:104935748:G:A	4.72021e-05	0.797828	-3.65436e-10
104935808	chr14:104935808:A:C	7.2595e-06	-1.07666e-10	-1.0743
104936315	chr14:104936315:T:A	5.00082e-06	-1.44701	-3.65436e-10
104936449	chr14:104936449:G:A	0.000253768	-0.273435	2.75325
104936657	chr14:104936657:T:C	0.000253527	-0.289952	2.76881
104936893	chr14:104936893:C:T	7.6177e-06	-1.02614	-3.65436e-10
104937137	chr14:104937137:C:T	0.000249137	-0.282886	2.74428
104937274	chr14:104937274:T:C	4.03015e-05	0.639779	-3.65436e-10
104937340	chr14:104937340:A:G	5.03733e-05	0.862852	-3.65436e-10
104937450	chr14:104937450:T:C	6.79491e-06	-1.14044	-3.65436e-10
104938047	chr14:104938047:T:C	0.000296664	-0.304276	2.94026
104938256	chr14:104938256:G:A	6.06418e-06	-1.07666e-10	-1.25421
104939605	chr14:104939605:G:A	0.000196587	-0.392258	2.61675
104939687	chr14:104939687:G:C	7.27023e-06	-1.07666e-10	-1.07282
104939898	chr14:104939898:A:C	1.1754e-05	-0.592417	-3.65436e-10
104939901	chr14:104939901:A:C	6.36182e-05	-0.444425	1.54071
104940035	chr14:104940035:C:T	0.000596735	1.92366	1.4112
104940694	chr14:104940694:A:G	0.0002098	-0.343967	2.63351
104940871	chr14:104940871:T:C	0.000188531	-0.371478	2.55413
104940990	chr14:104940990:G:A	5.01407e-05	0.858222	-3.65436e-10
104941188	chr14:104941188:G:A	5.39191e-05	0.930874	-3.65436e-10
104941594	chr14:104941594:C:T	1.00094e-05	-1.07666e-10	-0.75309
104941693	chr14:104941693:A:G	0.000242359	-0.294801	2.72861
104941845	chr14:104941845:T:G	0.000310734	1.0481	1.63423
104941933	chr14:104941933:G:C	4.97719e-06	-1.45175	-3.65436e-10
104941978	chr14:104941978:T:C	0.000332494	-0.191819	2.94183
104942183	chr14:104942183:T:A	1.44842e-05	-1.07666e-10	-0.383555
104942474	chr14:104942474:A:G	0.000402594	-0.79974	3.74106
104942527	chr14:104942527:G:A	5.42488e-06	-1.07666e-10	-1.36561
104942846	chr14:104942846:G:A	7.04117e-06	-1.07666e-10	-1.10484
104942932	chr14:104942932:C:T	5.39406e-06	-1.07666e-10	-1.37131
104943018	chr14:104943018:C:T	6.5793e-06	-1.07666e-10	-1.17268
104943146	chr14:104943146:T:A	1.13096e-05	-1.07666e-10	-0.630958
104943566	chr14:104943566:G:A	6.16632e-05	-1.07666e-10	1.06508
104943570	chr14:104943570:T:C	1.846e-05	-0.141007	-3.65436e-10
104943622	chr14:104943622:G:T	0.000478068	-0.0380597	3.1512
104943683	chr14:104943683:G:A	7.07982e-06	-1.07666e-10	-1.09936
104943958	chr14:104943958:G:C	2.36484e-05	-1.07666e-10	0.106683
104944119	chr14:104944119:C:T	5.51894e-06	-1.34843	-3.65436e-10
104944134	chr14:104944134:C:T	7.82068e-05	-1.07666e-10	1.30275
104944392	chr14:104944392:T:C	1.3769e-05	-1.07666e-10	-0.434189
104944438	chr14:104944438:A:G	4.65188e-05	-0.141126	0.924373
104944464	chr14:104944464:C:G	6.84146e-06	-1.07666e-10	-1.13361
104944754	chr14:104944754:G:A	5.49341e-06	-1.07666e-10	-1.35306
104944825	chr14:104944825:C:T	5.72671e-05	0.991115	-3.65436e-10
104944847	chr14:104944847:A:C	5.68278e-06	-1.07666e-10	-1.31917
104944870	chr14:104944870:G:A	1.2606e-05	-1.07666e-10	-0.522436
104944927	chr14:104944927:G:A	8.8846e-06	-1.07666e-10	-0.872291
104945396	chr14:104945396:T:C	5.68638e-05	-1.07666e-10	0.984049
104946155	chr14:104946155:G:A	1.31778e-05	-1.07666e-10	-0.478075
104946527	chr14:104946527:T:C	9.53843e-06	-1.07666e-10	-0.801281
104946553	chr14:104946553:C:T	6.88068e-05	-1.07666e-10	1.17469
104946731	chr14:104946731:G:C	5.63002e-06	-1.07666e-10	-1.3285
104946886	chr14:104946886:A:G	1.76501e-06	-1.19035	-1.29811
104946911	chr14:104946911:C:A	6.3156e-06	-1.07666e-10	-1.21359
104946916	chr14:104946916:A:G	5.51028e-06	-1.07666e-10	-1.34999
104946963	chr14:104946963:T:C	5.55341e-06	-1.07666e-10	-1.3422
104947320	chr14:104947320:G:T	5.69414e-06	-1.07666e-10	-1.31717
104947539	chr14:104947539:C:T	6.29712e-06	-1.07666e-10	-1.21652
104947915	chr14:104947915:C:T	3.96289e-06	-0.373165	-1.30647
104947966	chr14:104947966:C:T	5.73048e-06	-1.07666e-10	-1.31081
104947996	chr14:104947996:A:C	2.51656e-06	-1.54367	-0.590047
104948222	chr14:104948222:T:C	7.68075e-06	-1.07666e-10	-1.01789
104948292	chr14:104948292:G:A	2.57588e-05	0.0120248	0.18014
104948397	chr14:104948397:C:T	6.86254e-06	-1.07666e-10	-1.13053
104948400	chr14:104948400:C:T	6.81379e-06	-1.13766	-3.65436e-10
104948429	chr14:104948429:G:A	1.26827e-05	-1.07666e-10	-0.516372
104948620	chr14:104948620:C:G	4.14934e-05	-1.07666e-10	0.668924
104948641	chr14:104948641:C:T	5.38305e-06	-1.07666e-10	-1.37335
104948908	chr14:104948908:G:C	5.63346e-06	-1.07666e-10	-1.32789
104948909	chr14:104948909:G:A	5.48282e-06	-1.07666e-10	-1.35499
104949611	chr14:104949611:A:C	5.3857e-06	-1.07666e-10	-1.37286
104949627	chr14:104949627:C:T	6.18269e-06	-1.07666e-10	-1.23486
104949673	chr14:104949673:T:C	5.90397e-06	-1.07666e-10	-1.28098
104949715	chr14:104949715:G:A	7.99812e-06	-1.07666e-10	-0.977404
104949932	chr14:104949932:T:C	3.11068e-05	-1.07666e-10	0.380817
104949934	chr14:104949934:G:C	0.000109558	-1.07666e-10	1.63984
104950486	chr14:104950486:G:A	5.68899e-06	-1.07666e-10	-1.31808
104950530	chr14:104950530:C:G	8.56508e-06	-1.07666e-10	-0.908917
104950574	chr14:104950574:A:G	6.33765e-06	-1.07666e-10	-1.2101
104950581	chr14:104950581:T:C	2.19044e-05	-1.07666e-10	0.0300791
104950622	chr14:104950622:A:G	3.53209e-05	-1.07666e-10	0.507864
104950711	chr14:104950711:C:A	1.69762e-05	-1.07666e-10	-0.224798
104950713	chr14:104950713:G:C	1.45687e-05	-1.07666e-10	-0.377735
104950725	chr14:104950725:G:A	7.50601e-06	-1.07666e-10	-1.04091
104950765	chr14:104950765:T:C	0.000333311	-1.07666e-10	2.75247
104950777	chr14:104950777:G:A	1.0745e-05	-1.07666e-10	-0.682168
104950894	chr14:104950894:A:G	5.6069e-06	-1.07666e-10	-1.33261
104950899	chr14:104950899:C:G	5.1386e-05	-1.07666e-10	0.882755
104950927	chr14:104950927:T:A	5.63051e-06	-1.07666e-10	-1.32841
104950934	chr14:104950934:G:A	1.65111e-05	-1.07666e-10	-0.252577
104950966	chr14:104950966:C:A	2.24409e-05	-1.07666e-10	0.0542728
104951882	chr14:104951882:G:T	7.56132e-06	-1.07666e-10	-1.03356
104952054	chr14:104952054:C:T	2.02547e-05	-0.0482248	-3.65436e-10
104952118	chr14:104952118:T:C	5.38298e-06	-1.07666e-10	-1.37337
104952766	chr14:104952766:G:A	6.8683e-06	-1.07666e-10	-1.12969
104952887	chr14:104952887:G:A	9.02106e-06	-0.857048	-3.65436e-10
104952897	chr14:104952897:T:C	5.18043e-06	-0.615099	-0.796624
104953142	chr14:104953142:T:C	6.0707e-06	-1.07666e-10	-1.25314
104953214	chr14:104953214:C:G	8.29742e-05	1.36192	-3.65436e-10
104953220	chr14:104953220:G:A	1.19453e-05	-0.238443	-0.337827
104953222	chr14:104953222:A:G	1.05802e-05	-0.209363	-0.488263
104953231	chr14:104953231:A:G	1.13846e-05	-0.135734	-0.488615
104953391	chr14:104953391:G:A	1.00535e-05	-1.07666e-10	-0.748691
104953400	chr14:104953400:A:G	8.14397e-06	-1.07666e-10	-0.959332
104953402	chr14:104953402:T:C	9.26065e-06	-1.07666e-10	-0.830837
104953418	chr14:104953418:G:C	8.29279e-06	-1.07666e-10	-0.941224
104953797	chr14:104953797:C:T	4.55418e-06	-1.54056	-3.65436e-10
104953878	chr14:104953878:T:C	1.38938e-05	0.0521877	-0.477353
104954590	chr14:104954590:A:G	3.2876e-05	1.71729	-1.28116
104954899	chr14:104954899:CAGCCAGCAGGGTAGTGA:C	2.98319e-05	1.3434	-1.00444
104954925	chr14:104954925:G:T	5.49545e-06	-1.07666e-10	-1.35269
104955217	chr14:104955217:G:C	9.04165e-05	1.44782	-3.65436e-10
104955230	chr14:104955230:G:A	5.47562e-06	-1.07666e-10	-1.3563
104955825	chr14:104955825:G:C	1.38366e-05	-1.07666e-10	-0.429293
104955891	chr14:104955891:C:T	4.92737e-05	2.20041	-1.35963
104955975	chr14:104955975:AT:A	4.91069e-05	2.19273	-1.35534
104956089	chr14:104956089:G:A	1.90496e-05	-1.07666e-10	-0.109562
104956243	chr14:104956243:T:C	2.58457e-05	0.0583641	0.13717
104956890	chr14:104956890:A:G	5.65666e-05	2.18962	-1.21081
104956931	chr14:104956931:C:T	5.50046e-06	-1.07666e-10	-1.35178
104956934	chr14:104956934:C:T	5.74833e-06	-1.07666e-10	-1.3077
104956940	chr14:104956940:T:C	5.82873e-06	-1.07666e-10	-1.29381
104957024	chr14:104957024:T:C	7.64727e-06	-1.07666e-10	-1.02226
104957113	chr14:104957113:T:G	7.35066e-05	1.24076	-3.65436e-10
104957139	chr14:104957139:C:T	8.69134e-05	1.4083	-3.65436e-10
104957185	chr14:104957185:A:G	5.4379e-06	-1.07666e-10	-1.36322
104957295	chr14:104957295:G:A	2.34095e-05	-1.07666e-10	0.0965313
104957326	chr14:104957326:T:C	7.70321e-06	0.0183699	-1.03334
104957329	chr14:104957329:A:C	7.84746e-06	0.0329445	-1.02937
104957472	chr14:104957472:G:A	2.71025e-05	0.243016	-3.65436e-10
104957491	chr14:104957491:C:T	3.47791e-05	-1.07666e-10	0.492406
104957554	chr14:104957554:G:A	5.33805e-06	-1.38175	-3.65436e-10
104957662	chr14:104957662:A:T	1.71815e-05	-1.07666e-10	-0.212776
104957853	chr14:104957853:A:T	1.06038e-05	-1.07666e-10	-0.695399
104958095	chr14:104958095:G:C	5.32884e-05	2.28683	-1.36773
104958237	chr14:104958237:T:C	5.55674e-06	-1.07666e-10	-1.3416
104958294	chr14:104958294:C:T	5.60722e-06	-1.07666e-10	-1.33256
104958445	chr14:104958445:T:C	6.85252e-06	-1.07666e-10	-1.13199
104958565	chr14:104958565:A:AT	5.64845e-06	-1.07666e-10	-1.32523
104958628	chr14:104958628:T:C	8.65518e-06	-0.898452	-3.65436e-10
104959032	chr14:104959032:TC:T	5.63375e-06	-1.07666e-10	-1.32784
104959305	chr14:104959305:T:C	5.44303e-06	-1.07666e-10	-1.36227
104959391	chr14:104959391:T:C	5.97876e-06	-1.07666e-10	-1.2684
104959505	chr14:104959505:T:C	6.51699e-06	-1.07666e-10	-1.1822
104959566	chr14:104959566:G:A	9.102e-06	-0.848116	-3.65436e-10
104960709	chr14:104960709:T:C	5.80772e-06	-1.07666e-10	-1.29742
104960721	chr14:104960721:T:C	5.39882e-06	-1.07666e-10	-1.37043
104960959	chr14:104960959:C:T	5.61265e-06	-1.07666e-10	-1.33159
104960983	chr14:104960983:T:C	6.90214e-06	-1.07666e-10	-1.12478
104961215	chr14:104961215:G:A	6.13849e-06	-1.07666e-10	-1.24203
104961241	chr14:104961241:A:G	4.96896e-05	1.75009	-0.900903
104961267	chr14:104961267:C:A	6.86466e-05	-1.07666e-10	1.17236
104961286	chr14:104961286:G:A	5.43443e-06	-1.07666e-10	-1.36386
104961433	chr14:104961433:G:A	6.22159e-06	-1.22858	-3.65436e-10
104961435	chr14:104961435:AC:A	1.18061e-05	0.563625	-1.15162
104961443	chr14:104961443:G:A	8.91851e-06	0.290754	-1.15924
104961445	chr14:104961445:G:A	8.73959e-06	0.338672	-1.22742
104961473	chr14:104961473:T:C	6.36885e-06	-1.07666e-10	-1.20519
104961488	chr14:104961488:C:A	5.73162e-06	-1.07666e-10	-1.31061
104961841	chr14:104961841:C:T	7.49363e-06	-1.07666e-10	-1.04256
104961979	chr14:104961979:C:T	6.59902e-06	-1.07666e-10	-1.16969
104962154	chr14:104962154:T:C	7.82323e-06	-0.999513	-3.65436e-10
104962279	chr14:104962279:C:T	6.68817e-06	-1.07666e-10	-1.15627
104962377	chr14:104962377:A:G	1.97668e-05	1.18005	-1.25265
104962476	chr14:104962476:A:G	1.87897e-05	1.11538	-1.23868
104962863	chr14:104962863:T:C	7.64681e-06	-1.07666e-10	-1.02232
104962874	chr14:104962874:A:T	6.27359e-06	-1.07666e-10	-1.22026
104963049	chr14:104963049:A:G	1.54453e-05	-1.07666e-10	-0.319304
104963593	chr14:104963593:G:A	6.38295e-06	-1.07666e-10	-1.20298
104963762	chr14:104963762:G:A	6.34005e-06	-1.07666e-10	-1.20972
104963784	chr14:104963784:T:C	1.09527e-05	-1.07666e-10	-0.66302
104963824	chr14:104963824:C:T	9.07799e-06	-1.07666e-10	-0.850758
104963852	chr14:104963852:G:A	5.42917e-06	-1.07666e-10	-1.36482
104964319	chr14:104964319:G:T	1.10239e-05	-1.07666e-10	-0.656544
104964382	chr14:104964382:G:A	6.64495e-06	-1.07666e-10	-1.16275
104964401	chr14:104964401:G:A	0.000149564	3.28762	-1.3365
104964408	chr14:104964408:C:G	5.62963e-06	-1.07666e-10	-1.32857
104964549	chr14:104964549:C:T	9.0761e-06	-0.850966	-3.65436e-10
104964590	chr14:104964590:T:G	0.000246306	3.78932	-1.33936
104965069	chr14:104965069:TTC:T	7.86561e-06	-1.07666e-10	-0.994111
104965237	chr14:104965237:C:T	5.69642e-06	-1.07666e-10	-1.31677
104965465	chr14:104965465:G:A	6.4875e-06	-1.07666e-10	-1.18673
104965485	chr14:104965485:G:A	8.65973e-06	-1.07666e-10	-0.897927
104965486	chr14:104965486:T:G	9.02674e-06	-1.07666e-10	-0.856419
104965612	chr14:104965612:A:C	6.70067e-05	0.509875	0.638308
104965707	chr14:104965707:G:A	1.13413e-05	-0.65468	0.0265188
104966033	chr14:104966033:T:C	0.000234995	2.48891	-0.0859521
104966065	chr14:104966065:C:T	0.000146154	1.92805	-3.65436e-10
104966212	chr14:104966212:C:T	6.10972e-06	-1.07666e-10	-1.24673
104966229	chr14:104966229:G:A	5.42375e-06	-1.07666e-10	-1.36582
104966241	chr14:104966241:C:T	5.39694e-06	-1.07666e-10	-1.37078
104966584	chr14:104966584:C:T	1.16607e-05	-1.07666e-10	-0.600382
104966792	chr14:104966792:A:G	0.000114736	2.92149	-1.23547
104967065	chr14:104967065:A:G	5.39991e-06	-1.07666e-10	-1.37023
104967085	chr14:104967085:T:C	3.97249e-05	1.9376	-1.31223
104967116	chr14:104967116:C:G	5.75417e-06	-1.07666e-10	-1.30669
104967173	chr14:104967173:C:G	1.03366e-05	-1.07666e-10	-0.720916
104967274	chr14:104967274:T:C	4.8442e-05	2.10477	-1.28101
104967442	chr14:104967442:G:A	4.77328e-05	1.99722	-1.18821
104967494	chr14:104967494:G:A	6.348e-06	-1.07666e-10	-1.20847
104967610	chr14:104967610:C:A	1.63824e-05	-1.07666e-10	-0.260402
104967720	chr14:104967720:T:C	6.93219e-06	-1.07666e-10	-1.12043
104968020	chr14:104968020:T:C	6.05414e-06	-1.07666e-10	-1.25587
104968309	chr14:104968309:TGCCTCCCCGAGAACTGGACTATCCTG:T	7.31634e-06	-1.07666e-10	-1.0665
104968442	chr14:104968442:C:T	5.47938e-06	-1.07666e-10	-1.35562
104968447	chr14:104968447:A:T	4.56807e-06	-1.53752	-3.65436e-10
104968903	chr14:104968903:C:T	6.15803e-06	-1.07666e-10	-1.23885
104969057	chr14:104969057:C:T	4.45892e-05	2.06381	-1.32293
104969076	chr14:104969076:C:A	5.5162e-06	-1.07666e-10	-1.34892
104969261	chr14:104969261:G:A	5.54682e-06	-1.07666e-10	-1.34339
104969282	chr14:104969282:C:T	5.8152e-06	-1.07666e-10	-1.29613
104969312	chr14:104969312:A:G	3.6581e-05	0.715288	-0.172369
104969613	chr14:104969613:G:A	5.464e-06	-1.07666e-10	-1.35843
104969817	chr14:104969817:C:G	1.09015e-05	-1.07666e-10	-0.667713
104969885	chr14:104969885:A:G	7.47251e-06	-1.07666e-10	-1.04538
104970433	chr14:104970433:A:G	5.73085e-06	-1.07666e-10	-1.31075
104970494	chr14:104970494:C:T	6.89587e-06	-1.07666e-10	-1.12569
104971787	chr14:104971787:C:A	5.95193e-06	-1.07666e-10	-1.2729
104971799	chr14:104971799:T:G	5.84213e-06	-1.07666e-10	-1.29152
104971865	chr14:104971865:A:G	5.47033e-06	-1.07666e-10	-1.35727
104971964	chr14:104971964:C:T	6.54771e-06	-1.07666e-10	-1.1775
104972174	chr14:104972174:G:T	5.45637e-06	-1.07666e-10	-1.35983
104972428	chr14:104972428:G:GC	5.48604e-06	-1.07666e-10	-1.3544
104972431	chr14:104972431:T:G	5.51021e-06	-1.07666e-10	-1.35001
104972694	chr14:104972694:G:A	7.68438e-05	1.28516	-3.65436e-10
104972696	chr14:104972696:G:A	5.54876e-06	-1.07666e-10	-1.34304
104972823	chr14:104972823:A:C	5.47317e-06	-1.07666e-10	-1.35675
104972905	chr14:104972905:G:C	8.49962e-06	-1.07666e-10	-0.916589
104973214	chr14:104973214:G:A	5.70153e-06	-1.07666e-10	-1.31588
104973301	chr14:104973301:G:A	1.80063e-05	-1.07666e-10	-0.165889
104973669	chr14:104973669:G:A	8.4988e-05	2.60372	-1.21782
104973707	chr14:104973707:T:C	5.38417e-06	-1.07666e-10	-1.37315
104973726	chr14:104973726:G:T	2.02838e-05	-1.07666e-10	-0.0467856
104973888	chr14:104973888:G:A	6.01555e-06	-1.07666e-10	-1.26226
104974527	chr14:104974527:G:A	7.10283e-06	-1.07666e-10	-1.09612
104974712	chr14:104974712:G:A	0.000237611	2.41402	-3.65436e-10
104975157	chr14:104975157:G:A	5.5892e-06	-1.07666e-10	-1.33577
104975488	chr14:104975488:GCCT:G	7.6813e-06	-1.07666e-10	-1.01782
104976260	chr14:104976260:T:G	1.8288e-05	-1.07666e-10	-0.150365
104976573	chr14:104976573:G:A	6.88422e-06	-1.12738	-3.65436e-10
104976643	chr14:104976643:G:A	8.88515e-06	-1.07666e-10	-0.872229
104976754	chr14:104976754:G:A	6.66703e-06	-1.07666e-10	-1.15944
104976999	chr14:104976999:G:A	1.43284e-05	-1.07666e-10	-0.394368
104977069	chr14:104977069:CCAGA:C	4.51803e-06	-1.54853	-3.65436e-10
104977135	chr14:104977135:A:G	7.5688e-05	-1.07666e-10	1.27001
104977358	chr14:104977358:C:T	5.42348e-06	-0.298848	-1.06703
104977660	chr14:104977660:C:T	4.70428e-06	-1.50814	-3.65436e-10
104977675	chr14:104977675:C:T	1.78438e-05	1.19044	-1.3654
104978162	chr14:104978162:T:C	1.37497e-05	-1.07666e-10	-0.435594
104978365	chr14:104978365:A:G	0.000111248	1.65515	-3.65436e-10
104979091	chr14:104979091:A:G	6.52829e-06	-1.07666e-10	-1.18047
104980024	chr14:104980024:C:T	1.48366e-05	-1.07666e-10	-0.359516
104980383	chr14:104980383:G:A	2.35478e-06	-1.54632	-0.653844
104980403	chr14:104980403:G:A	6.16483e-06	-1.07666e-10	-1.23775
104980738	chr14:104980738:C:T	0.000416495	0.431575	2.54369
104981149	chr14:104981149:G:T	0.000634409	0.812809	2.58327
104981269	chr14:104981269:C:T	1.48705e-05	-1.20754	0.850307
104981285	chr14:104981285:T:C	8.77685e-05	0.581699	0.836393
104982000	chr14:104982000:A:G	2.52968e-05	1.06863	-0.89456
104982001	chr14:104982001:T:G	1.19396e-05	-1.17208	0.595325
104983169	chr14:104983169:A:G	7.68285e-06	-1.07666e-10	-1.01762
104983665	chr14:104983665:C:A	0.000760082	-0.65893	4.23575
104983772	chr14:104983772:T:C	0.00051364	0.52359	2.66132
104983775	chr14:104983775:C:T	2.08028e-05	0.0969495	-0.11847
104983799	chr14:104983799:G:A	2.07747e-05	-1.07666e-10	-0.0228753
104983938	chr14:104983938:A:C	1.14338e-05	-1.07666e-10	-0.620036
104984392	chr14:104984392:AG:A	1.32369e-05	-1.07666e-10	-0.473604
104984879	chr14:104984879:C:T	5.5143e-06	-1.07666e-10	-1.34927
104985120	chr14:104985120:G:A	1.50231e-05	-1.07666e-10	-0.347018
104985305	chr14:104985305:C:T	1.83442e-05	1.07587	-1.22317
104985430	chr14:104985430:T:C	5.75553e-06	-1.07666e-10	-1.30645
104985435	chr14:104985435:C:T	1.21159e-05	-1.07666e-10	-0.562091
104985441	chr14:104985441:A:G	7.26805e-06	-1.07666e-10	-1.07312
104986294	chr14:104986294:G:T	1.68415e-05	-1.07666e-10	-0.232766
104986298	chr14:104986298:G:T	6.15306e-06	-1.23966	-3.65436e-10
104986488	chr14:104986488:A:G	2.24892e-05	0.0564237	-3.65436e-10
104986654	chr14:104986654:A:C	5.53025e-05	-1.07666e-10	0.956208
104986952	chr14:104986952:G:A	1.09281e-05	-1.07666e-10	-0.665271
104987076	chr14:104987076:G:C	2.24149e-06	-0.879288	-1.37018
104987444	chr14:104987444:T:C	7.51163e-06	-1.07666e-10	-1.04016
104987889	chr14:104987889:G:A	0.000495867	-0.439468	3.58917
104987917	chr14:104987917:G:A	1.60586e-05	-1.07666e-10	-0.280366
104988056	chr14:104988056:A:G	8.02747e-06	-1.07666e-10	-0.973741
104988192	chr14:104988192:A:G	9.40863e-05	1.01107	0.476537
104988607	chr14:104988607:G:A	1.47741e-05	-1.07666e-10	-0.363733
104988618	chr14:104988618:C:T	1.20752e-06	-1.51538	-1.35266
104988638	chr14:104988638:C:T	1.66136e-05	-1.07666e-10	-0.246389
104989261	chr14:104989261:C:T	5.59407e-06	-1.07666e-10	-1.3349
104989265	chr14:104989265:T:C	1.16701e-05	-0.599584	-3.65436e-10
104989502	chr14:104989502:C:T	5.6154e-06	-1.07666e-10	-1.3311
104990051	chr14:104990051:T:C	5.84085e-06	-1.07666e-10	-1.29173
104990121	chr14:104990121:C:G	8.12212e-06	-1.07666e-10	-0.962019
104990127	chr14:104990127:T:C	1.9102e-05	-1.07666e-10	-0.106819
104990202	chr14:104990202:C:G	5.53414e-06	-1.07666e-10	-1.34567
104990473	chr14:104990473:AT:A	5.50942e-06	-1.07666e-10	-1.35015
104990824	chr14:104990824:T:C	0.000317529	1.88133	0.822634
104991415	chr14:104991415:G:A	6.10054e-06	-1.07666e-10	-1.24823
104991434	chr14:104991434:A:G	5.17084e-06	-0.701865	-0.711711
104991586	chr14:104991586:T:A	4.50973e-06	-1.55037	-3.65436e-10
104991931	chr14:104991931:C:G	4.50739e-06	-1.55089	-3.65436e-10
104991989	chr14:104991989:C:T	5.38498e-06	-1.07666e-10	-1.373
104992258	chr14:104992258:G:A	5.38359e-06	-1.07666e-10	-1.37326
104992652	chr14:104992652:C:T	1.82225e-05	-1.07666e-10	-0.153953
104992670	chr14:104992670:C:T	9.49927e-06	-1.07666e-10	-0.805396
104992807	chr14:104992807:G:A	5.79644e-06	-1.29937	-3.65436e-10
104993436	chr14:104993436:C:T	7.06518e-06	-1.10143	-3.65436e-10
104993587	chr14:104993587:A:G	3.29201e-05	-0.525493	0.962967
104993931	chr14:104993931:G:A	5.46037e-06	-1.07666e-10	-1.35909
104993950	chr14:104993950:A:G	1.5998e-06	-1.21802	-1.36872
104994022	chr14:104994022:C:T	0.000803146	1.58181	2.05012
104994092	chr14:104994092:G:A	0.000197786	3.59026	-1.35969
104994202	chr14:104994202:G:A	0.000187632	3.54066	-1.36279
104994521	chr14:104994521:G:A	0.00126757	1.69625	2.392
104994713	chr14:104994713:C:T	5.04234e-06	-1.43874	-3.65436e-10
104994730	chr14:104994730:C:T	9.43803e-06	-0.649997	-0.161866
104995194	chr14:104995194:C:T	1.49368e-05	-1.07666e-10	-0.352784
104995206	chr14:104995206:CTCTG:C	5.39033e-06	-1.07666e-10	-1.372
104995374	chr14:104995374:G:A	5.3998e-06	-1.07666e-10	-1.37025
104995495	chr14:104995495:C:T	0.000151633	1.1359	0.828955
104995721	chr14:104995721:A:G	0.000170468	3.43906	-1.35713
104995732	chr14:104995732:C:T	0.000190254	3.54931	-1.35756
104996233	chr14:104996233:C:G	3.25733e-05	-0.644038	1.07092
104997107	chr14:104997107:G:C	1.11267e-05	-0.647266	-3.65436e-10
104997293	chr14:104997293:T:G	5.98088e-06	-1.07666e-10	-1.26804
104997344	chr14:104997344:G:A	1.00427e-05	-1.07666e-10	-0.749765
104997826	chr14:104997826:C:T	7.84167e-06	-0.68269	-0.314469
104997951	chr14:104997951:G:A	1.14016e-05	-0.622857	-3.65436e-10
104997966	chr14:104997966:G:A	0.000112772	-1.07666e-10	1.66876
104998591	chr14:104998591:GACTT:G	6.96825e-06	-1.07666e-10	-1.11525
104998692	chr14:104998692:C:T	5.53437e-06	-1.07666e-10	-1.34563
104998961	chr14:104998961:G:A	1.16945e-05	-1.07666e-10	-0.597492
104999504	chr14:104999504:G:A	3.39632e-05	-0.653178	1.12184
104999690	chr14:104999690:A:G	4.16463e-05	-0.535878	1.20848
105000086	chr14:105000086:G:A	5.3843e-06	-1.07666e-10	-1.37312
105000232	chr14:105000232:T:C	5.38516e-06	-1.07666e-10	-1.37296
105000328	chr14:105000328:A:G	1.3849e-06	-1.35793	-1.37305
105000423	chr14:105000423:C:T	5.38343e-06	-1.07666e-10	-1.37328
105000561	chr14:105000561:C:T	5.50745e-06	-1.07666e-10	-1.35051
105000754	chr14:105000754:C:T	6.34535e-06	-1.07666e-10	-1.20889
105000903	chr14:105000903:T:G	0.000879068	1.68466	2.03759
105001175	chr14:105001175:C:T	1.01992e-05	-1.07666e-10	-0.734299
105001176	chr14:105001176:G:A	5.38323e-06	-1.07666e-10	-1.37332
105001628	chr14:105001628:G:C	2.76802e-06	-0.735318	-1.30316
105001901	chr14:105001901:C:A	5.38618e-06	-1.07666e-10	-1.37277
105002119	chr14:105002119:C:T	5.38785e-06	-1.07666e-10	-1.37246
105002427	chr14:105002427:T:A	4.1645e-06	-0.806111	-0.823903
105002448	chr14:105002448:A:G	2.05882e-05	-0.923195	0.891302
105002485	chr14:105002485:C:T	5.55437e-06	-1.07666e-10	-1.34203
105002569	chr14:105002569:A:G	0.00034003	1.76361	1.00881
105002663	chr14:105002663:G:A	5.39671e-06	-1.07666e-10	-1.37082
105002696	chr14:105002696:CAG:C	0.000147646	3.06925	-1.13104
105003031	chr14:105003031:G:T	0.000139746	3.22396	-1.34074
105003090	chr14:105003090:A:G	5.38709e-06	-1.07666e-10	-1.37261
105003164	chr14:105003164:T:A	5.38925e-06	-1.07666e-10	-1.3722
105003289	chr14:105003289:G:A	6.37267e-06	-0.644805	-0.559788
105003418	chr14:105003418:C:T	0.000308121	-0.0223718	2.69625
105003513	chr14:105003513:T:C	5.52351e-06	-1.07666e-10	-1.3476
105003556	chr14:105003556:G:A	5.64022e-05	-0.25938	1.23528
105003566	chr14:105003566:G:A	0.000814506	0.191821	3.45415
105003605	chr14:105003605:C:T	5.0714e-05	-0.324323	1.19391
105003700	chr14:105003700:A:G	6.73754e-06	-1.14891	-3.65436e-10
105003800	chr14:105003800:C:T	4.53964e-06	-1.54376	-3.65436e-10
105003808	chr14:105003808:C:T	4.53482e-06	-1.54482	-3.65436e-10
105004300	chr14:105004300:A:C	5.45536e-06	-1.07666e-10	-1.36001
105004626	chr14:105004626:T:C	9.80949e-05	-0.0687849	1.59811
105005071	chr14:105005071:G:A	4.21515e-05	-0.134593	0.819254
105005549	chr14:105005549:C:T	4.10709e-06	-0.270631	-1.37326
105005620	chr14:105005620:G:T	1.63758e-05	-1.07666e-10	-0.260807
105005763	chr14:105005763:G:A	1.10735e-05	-0.652058	-3.65436e-10
105006504	chr14:105006504:CCTGT:C	5.45357e-06	-1.07666e-10	-1.36034
105006577	chr14:105006577:C:A	9.9031e-05	-0.273003	1.81183
105006585	chr14:105006585:A:T	2.12391e-05	-0.457318	0.456552
105006657	chr14:105006657:T:A	1.40994e-05	0.856738	-1.26721
105006735	chr14:105006735:T:G	2.79479e-05	0.273733	-3.65436e-10
105007158	chr14:105007158:T:A	1.02282e-05	-1.07666e-10	-0.731462
105007359	chr14:105007359:G:C	3.3499e-06	-0.718852	-1.12883
105007566	chr14:105007566:C:T	1.6926e-05	-0.597923	0.370163
105007636	chr14:105007636:C:A	6.33948e-06	-1.07666e-10	-1.20981
105008296	chr14:105008296:T:A	2.8448e-05	-1.07666e-10	0.291467
105008503	chr14:105008503:A:G	1.58541e-05	0.979033	-1.27221
105008933	chr14:105008933:C:T	1.69167e-05	-0.642108	0.413797
105008960	chr14:105008960:G:A	7.07731e-05	1.20287	-3.65436e-10
105009029	chr14:105009029:C:T	5.88592e-06	-1.07666e-10	-1.28405
105009154	chr14:105009154:C:T	7.02452e-06	-0.144499	-0.962704
105009342	chr14:105009342:T:C	2.22246e-05	-0.672779	0.717368
105009608	chr14:105009608:T:C	1.26959e-05	-1.07666e-10	-0.515331
105009654	chr14:105009654:T:C	3.20135e-05	-0.540618	0.950164
105009728	chr14:105009728:T:C	6.41229e-06	-0.504544	-0.69385
105009810	chr14:105009810:T:C	5.38396e-06	-1.07666e-10	-1.37319
105010321	chr14:105010321:T:C	2.26493e-05	-0.5915	0.65502
105010332	chr14:105010332:AG:A	9.16876e-05	-0.132418	1.5942
105011178	chr14:105011178:C:T	6.05714e-06	-1.07666e-10	-1.25537
105011262	chr14:105011262:C:G	6.64094e-06	-1.07666e-10	-1.16336
105011276	chr14:105011276:T:C	2.27766e-05	-0.668189	0.737314
105011765	chr14:105011765:G:A	0.000139659	3.19272	-1.31012
105012247	chr14:105012247:A:G	3.48701e-05	-0.539965	1.03498
105012519	chr14:105012519:C:T	1.12187e-05	-1.07666e-10	-0.639024
105012669	chr14:105012669:T:C	2.9238e-05	-1.07666e-10	0.318859
105012861	chr14:105012861:G:A	9.11656e-06	-0.846517	-3.65436e-10
105013153	chr14:105013153:T:C	2.29768e-05	-0.572163	0.650039
105013471	chr14:105013471:G:A	5.56759e-06	-1.07666e-10	-1.33965
105013688	chr14:105013688:G:A	1.43021e-05	0.897512	-1.29372
105013730	chr14:105013730:G:A	4.75476e-06	-1.49746	-3.65436e-10
105013817	chr14:105013817:C:T	1.17069e-06	-1.53776	-1.36125
105013900	chr14:105013900:G:A	1.52432e-05	0.938662	-1.27114
105013903	chr14:105013903:G:A	1.52661e-05	0.936594	-1.26757
105014091	chr14:105014091:G:C	3.79323e-05	-0.489896	1.06909
105014250	chr14:105014250:C:T	0.000131687	3.1309	-1.30709
105014304	chr14:105014304:A:G	5.40708e-06	-0.599986	-0.768915
105014358	chr14:105014358:G:A	6.69134e-06	-1.07666e-10	-1.1558
105014433	chr14:105014433:T:A	3.16395e-05	-0.486002	0.883797
105014821	chr14:105014821:C:A	0.000151265	3.26609	-1.30366
105015430	chr14:105015430:G:A	6.35411e-06	-1.07666e-10	-1.20751
105015590	chr14:105015590:C:T	2.17248e-05	-0.563185	0.585028
105015651	chr14:105015651:A:G	2.21448e-05	-0.599178	0.64017
105015899	chr14:105015899:A:T	7.50553e-06	-1.07666e-10	-1.04097
105015939	chr14:105015939:C:T	1.59608e-05	0.972941	-1.25942
105016015	chr14:105016015:G:A	0.00013251	3.17058	-1.34053
105016036	chr14:105016036:A:T	2.77035e-05	-0.575493	0.840442
105016041	chr14:105016041:A:G	9.31202e-05	1.47728	-3.65436e-10
105016292	chr14:105016292:C:T	3.36287e-05	-0.511688	0.970458
105017335	chr14:105017335:C:T	5.72128e-06	-1.07666e-10	-1.31242
105017702	chr14:105017702:G:A	3.30248e-05	-0.547482	0.98813
105017947	chr14:105017947:C:T	4.27096e-05	1.42359	-0.72578
105018444	chr14:105018444:A:G	3.87134e-06	-0.734637	-0.968373
105018699	chr14:105018699:C:G	3.40833e-05	-0.5283	1.0005
105018757	chr14:105018757:G:A	4.4196e-05	-0.514107	1.24613
105018918	chr14:105018918:GT:G	5.38742e-05	-1.07666e-10	0.930041
105019009	chr14:105019009:T:G	5.40597e-06	-1.07666e-10	-1.36911
105019217	chr14:105019217:G:A	5.78666e-06	-1.07666e-10	-1.30106
105019820	chr14:105019820:G:A	7.46424e-06	-0.437707	-0.608779
105019943	chr14:105019943:C:A	0.000168843	3.33118	-1.25883
105020176	chr14:105020176:C:T	6.98354e-06	-0.514785	-0.598269
105020392	chr14:105020392:G:A	6.76859e-06	-0.553235	-0.591082
105020412	chr14:105020412:G:A	8.9634e-06	0.360538	-1.224
105020421	chr14:105020421:C:T	7.69075e-06	-0.440955	-0.575638
105020510	chr14:105020510:G:A	5.59981e-06	-1.07666e-10	-1.33388
105020594	chr14:105020594:G:A	6.12625e-06	-0.695914	-0.548113
105020846	chr14:105020846:G:A	6.19093e-06	-1.07666e-10	-1.23352
105021303	chr14:105021303:C:G	9.08323e-05	1.4524	-3.65436e-10
105021480	chr14:105021480:G:T	0.000117683	1.21095	0.500435
105021660	chr14:105021660:T:G	6.65739e-06	-0.556943	-0.60394
105022482	chr14:105022482:G:T	5.09537e-06	-0.626994	-0.801285
105022780	chr14:105022780:G:A	2.26098e-05	-1.07666e-10	0.0617733
105023575	chr14:105023575:T:C	6.01525e-06	-0.0282587	-1.23405
105023728	chr14:105023728:TGAA:T	2.58584e-05	-0.567553	0.763578
105024009	chr14:105024009:C:T	1.09523e-05	-1.07666e-10	-0.663063
105024646	chr14:105024646:G:A	8.07987e-05	1.33535	-3.65436e-10
105024753	chr14:105024753:CTG:C	3.13074e-05	-0.619862	1.00711
105025151	chr14:105025151:A:G	5.38303e-06	-1.07666e-10	-1.37336
105025464	chr14:105025464:C:T	5.38827e-06	-1.07666e-10	-1.37239
105025480	chr14:105025480:C:T	5.68378e-06	-1.07666e-10	-1.31899
105025798	chr14:105025798:TAAAC:T	6.56491e-06	-1.07666e-10	-1.17487
105026017	chr14:105026017:TACTG:T	0.00010101	2.80591	-1.2473
105026165	chr14:105026165:TAAGTC:T	6.45693e-06	-1.07666e-10	-1.19146
105026458	chr14:105026458:G:A	5.86448e-06	-1.07666e-10	-1.2877
105026698	chr14:105026698:AC:A	5.52961e-05	-0.311446	1.26754
105026773	chr14:105026773:C:G	9.04844e-05	2.68352	-1.23495
105026838	chr14:105026838:C:T	1.25438e-05	0.71326	-1.24064
105026895	chr14:105026895:AAAT:A	1.27441e-05	0.694096	-1.20564
105027758	chr14:105027758:C:G	5.47023e-06	-1.07666e-10	-1.35729
105028066	chr14:105028066:A:G	6.88637e-05	1.17552	-3.65436e-10
105029032	chr14:105029032:C:T	0.000104987	2.84001	-1.24278
105029213	chr14:105029213:T:G	2.56911e-06	-0.875832	-1.23722
105029225	chr14:105029225:G:A	5.76323e-06	-1.07666e-10	-1.30511
105029326	chr14:105029326:C:T	6.21294e-06	-1.07666e-10	-1.22998
105029549	chr14:105029549:T:C	1.41699e-05	0.801679	-1.20717
105029808	chr14:105029808:G:A	1.35959e-05	0.7697	-1.21654
105029938	chr14:105029938:C:T	1.05856e-05	-0.306559	-0.390557
105030061	chr14:105030061:T:C	7.42617e-06	-1.07666e-10	-1.0516
105030331	chr14:105030331:C:T	6.89086e-05	-1.07666e-10	1.17617
105030486	chr14:105030486:T:G	5.66819e-06	-1.07666e-10	-1.32174
105031163	chr14:105031163:G:A	1.20236e-05	-0.134033	-0.435709
105031278	chr14:105031278:C:T	6.0334e-06	-1.07666e-10	-1.2593
105031279	chr14:105031279:A:G	1.41344e-05	0.313759	-0.72176
105031282	chr14:105031282:T:C	1.30947e-05	-0.0960199	-0.388385
105031573	chr14:105031573:G:A	1.10752e-05	-0.20191	-0.449993
105031574	chr14:105031574:C:T	7.9033e-05	2.67145	-1.35819
105031803	chr14:105031803:A:G	3.58131e-06	-0.980342	-0.80054
105031885	chr14:105031885:G:C	8.69865e-06	-1.07666e-10	-0.893443
105032448	chr14:105032448:G:A	3.76581e-06	-0.951055	-0.779592
105032736	chr14:105032736:T:C	3.92161e-06	-0.912555	-0.777553
105033159	chr14:105033159:A:G	6.83708e-06	-1.07666e-10	-1.13425
105033446	chr14:105033446:C:A	5.57938e-06	-1.07666e-10	-1.33753
105033821	chr14:105033821:C:T	9.46855e-05	-0.401195	1.89515
105034078	chr14:105034078:T:C	9.19291e-05	-0.331747	1.79615
105034189	chr14:105034189:G:A	5.40027e-06	-1.07666e-10	-1.37016
105034216	chr14:105034216:A:G	1.72752e-05	0.269821	-0.477159
105034525	chr14:105034525:A:G	5.72973e-06	-1.07666e-10	-1.31094
105034546	chr14:105034546:C:T	1.06746e-05	-1.07666e-10	-0.688748
105034860	chr14:105034860:C:T	1.05583e-05	-1.07666e-10	-0.699698
105035298	chr14:105035298:T:C	5.46498e-06	-1.07666e-10	-1.35825
105035957	chr14:105035957:G:A	5.40552e-06	-1.07666e-10	-1.36919
105036102	chr14:105036102:C:T	1.60723e-05	-0.279516	-3.65436e-10
105036466	chr14:105036466:T:C	5.43857e-06	-1.07666e-10	-1.36309
105036630	chr14:105036630:G:A	5.43543e-06	-1.07666e-10	-1.36367
105036791	chr14:105036791:AG:A	1.45395e-05	-1.07666e-10	-0.379739
105036793	chr14:105036793:A:G	5.41336e-06	-1.07666e-10	-1.36774
105037192	chr14:105037192:G:A	5.39094e-06	-1.07666e-10	-1.37189
105037240	chr14:105037240:A:G	5.46726e-06	-1.07666e-10	-1.35783
105037304	chr14:105037304:C:T	1.20511e-05	-0.567456	-3.65436e-10
105037339	chr14:105037339:T:C	1.39019e-05	0.415053	-0.83964
105037566	chr14:105037566:C:T	7.51771e-06	-1.03935	-3.65436e-10
105038666	chr14:105038666:T:C	6.87956e-05	2.51396	-1.33943
105038783	chr14:105038783:C:T	7.63836e-06	-1.02343	-3.65436e-10
105038800	chr14:105038800:T:A	5.85912e-05	-1.07666e-10	1.01397
105038933	chr14:105038933:C:T	5.88705e-05	-0.239974	1.2587
105039013	chr14:105039013:C:T	7.94043e-06	-0.984644	-3.65436e-10
105039912	chr14:105039912:A:G	7.98803e-06	-0.381232	-0.597434
105041045	chr14:105041045:C:T	3.19692e-05	-0.53673	0.944893
105041280	chr14:105041280:A:C	5.3842e-06	-1.07666e-10	-1.37314
105041300	chr14:105041300:C:A	8.54762e-06	-0.375924	-0.535033
105042112	chr14:105042112:T:G	5.44186e-06	-1.07666e-10	-1.36249
105042240	chr14:105042240:A:G	6.81526e-05	1.76498	-0.599837
105042329	chr14:105042329:A:G	0.000320825	1.8547	0.859583
105042661	chr14:105042661:G:T	7.44866e-05	1.81801	-0.563997
105042905	chr14:105042905:A:G	0.00020118	1.10402	1.14357
105042949	chr14:105042949:G:A	5.38733e-06	-1.07666e-10	-1.37256
105043639	chr14:105043639:A:G	5.39656e-06	-1.07666e-10	-1.37085
105044138	chr14:105044138:T:C	4.88237e-06	-1.49461	0.0236294
105044174	chr14:105044174:A:C	5.503e-05	-1.52485	2.47611
105044277	chr14:105044277:G:A	2.39513e-06	-1.00219	-1.18099
105044374	chr14:105044374:C:T	5.42632e-06	-1.07666e-10	-1.36535
105044812	chr14:105044812:G:C	8.09137e-06	-1.07666e-10	-0.965813
105044944	chr14:105044944:T:C	1.52819e-05	-1.51169	1.18175
105044972	chr14:105044972:T:C	1.56334e-05	-1.50869	1.20149
105045526	chr14:105045526:T:C	3.50269e-05	-1.53113	2.03064
105045774	chr14:105045774:C:T	6.8366e-06	-1.07666e-10	-1.13432
105046031	chr14:105046031:G:C	4.31071e-05	-1.35298	2.06006
105046391	chr14:105046391:T:TA	5.02515e-06	-1.44216	-3.65436e-10
105046960	chr14:105046960:T:C	5.35612e-06	-1.37837	-3.65436e-10
105047236	chr14:105047236:G:A	7.43181e-06	-1.07666e-10	-1.05084
105047464	chr14:105047464:G:A	7.70394e-06	-1.07666e-10	-1.01488
105048063	chr14:105048063:C:T	1.15215e-05	-1.07666e-10	-0.612398
105048369	chr14:105048369:G:A	5.75424e-06	-1.07666e-10	-1.30667
105048508	chr14:105048508:G:A	3.58675e-05	-1.07666e-10	0.523221
105048625	chr14:105048625:T:C	1.34821e-05	-1.07666e-10	-0.455245
105048766	chr14:105048766:G:A	8.37632e-06	-1.08882	0.157619
105048772	chr14:105048772:A:G	1.47913e-05	-1.07666e-10	-0.362568
105048882	chr14:105048882:A:G	4.71932e-06	-1.50494	-3.65436e-10
105048899	chr14:105048899:G:T	3.28101e-05	-1.07666e-10	0.434127
105048900	chr14:105048900:C:T	3.25183e-05	-1.07666e-10	0.425192
105049463	chr14:105049463:A:G	6.79595e-06	-1.11519	-0.0250937
105049492	chr14:105049492:A:G	2.93082e-05	-1.37701	1.69826
105049889	chr14:105049889:C:T	4.5185e-05	2.12592	-1.37177
105050625	chr14:105050625:G:A	3.25502e-05	-1.07666e-10	0.426174
105051408	chr14:105051408:C:T	5.40804e-06	-1.07666e-10	-1.36872
105052119	chr14:105052119:A:C	4.03356e-05	-1.53192	2.17254
105052503	chr14:105052503:T:C	6.51341e-06	-1.07666e-10	-1.18275
105052879	chr14:105052879:A:G	6.9648e-06	-1.07666e-10	-1.11574
105053310	chr14:105053310:G:A	5.90018e-05	1.02096	-3.65436e-10
105053487	chr14:105053487:T:A	1.11511e-05	-1.07666e-10	-0.645072
105053518	chr14:105053518:T:C	5.89988e-06	-1.07666e-10	-1.28168
105053767	chr14:105053767:G:A	9.91328e-06	-1.07666e-10	-0.762735
105054338	chr14:105054338:C:T	1.03455e-05	0.48932	-1.20938
105054493	chr14:105054493:G:A	1.16436e-05	-1.07666e-10	-0.601854
105054571	chr14:105054571:C:T	1.69735e-05	-0.224958	-3.65436e-10
105054862	chr14:105054862:A:G	5.41932e-06	-1.36664	-3.65436e-10
105055003	chr14:105055003:A:G	8.88155e-05	0.859697	0.570254
105055567	chr14:105055567:C:T	5.82706e-06	-1.07666e-10	-1.2941
105055864	chr14:105055864:C:T	8.46129e-06	0.31792	-1.23903
105055940	chr14:105055940:T:C	5.60656e-06	-1.07666e-10	-1.33267
105056047	chr14:105056047:A:T	6.6847e-06	-1.07666e-10	-1.15679
105057058	chr14:105057058:G:A	6.02218e-06	-1.07666e-10	-1.26116
105057326	chr14:105057326:G:A	7.64687e-05	0.970599	0.309671
105057399	chr14:105057399:T:C	7.13872e-06	-1.07666e-10	-1.09108
105057480	chr14:105057480:G:A	7.36232e-06	0.200171	-1.26041
105057684	chr14:105057684:C:G	2.06194e-05	-0.030379	-3.65436e-10
105057805	chr14:105057805:T:C	8.66042e-06	0.377915	-1.27576
105057855	chr14:105057855:G:A	5.68468e-06	-1.07666e-10	-1.31884
105057937	chr14:105057937:C:T	6.34782e-06	-1.07666e-10	-1.2085
105059433	chr14:105059433:C:G	6.82072e-06	-1.07666e-10	-1.13665
105059650	chr14:105059650:A:G	6.70593e-06	-1.07666e-10	-1.15362
105060120	chr14:105060120:G:A	8.51509e-06	-1.07666e-10	-0.91477
105060412	chr14:105060412:C:T	6.71452e-06	-1.07666e-10	-1.15234
105060482	chr14:105060482:T:C	5.68413e-06	-1.07666e-10	-1.31893
105060741	chr14:105060741:C:G	7.07447e-06	-1.07666e-10	-1.10012
105060779	chr14:105060779:C:T	9.8318e-06	0.400893	-1.17188
105060874	chr14:105060874:G:A	4.80566e-06	-1.50318	0.0163663
105060921	chr14:105060921:C:T	5.41473e-06	-1.36749	-3.65436e-10
105060969	chr14:105060969:A:AG	6.62839e-06	-1.07666e-10	-1.16525
105061338	chr14:105061338:C:T	8.36863e-06	-1.07666e-10	-0.93212
105061362	chr14:105061362:C:T	5.52224e-06	-1.07666e-10	-1.34783
105061398	chr14:105061398:C:T	2.48788e-06	-1.35216	-0.793022
105061465	chr14:105061465:G:A	1.25249e-05	-1.07666e-10	-0.52889
105061875	chr14:105061875:T:C	1.34e-05	0.444721	-0.90608
105062155	chr14:105062155:G:A	6.37267e-06	-1.07666e-10	-1.20459
105062228	chr14:105062228:T:C	5.66367e-06	-1.07666e-10	-1.32254
105062603	chr14:105062603:C:T	6.66581e-06	0.18111	-1.34073
105062932	chr14:105062932:A:G	5.57609e-06	-1.07666e-10	-1.33812
105063131	chr14:105063131:G:A	8.31811e-06	-0.938175	-3.65436e-10
105063193	chr14:105063193:A:T	8.49624e-06	0.252393	-1.16938
105063619	chr14:105063619:C:T	5.95627e-06	-1.07666e-10	-1.27217
105063997	chr14:105063997:G:A	8.72422e-06	0.332481	-1.22299
105064159	chr14:105064159:G:A	6.71452e-06	-1.07666e-10	-1.15234
105064460	chr14:105064460:A:G	5.59642e-06	-1.07666e-10	-1.33448
105065005	chr14:105065005:G:A	4.54266e-06	-1.5431	-3.65436e-10
105065087	chr14:105065087:C:A	1.08271e-05	0.482037	-1.15659
105065208	chr14:105065208:TC:T	6.71735e-06	-1.07666e-10	-1.15192
105065394	chr14:105065394:C:T	1.9678e-05	-1.07666e-10	-0.0771115
105065556	chr14:105065556:C:T	5.51347e-06	-1.07666e-10	-1.34942
105065608	chr14:105065608:A:G	1.16143e-05	0.522038	-1.12641
105065665	chr14:105065665:T:C	1.01524e-05	0.307437	-1.04634
105065686	chr14:105065686:G:A	5.61976e-06	-1.07666e-10	-1.33032
105066475	chr14:105066475:A:G	3.47022e-05	0.369531	0.120663
105067311	chr14:105067311:T:C	8.6886e-06	0.279446	-1.17404
105067350	chr14:105067350:A:T	7.18348e-06	0.108571	-1.1934
105067541	chr14:105067541:G:A	7.84372e-06	0.17316	-1.17006
105067561	chr14:105067561:G:A	7.32493e-06	-1.51466	0.449331
105067672	chr14:105067672:G:A	7.32477e-06	0.108025	-1.17337
105067801	chr14:105067801:T:A	5.38311e-06	-1.07666e-10	-1.37334
105067956	chr14:105067956:A:G	1.00216e-05	-1.07666e-10	-0.751867
105068055	chr14:105068055:C:G	9.93938e-06	-1.07666e-10	-0.760106
105068073	chr14:105068073:T:G	9.99893e-06	-1.07666e-10	-0.754133
105068095	chr14:105068095:A:G	1.00059e-05	-1.07666e-10	-0.753438
105068766	chr14:105068766:A:G	1.39433e-05	0.21244	-0.634051
105068791	chr14:105068791:AGG:A	5.41173e-06	-1.36804	-3.65436e-10
105068794	chr14:105068794:A:T	5.40905e-06	-1.36854	-3.65436e-10
105068916	chr14:105068916:G:A	4.62557e-06	-1.52501	-3.65436e-10
105069151	chr14:105069151:C:T	6.71543e-06	-1.07666e-10	-1.1522
105069367	chr14:105069367:G:A	6.21699e-06	-1.07666e-10	-1.22932
105069823	chr14:105069823:C:T	5.46191e-06	-1.07666e-10	-1.35881
105069825	chr14:105069825:T:C	0.000157751	0.512955	1.49145
105069969	chr14:105069969:G:T	7.89977e-06	-1.07666e-10	-0.989776
105070070	chr14:105070070:G:C	9.33753e-06	-1.07666e-10	-0.822569
105070324	chr14:105070324:G:A	5.6162e-06	-1.07666e-10	-1.33096
105070913	chr14:105070913:A:G	5.38297e-06	-1.07666e-10	-1.37337
105070994	chr14:105070994:T:C	1.07361e-05	0.150266	-0.833267
105071020	chr14:105071020:A:G	1.3539e-05	-1.07666e-10	-0.451035
105071430	chr14:105071430:G:A	4.89209e-06	-1.46899	-3.65436e-10
105071546	chr14:105071546:G:A	7.25268e-06	-1.07666e-10	-1.07524
105071584	chr14:105071584:G:A	6.58672e-06	-1.07666e-10	-1.17155
105071595	chr14:105071595:C:T	6.27851e-06	-1.07666e-10	-1.21948
105071603	chr14:105071603:C:T	6.41036e-06	-1.07666e-10	-1.1987
105071853	chr14:105071853:C:T	8.85604e-06	-0.87551	-3.65436e-10
105071962	chr14:105071962:C:T	9.35826e-06	0.0422071	-0.862558
105072184	chr14:105072184:A:G	1.0218e-05	-0.732464	-3.65436e-10
105072189	chr14:105072189:C:T	6.98691e-06	0.167998	-1.28057
105072506	chr14:105072506:A:G	2.80346e-06	-0.689795	-1.33596
105072657	chr14:105072657:G:A	6.9338e-06	0.164253	-1.28446
105072947	chr14:105072947:G:A	7.69315e-06	-1.07666e-10	-1.01628
105073102	chr14:105073102:G:A	9.13832e-06	-1.07666e-10	-0.844133
105073522	chr14:105073522:T:C	2.74494e-05	0.47176	-0.216025
105073537	chr14:105073537:C:T	1.84027e-05	-1.07666e-10	-0.144115
105073798	chr14:105073798:A:C	8.79321e-06	-1.07666e-10	-0.88263
105073876	chr14:105073876:T:C	7.28626e-06	-1.07666e-10	-1.07062
105073930	chr14:105073930:G:A	5.14797e-06	-1.41801	-3.65436e-10
105074258	chr14:105074258:G:A	9.30206e-06	-1.07666e-10	-0.826375
105074340	chr14:105074340:C:T	8.60106e-06	-1.55106	0.646332
105074415	chr14:105074415:G:A	8.26471e-06	-1.55092	0.606302
105074684	chr14:105074684:T:C	5.41261e-06	-0.0150895	-1.35279
105074843	chr14:105074843:A:G	6.99146e-06	-1.07666e-10	-1.11192
105074860	chr14:105074860:G:A	3.6233e-05	-0.243215	0.776575
105074965	chr14:105074965:G:A	4.61212e-06	-1.52792	-3.65436e-10
105074972	chr14:105074972:G:A	7.23621e-05	1.22507	-3.65436e-10
105075130	chr14:105075130:C:T	5.38733e-06	-1.07666e-10	-1.37256
105075163	chr14:105075163:C:T	6.36507e-05	-1.07666e-10	1.0968
105075961	chr14:105075961:G:A	5.6826e-06	-0.031137	-1.28806
105076357	chr14:105076357:T:C	3.54591e-05	-1.07666e-10	0.511769
105076477	chr14:105076477:C:T	4.8408e-06	-1.47953	-3.65436e-10
105076729	chr14:105076729:G:A	5.07736e-05	-1.07666e-10	0.870765
105076883	chr14:105076883:C:T	6.73645e-06	0.218651	-1.36773
105076911	chr14:105076911:C:T	5.06782e-06	-0.0947107	-1.33899
105077042	chr14:105077042:C:G	5.02337e-06	-0.163804	-1.27871
105077081	chr14:105077081:G:A	2.71476e-05	-1.07666e-10	0.24468
105077211	chr14:105077211:A:G	2.54168e-05	-1.07666e-10	0.178799
105077270	chr14:105077270:G:A	3.54588e-05	-1.07666e-10	0.511761
105077355	chr14:105077355:C:T	3.91093e-05	-1.07666e-10	0.60975
105077448	chr14:105077448:A:T	2.34621e-06	-1.14127	-1.06254
105078768	chr14:105078768:C:G	1.27592e-05	-0.498896	-0.0114608
105079004	chr14:105079004:T:C	1.2405e-05	-1.07666e-10	-0.538512
105079172	chr14:105079172:G:T	1.05766e-05	-1.07666e-10	-0.697968
105079870	chr14:105079870:A:G	5.39924e-06	-1.07666e-10	-1.37035
105080002	chr14:105080002:T:C	6.00222e-06	-1.07666e-10	-1.26448
105080017	chr14:105080017:G:A	1.11908e-05	-1.07666e-10	-0.641519
105080064	chr14:105080064:AGAGG:A	5.89375e-06	-1.07666e-10	-1.28272
105080318	chr14:105080318:C:T	6.01785e-06	-1.07666e-10	-1.26188
105080374	chr14:105080374:G:T	8.94983e-06	0.324464	-1.18944
105080463	chr14:105080463:C:T	6.0759e-06	-1.07666e-10	-1.25228
105080549	chr14:105080549:T:C	5.95378e-06	-1.07666e-10	-1.27258
105080554	chr14:105080554:T:C	6.25291e-06	-1.07666e-10	-1.22356
105080613	chr14:105080613:G:A	6.1374e-06	-1.07666e-10	-1.24221
105080711	chr14:105080711:A:C	6.05301e-06	-1.07666e-10	-1.25605
105080861	chr14:105080861:AC:A	5.81448e-06	-1.07666e-10	-1.29626
105080882	chr14:105080882:T:C	6.25184e-06	-1.07666e-10	-1.22373
105081340	chr14:105081340:C:T	5.38435e-06	-1.07666e-10	-1.37311
105081839	chr14:105081839:A:G	1.29792e-05	-0.994813	0.501547
105081902	chr14:105081902:C:T	5.77494e-06	-1.07666e-10	-1.30308
105082102	chr14:105082102:G:A	6.11668e-06	-1.07666e-10	-1.24559
105082175	chr14:105082175:C:T	6.17099e-06	-1.07666e-10	-1.23675
105082310	chr14:105082310:T:C	6.4566e-06	-1.07666e-10	-1.19151
105082316	chr14:105082316:A:G	6.89856e-06	-1.07666e-10	-1.1253
105082320	chr14:105082320:G:A	6.889e-06	-1.07666e-10	-1.12668
105084172	chr14:105084172:A:G	7.27352e-06	-1.07666e-10	-1.07237
105084819	chr14:105084819:C:T	1.36493e-05	-0.442925	-3.65436e-10
105085746	chr14:105085746:T:C	7.73654e-06	0.362522	-1.37318
105085829	chr14:105085829:G:A	7.78698e-06	-1.07666e-10	-1.00416
105086714	chr14:105086714:A:G	8.32579e-06	-1.07666e-10	-0.937253
105086858	chr14:105086858:C:T	3.60283e-05	-1.07666e-10	0.527696
105087014	chr14:105087014:G:C	5.73361e-06	-1.07666e-10	-1.31027
105087055	chr14:105087055:G:A	1.70647e-05	-0.374827	0.155227
105087084	chr14:105087084:C:T	5.5818e-06	-1.07666e-10	-1.3371
105087150	chr14:105087150:C:T	1.7569e-05	-0.190474	-3.65436e-10
105087194	chr14:105087194:G:A	6.49631e-06	-1.07666e-10	-1.18538
105087325	chr14:105087325:T:C	3.45181e-05	-1.07477	1.55964
105087426	chr14:105087426:C:T	1.65897e-05	-0.326143	0.0783172
105087441	chr14:105087441:G:A	6.22921e-06	-1.07666e-10	-1.22736
105088190	chr14:105088190:G:A	1.77939e-05	-1.01332	0.835565
105088289	chr14:105088289:C:G	1.81199e-05	-0.36416	0.204561
105088924	chr14:105088924:T:G	5.32067e-05	-1.0209	1.93848
105089012	chr14:105089012:G:A	5.84821e-06	-1.29048	-3.65436e-10
105089059	chr14:105089059:G:A	1.78623e-05	-0.430369	0.256453
105090373	chr14:105090373:T:C	1.097e-05	-0.446619	-0.214828
105090603	chr14:105090603:C:T	1.42772e-05	-0.614397	0.216449
105091165	chr14:105091165:C:A	1.7247e-05	-0.208971	-3.65436e-10
105091325	chr14:105091325:T:G	1.28832e-05	0.849151	-1.34983
105091587	chr14:105091587:G:A	5.38296e-06	-1.07666e-10	-1.37337
105091838	chr14:105091838:C:T	4.50927e-06	-1.55048	-3.65436e-10
105092023	chr14:105092023:A:G	4.04789e-05	-0.0617442	0.705915
105092602	chr14:105092602:A:G	1.03913e-05	-0.748196	0.0325522
105092760	chr14:105092760:G:A	0.000140064	0.20401	1.68148
105092812	chr14:105092812:CTGCGGGGCCGAGCCACGGAGCCACCTGGCT:C	7.83469e-06	-1.07666e-10	-0.998049
105093152	chr14:105093152:G:C	9.98786e-06	-0.376269	-0.378971
105093246	chr14:105093246:GC:G	1.74626e-05	-1.07666e-10	-0.196549
105093754	chr14:105093754:A:G	2.26295e-06	-1.54978	-0.690158
105093930	chr14:105093930:G:A	1.00727e-05	-1.07666e-10	-0.746779
105093971	chr14:105093971:G:C	1.07515e-05	-1.07666e-10	-0.681567
105094341	chr14:105094341:A:G	3.2881e-06	-0.629866	-1.23644
105094775	chr14:105094775:G:A	1.20974e-06	-1.49941	-1.3668
105095075	chr14:105095075:G:A	6.31649e-06	-1.07666e-10	-1.21345
105095409	chr14:105095409:C:T	9.70222e-06	-1.07666e-10	-0.784256
105095479	chr14:105095479:A:G	5.40955e-06	-1.07666e-10	-1.36845
105095728	chr14:105095728:G:A	4.71392e-06	-1.50609	-3.65436e-10
105096264	chr14:105096264:G:A	1.66398e-06	-1.30759	-1.23981
105096302	chr14:105096302:G:A	7.14601e-06	-1.07666e-10	-1.09006
105096360	chr14:105096360:C:G	2.96999e-06	-0.594892	-1.37316
105096395	chr14:105096395:A:G	3.16758e-06	-0.530269	-1.37337
105096398	chr14:105096398:T:C	3.18775e-06	-0.52394	-1.37336
105096428	chr14:105096428:A:G	2.99145e-06	-0.58754	-1.37331
105096582	chr14:105096582:C:T	9.91941e-06	-1.07666e-10	-0.762117
105096723	chr14:105096723:C:A	2.3185e-06	-1.17457	-1.04112
105096752	chr14:105096752:G:C	8.99237e-06	-1.07666e-10	-0.860234
105096782	chr14:105096782:A:C	6.65518e-06	-1.07666e-10	-1.16121
105096883	chr14:105096883:C:T	8.90273e-06	-1.07666e-10	-0.870252
105096925	chr14:105096925:T:A	3.5213e-06	-1.45479	-0.342991
105096974	chr14:105096974:T:C	3.26999e-06	-0.57224	-1.29958
105097032	chr14:105097032:T:C	3.83816e-06	-0.395466	-1.31615
105097131	chr14:105097131:G:GC	8.3543e-06	-1.07666e-10	-0.933835
105097323	chr14:105097323:G:C	2.14659e-06	-1.11308	-1.17964
105097626	chr14:105097626:G:A	5.39684e-06	-1.07666e-10	-1.3708
105097714	chr14:105097714:C:T	8.39376e-06	-1.07666e-10	-0.929122
105097715	chr14:105097715:G:A	1.01513e-05	-1.07666e-10	-0.739013
105097810	chr14:105097810:G:A	3.39124e-06	-0.522655	-1.31276
105097821	chr14:105097821:G:C	1.57966e-05	-1.07666e-10	-0.296816
105097996	chr14:105097996:C:T	1.02422e-05	-1.07666e-10	-0.730094
105097999	chr14:105097999:A:G	5.40923e-06	-1.07666e-10	-1.3685
105098258	chr14:105098258:T:A	3.19475e-06	-0.593557	-1.30155
105098397	chr14:105098397:G:A	3.07815e-06	-0.617818	-1.31446
105098403	chr14:105098403:A:G	2.00791e-05	-1.07666e-10	-0.0569313
105098703	chr14:105098703:T:TTC	3.49602e-06	-0.475677	-1.32931
105098710	chr14:105098710:T:TC	1.43748e-05	-1.07666e-10	-0.391136
105099171	chr14:105099171:T:C	5.49432e-06	-1.07666e-10	-1.3529
105099433	chr14:105099433:C:T	4.10135e-06	-0.343228	-1.30207
105099920	chr14:105099920:T:G	8.5187e-06	-1.07666e-10	-0.914346
105100109	chr14:105100109:G:A	3.56679e-06	-0.475086	-1.30986
105100813	chr14:105100813:C:G	3.32532e-06	-0.552827	-1.30222
105101154	chr14:105101154:C:T	3.34626e-06	-0.535506	-1.31326
105101169	chr14:105101169:G:A	3.41335e-06	-0.517151	-1.31177
105101448	chr14:105101448:C:T	8.15151e-06	-1.07666e-10	-0.958408
105101460	chr14:105101460:T:TTA	3.51265e-06	-0.509865	-1.29037
105101610	chr14:105101610:G:A	4.70216e-06	-1.50859	-3.65436e-10
105102200	chr14:105102200:C:T	5.69342e-06	-1.3173	-3.65436e-10
105102309	chr14:105102309:T:C	8.62741e-06	-1.07666e-10	-0.901666
105102450	chr14:105102450:T:C	2.62726e-06	-0.790197	-1.30047
105102833	chr14:105102833:T:C	2.81405e-06	-0.648777	-1.37321
105103028	chr14:105103028:C:T	2.80477e-06	-0.712361	-1.31293
105103559	chr14:105103559:C:T	6.57955e-06	-1.07666e-10	-1.17264
105103661	chr14:105103661:A:G	2.90314e-06	-0.678543	-1.31227
105103712	chr14:105103712:A:G	2.68131e-06	-0.761233	-1.30907
105103765	chr14:105103765:G:T	2.84849e-06	-0.701603	-1.30822
105103958	chr14:105103958:T:C	4.42636e-05	-1.07666e-10	0.733553
105104278	chr14:105104278:A:G	2.72974e-06	-0.742088	-1.31032
105104484	chr14:105104484:G:A	2.76803e-06	-0.731521	-1.30695
105104587	chr14:105104587:T:G	2.68117e-06	-0.792329	-1.27803
105104680	chr14:105104680:A:G	2.7746e-06	-0.739823	-1.29628
105104747	chr14:105104747:C:T	9.12194e-06	-1.07666e-10	-0.845928
105105405	chr14:105105405:A:G	8.93584e-06	-1.07666e-10	-0.86654
105105444	chr14:105105444:G:A	6.43863e-06	-1.07666e-10	-1.19429
105105557	chr14:105105557:C:T	3.05363e-06	-0.608896	-1.33138
105105622	chr14:105105622:G:A	2.97258e-06	-0.630471	-1.33671
105105932	chr14:105105932:T:A	6.57837e-06	-1.07666e-10	-1.17282
105106103	chr14:105106103:A:G	5.95012e-06	-1.07666e-10	-1.2732
105106202	chr14:105106202:G:A	5.41893e-06	-0.833906	-0.532806
105106368	chr14:105106368:A:G	1.54122e-05	-1.07666e-10	-0.321448
105106412	chr14:105106412:T:C	3.10349e-06	-0.597713	-1.32637
105106687	chr14:105106687:C:T	1.27715e-05	-1.07666e-10	-0.509397
105107636	chr14:105107636:T:C	3.26409e-06	-0.721496	-1.15213
105107673	chr14:105107673:C:T	1.45647e-05	-1.07666e-10	-0.378011
105107956	chr14:105107956:G:A	2.75151e-06	-0.730337	-1.31412
105108179	chr14:105108179:G:A	1.32383e-05	-1.07666e-10	-0.4735
105108180	chr14:105108180:C:A	1.32164e-05	-1.07666e-10	-0.475153
105108187	chr14:105108187:T:A	1.35495e-05	-1.07666e-10	-0.450257
105108228	chr14:105108228:T:C	2.77513e-06	-0.707789	-1.32812
105108768	chr14:105108768:G:A	7.56734e-06	-1.07666e-10	-1.03277
105108871	chr14:105108871:C:T	1.50001e-06	-1.53369	-1.11745
105108933	chr14:105108933:G:A	7.03064e-06	-1.07666e-10	-1.10633
105109356	chr14:105109356:C:G	5.23015e-06	-0.0987273	-1.30344
105109364	chr14:105109364:G:A	2.43483e-06	-0.793907	-1.37283
105109461	chr14:105109461:G:A	1.47043e-05	-1.07666e-10	-0.368473
105109798	chr14:105109798:TA:T	1.08634e-05	-1.31898	0.647767
105110131	chr14:105110131:G:A	6.32631e-06	-1.07666e-10	-1.21189
105113305	chr14:105113305:T:C	8.87483e-06	-1.07666e-10	-0.873391
105113403	chr14:105113403:T:C	1.75334e-06	-1.20438	-1.29071
105113405	chr14:105113405:G:A	1.14266e-05	-0.636989	0.0163233
105113470	chr14:105113470:A:G	1.63351e-06	-1.21911	-1.34677
105113533	chr14:105113533:C:T	6.12183e-06	-1.24475	-3.65436e-10
105113565	chr14:105113565:C:T	8.27398e-06	0.157837	-1.10133
105113626	chr14:105113626:A:AT	1.28241e-05	0.454963	-0.960246
105113846	chr14:105113846:A:G	1.01729e-05	-1.29934	0.562459
105113859	chr14:105113859:A:G	1.24848e-05	-1.07666e-10	-0.532097
105113886	chr14:105113886:C:T	1.22439e-06	-1.52396	-1.33021
105113904	chr14:105113904:TA:T	1.24803e-06	-1.50986	-1.32518
105113992	chr14:105113992:C:T	5.4795e-06	-1.07666e-10	-1.3556
105114000	chr14:105114000:G:A	1.44799e-05	-0.71751	0.333662
105114187	chr14:105114187:C:T	1.60531e-06	-1.27099	-1.3123
105114461	chr14:105114461:G:A	1.08413e-05	0.289489	-0.96274
105114870	chr14:105114870:C:T	1.30316e-05	-0.597011	0.10778
105114958	chr14:105114958:G:A	1.15424e-05	0.359771	-0.970353
105115114	chr14:105115114:A:C	1.11045e-05	0.31701	-0.966267
105115636	chr14:105115636:A:G	1.16557e-05	0.325103	-0.92592
105115843	chr14:105115843:G:A	1.05748e-05	0.187714	-0.88585
105115874	chr14:105115874:G:A	5.47959e-06	-1.35558	-3.65436e-10
105116187	chr14:105116187:G:A	7.05458e-06	-1.53763	0.434694
105116526	chr14:105116526:C:T	1.13376e-05	0.288815	-0.917299
105116669	chr14:105116669:G:A	1.26533e-05	-1.07666e-10	-0.518695
105116918	chr14:105116918:G:A	7.13393e-06	-1.07666e-10	-1.09175
105116927	chr14:105116927:T:C	4.55094e-06	-0.817958	-0.723319
105117588	chr14:105117588:T:TC	7.25853e-06	-1.33599	0.26156
105117893	chr14:105117893:C:T	2.31308e-06	-1.21174	-1.00629
105118094	chr14:105118094:A:G	4.90529e-06	-1.04342	-0.422878
105118279	chr14:105118279:G:A	8.10271e-05	-1.07666e-10	1.33817
105118468	chr14:105118468:C:T	1.93456e-06	-1.02906	-1.36767
105118782	chr14:105118782:A:G	6.7897e-06	-1.07666e-10	-1.1412
105118798	chr14:105118798:A:G	2.4212e-06	-0.907458	-1.26489
105118974	chr14:105118974:T:C	6.32695e-06	-1.07666e-10	-1.21179
105119010	chr14:105119010:G:A	1.70845e-06	-1.18631	-1.33471
105119271	chr14:105119271:G:A	5.11843e-06	-0.319402	-1.10436
105119374	chr14:105119374:G:A	5.60327e-06	-1.07666e-10	-1.33326
105119506	chr14:105119506:G:A	1.73872e-05	-1.07666e-10	-0.200878
105120102	chr14:105120102:C:T	1.75694e-06	-1.25297	-1.24006
105120345	chr14:105120345:G:A	2.09881e-05	-1.07666e-10	-0.0126541
105120358	chr14:105120358:A:C	2.16901e-05	-1.07666e-10	0.0202448
105120408	chr14:105120408:G:A	1.01823e-05	-1.07666e-10	-0.735959
105120600	chr14:105120600:G:T	2.46948e-06	-1.43807	-0.714529
105121050	chr14:105121050:T:C	6.44989e-06	-1.07666e-10	-1.19255
105121176	chr14:105121176:C:T	4.44491e-06	-0.313893	-1.25096
105121307	chr14:105121307:C:T	1.60984e-06	-1.34075	-1.23973
105121327	chr14:105121327:G:A	4.3466e-06	-0.327386	-1.25983
105122379	chr14:105122379:C:T	6.21644e-06	-1.07666e-10	-1.22941
105122591	chr14:105122591:A:G	2.14738e-06	-1.47592	-0.816444
105122695	chr14:105122695:G:A	1.70178e-06	-1.26563	-1.25931
105123299	chr14:105123299:T:C	5.83061e-06	-0.23172	-1.06177
105123338	chr14:105123338:T:C	1.30629e-05	-0.486833	-3.65436e-10
105123763	chr14:105123763:G:A	7.82394e-06	-1.07666e-10	-0.999422
105123877	chr14:105123877:G:A	1.39905e-05	-1.07666e-10	-0.418233
105123936	chr14:105123936:T:C	2.0562e-06	-1.3265	-1.00926
105124130	chr14:105124130:T:C	1.9696e-06	-1.342	-1.03678
105124277	chr14:105124277:C:T	5.4186e-06	-1.07666e-10	-1.36677
105124527	chr14:105124527:G:A	1.53146e-06	-1.36373	-1.26666
105124547	chr14:105124547:T:C	2.02706e-06	-1.32788	-1.02215
105124823	chr14:105124823:G:A	9.62097e-06	-1.07666e-10	-0.792665
105125040	chr14:105125040:G:A	4.14312e-06	-1.14477	-0.490395
105125329	chr14:105125329:A:G	1.7885e-06	-1.34273	-1.1325
105125854	chr14:105125854:G:A	1.52155e-06	-1.5493	-1.08758
105125922	chr14:105125922:A:G	2.52165e-06	-1.38302	-0.748673
105125938	chr14:105125938:T:G	1.38365e-06	-1.37311	-1.35878
105125957	chr14:105125957:C:T	1.72864e-06	-1.338	-1.17127
105126161	chr14:105126161:G:A	2.02855e-05	-1.07666e-10	-0.0467057
105126785	chr14:105126785:G:A	2.74313e-05	-1.07666e-10	0.255076
105127376	chr14:105127376:A:G	2.60812e-05	-1.07666e-10	0.204606
105127458	chr14:105127458:TTTTTC:T	1.48032e-06	-1.29112	-1.37323
105127800	chr14:105127800:T:C	1.54571e-06	-1.2891	-1.33203
105127892	chr14:105127892:G:A	5.57025e-06	-1.07666e-10	-1.33917
105128355	chr14:105128355:C:T	1.48646e-06	-1.32139	-1.33883
105128764	chr14:105128764:A:G	1.80554e-06	-1.12632	-1.33943
105128879	chr14:105128879:T:A	1.83988e-06	-1.54543	-0.901481
105129084	chr14:105129084:C:T	5.93862e-06	-1.07666e-10	-1.27513
105129314	chr14:105129314:T:C	2.72581e-06	-1.37818	-0.675669
105129481	chr14:105129481:T:C	1.48208e-06	-1.32415	-1.33901
105129673	chr14:105129673:C:A	2.96582e-06	-1.3109	-0.658554
105129717	chr14:105129717:G:A	1.46181e-06	-1.32948	-1.34745
105129819	chr14:105129819:C:T	3.06358e-05	-1.07666e-10	0.36556
105129847	chr14:105129847:T:C	7.26081e-06	-1.07412	-3.65436e-10
105130177	chr14:105130177:T:C	1.88373e-05	-1.07666e-10	-0.120773
105130655	chr14:105130655:G:A	2.53716e-06	-0.944583	-1.18098
105130806	chr14:105130806:C:T	1.9832e-06	-1.00642	-1.36548
105130901	chr14:105130901:C:T	1.30513e-06	-1.4372	-1.3531
105130910	chr14:105130910:G:A	1.28555e-06	-1.44473	-1.36069
105131139	chr14:105131139:A:G	1.32875e-06	-1.41518	-1.35719
105131711	chr14:105131711:T:A	2.83776e-06	-0.761504	-1.25209
105132217	chr14:105132217:TA:T	5.46451e-06	-1.07666e-10	-1.35834
105132378	chr14:105132378:AAT:A	1.213e-05	-1.07666e-10	-0.560929
105133297	chr14:105133297:T:C	2.64459e-06	-0.816425	-1.26767
105133436	chr14:105133436:C:G	7.44226e-06	-1.04944	-3.65436e-10
105133533	chr14:105133533:C:T	6.16383e-06	-1.07666e-10	-1.23791
105133609	chr14:105133609:A:G	3.12529e-06	-0.691257	-1.22583
105134281	chr14:105134281:G:A	5.38483e-06	-1.07666e-10	-1.37303
105134327	chr14:105134327:C:T	3.397e-05	0.851158	-0.38229
105134658	chr14:105134658:G:A	1.35114e-06	-1.40448	-1.35118
105135015	chr14:105135015:T:C	5.4239e-06	-1.07666e-10	-1.36579
105135200	chr14:105135200:G:A	5.86436e-06	-1.07666e-10	-1.28772
105135216	chr14:105135216:G:A	5.90504e-06	-1.07666e-10	-1.2808
105135279	chr14:105135279:C:T	5.38375e-06	-1.07666e-10	-1.37322
105135341	chr14:105135341:A:G	5.49729e-06	-1.35235	-3.65436e-10
105135352	chr14:105135352:C:T	1.02349e-05	-1.07666e-10	-0.730805
105135641	chr14:105135641:A:G	5.49102e-06	-1.07666e-10	-1.3535
105135715	chr14:105135715:A:C	7.74061e-06	-1.07666e-10	-1.01013
105135716	chr14:105135716:G:T	8.17211e-06	-1.07666e-10	-0.955883
105136186	chr14:105136186:G:A	5.495e-06	-1.07666e-10	-1.35277
105136282	chr14:105136282:C:T	2.03917e-06	-1.50976	-0.834314
105136874	chr14:105136874:T:C	2.69751e-05	0.238305	-3.65436e-10
105137330	chr14:105137330:C:T	5.41906e-06	-1.07666e-10	-1.36669
105137490	chr14:105137490:C:T	1.09121e-05	-1.07666e-10	-0.666738
105137507	chr14:105137507:A:T	2.33295e-06	-1.3303	-0.879173
105138361	chr14:105138361:T:TCGGGC	4.10033e-05	-1.07666e-10	0.657042
105138383	chr14:105138383:G:A	5.86315e-06	-1.07666e-10	-1.28792
105138862	chr14:105138862:T:C	1.22493e-06	-1.52685	-1.32687
105139013	chr14:105139013:T:C	1.23838e-06	-1.50863	-1.33418
105139138	chr14:105139138:G:A	8.03168e-06	-1.07666e-10	-0.973217
105139306	chr14:105139306:G:A	1.80338e-06	-1.09425	-1.3727
105139611	chr14:105139611:T:C	3.84704e-05	-1.07666e-10	0.59328
105139676	chr14:105139676:G:A	3.23325e-05	-1.07666e-10	0.419462
105139768	chr14:105139768:A:C	8.57675e-06	-1.07666e-10	-0.907555
105140397	chr14:105140397:C:T	3.83834e-05	-1.07666e-10	0.591016
105140868	chr14:105140868:T:C	1.2079e-06	-1.54454	-1.32319
105140933	chr14:105140933:A:G	5.45475e-06	-1.07666e-10	-1.36012
105141642	chr14:105141642:C:T	1.31991e-06	-1.54544	-1.23361
105141671	chr14:105141671:C:T	3.61425e-05	-1.07666e-10	0.530859
105142050	chr14:105142050:G:A	1.11127e-05	-0.648521	-3.65436e-10
105142066	chr14:105142066:A:G	1.19204e-06	-1.55	-1.33095
105142227	chr14:105142227:C:T	5.63582e-06	-0.403643	-0.923825
105142231	chr14:105142231:G:A	1.13086e-05	-0.631044	-3.65436e-10
105142308	chr14:105142308:C:T	5.86507e-06	-1.07666e-10	-1.2876
105142447	chr14:105142447:G:A	1.16321e-05	-0.602839	-3.65436e-10
105142637	chr14:105142637:G:A	6.7304e-06	-1.07666e-10	-1.14998
105142824	chr14:105142824:G:A	7.08171e-06	-1.07666e-10	-1.09909
105143022	chr14:105143022:C:T	5.38952e-06	-1.07666e-10	-1.37215
105143355	chr14:105143355:G:A	5.19999e-06	-1.40795	-3.65436e-10
105143401	chr14:105143401:T:A	5.82101e-06	-1.07666e-10	-1.29514
105143504	chr14:105143504:A:C	2.48718e-05	-1.07666e-10	0.157124
105144024	chr14:105144024:G:A	7.46061e-06	-1.04697	-3.65436e-10
105144094	chr14:105144094:T:G	1.32899e-06	-1.43128	-1.34091
105144945	chr14:105144945:A:G	1.33618e-06	-1.41941	-1.34738
105145341	chr14:105145341:T:C	8.40562e-06	-1.07666e-10	-0.92771
105145438	chr14:105145438:A:G	1.21483e-06	-1.5511	-1.31091
105145474	chr14:105145474:G:A	1.104e-05	-1.07666e-10	-0.655088
105145832	chr14:105145832:C:T	8.11329e-06	-1.07666e-10	-0.963106
105145920	chr14:105145920:G:A	5.55514e-06	-1.07666e-10	-1.34189
105146548	chr14:105146548:G:A	5.01796e-06	-0.0836773	-1.35991
105146702	chr14:105146702:C:T	2.16732e-06	-1.48368	-0.799443
105146765	chr14:105146765:C:T	7.06219e-06	-1.07666e-10	-1.10185
105146798	chr14:105146798:C:T	6.02203e-06	-1.07666e-10	-1.26119
105147766	chr14:105147766:A:G	8.36051e-06	-1.07666e-10	-0.933091
105148360	chr14:105148360:G:A	6.4177e-06	-1.07666e-10	-1.19755
105148637	chr14:105148637:T:C	2.51025e-06	-1.44315	-0.693079
105148684	chr14:105148684:G:A	4.59301e-06	-1.53207	-3.65436e-10
105148689	chr14:105148689:A:G	3.17403e-06	-1.41898	-0.482627
105150221	chr14:105150221:C:T	6.66945e-06	0.0939669	-1.25304
105150533	chr14:105150533:G:T	3.29387e-05	-1.07666e-10	0.438038
105150661	chr14:105150661:G:A	7.01565e-06	-1.07666e-10	-1.10847
105150705	chr14:105150705:C:T	1.44155e-05	0.503337	-0.89164
105150806	chr14:105150806:G:A	1.02224e-05	-1.07666e-10	-0.73203
105151130	chr14:105151130:G:A	1.68547e-06	-1.54463	-0.989937
105151554	chr14:105151554:C:T	1.65103e-05	0.393883	-0.646508
105151672	chr14:105151672:G:A	1.04275e-05	-1.07666e-10	-0.712165
105152092	chr14:105152092:C:T	8.63048e-06	-1.07666e-10	-0.90131
105152190	chr14:105152190:G:A	5.51725e-06	-1.07666e-10	-1.34873
105152392	chr14:105152392:G:A	1.32546e-05	0.433212	-0.905475
105153422	chr14:105153422:C:T	1.50956e-05	-0.342209	-3.65436e-10
105153657	chr14:105153657:C:CA	1.25193e-05	-1.07666e-10	-0.529341
105153674	chr14:105153674:C:T	1.88886e-05	-1.07666e-10	-0.11805
105153840	chr14:105153840:C:T	5.04752e-06	-1.43771	-3.65436e-10
105154068	chr14:105154068:C:T	1.5034e-05	-1.07666e-10	-0.346293
105154351	chr14:105154351:G:A	6.86699e-06	-0.103012	-1.02687
105154540	chr14:105154540:C:G	1.20452e-05	-1.07666e-10	-0.567942
105155358	chr14:105155358:A:G	7.62721e-06	-1.07666e-10	-1.02489
105155397	chr14:105155397:C:T	0.000185274	2.16523	-3.65436e-10
105155412	chr14:105155412:G:A	7.36194e-06	-1.07666e-10	-1.06029
105156666	chr14:105156666:A:G	1.86417e-05	-1.07666e-10	-0.131211
105156767	chr14:105156767:C:T	4.5828e-06	-1.5343	-3.65436e-10
105157175	chr14:105157175:T:C	1.43534e-06	-1.42267	-1.27254
105157338	chr14:105157338:CA:C	1.68239e-05	-0.233807	-3.65436e-10
105158037	chr14:105158037:C:T	3.22961e-05	-1.07666e-10	0.418335
105158273	chr14:105158273:C:T	1.57089e-05	-1.07666e-10	-0.302382
105158356	chr14:105158356:T:C	4.87536e-06	-0.984773	-0.487645
105158692	chr14:105158692:C:T	1.17037e-05	-1.07666e-10	-0.596701
105158825	chr14:105158825:T:C	5.82369e-05	1.00791	-3.65436e-10
105159087	chr14:105159087:C:T	1.03605e-05	0.483553	-1.20216
105160419	chr14:105160419:C:G	5.41931e-06	-1.07666e-10	-1.36664
105160537	chr14:105160537:A:T	3.25892e-05	-1.07666e-10	0.427372
105160681	chr14:105160681:G:A	5.43134e-06	-1.07666e-10	-1.36442
105160858	chr14:105160858:C:T	5.39399e-06	-1.07666e-10	-1.37132
105160990	chr14:105160990:T:C	5.38298e-06	-1.07666e-10	-1.37337
105161605	chr14:105161605:AG:A	5.39629e-06	-1.07666e-10	-1.3709
105161962	chr14:105161962:T:C	6.53202e-06	-1.17989	-3.65436e-10
105162274	chr14:105162274:G:A	1.46985e-05	-0.368866	-3.65436e-10
105162423	chr14:105162423:A:G	4.74708e-06	-0.30156	-1.19752
105163021	chr14:105163021:AGGTCCAGGGCCCTGCAC:A	3.22458e-05	-1.07666e-10	0.416777
105163695	chr14:105163695:G:A	3.93657e-06	-1.33297	-0.353327
105163816	chr14:105163816:G:T	1.63365e-05	-0.263207	-3.65436e-10
105163968	chr14:105163968:G:A	1.4461e-05	-0.385154	-3.65436e-10
105164128	chr14:105164128:G:A	1.1025e-05	-1.07666e-10	-0.656447
105164152	chr14:105164152:C:T	4.13254e-06	-0.634936	-1.00278
105164383	chr14:105164383:C:T	6.24315e-06	-1.22513	-3.65436e-10
105164639	chr14:105164639:T:C	2.09077e-06	-1.10516	-1.21392
105165023	chr14:105165023:G:A	6.12339e-06	-1.07666e-10	-1.24449
105165026	chr14:105165026:C:T	2.95427e-06	-1.03086	-0.942497
105165723	chr14:105165723:C:T	9.52012e-06	-1.07666e-10	-0.803203
105165943	chr14:105165943:C:T	1.61294e-05	-0.275965	-3.65436e-10
105165946	chr14:105165946:C:T	2.25211e-05	-1.07666e-10	0.0578419
105166704	chr14:105166704:G:A	1.35424e-05	-1.07666e-10	-0.450788
105166854	chr14:105166854:C:A	1.6832e-05	-0.23333	-3.65436e-10
105167162	chr14:105167162:G:A	8.96887e-06	0.0879536	-0.950804
105167178	chr14:105167178:G:A	2.97167e-05	-1.07666e-10	0.3351
105167868	chr14:105167868:G:A	5.43735e-06	-1.07666e-10	-1.36332
105169232	chr14:105169232:G:C	2.99319e-05	-1.07666e-10	0.342313
105169775	chr14:105169775:T:C	4.69154e-06	-0.250553	-1.2603
105170039	chr14:105170039:T:G	5.39677e-06	-1.07666e-10	-1.37081
105170295	chr14:105170295:C:T	8.66003e-06	-0.897892	-3.65436e-10
105170386	chr14:105170386:C:A	6.67482e-06	-1.07666e-10	-1.15827
105170793	chr14:105170793:C:T	1.44355e-06	-1.41739	-1.27212
105170921	chr14:105170921:T:C	1.38725e-06	-1.4226	-1.30669
105171410	chr14:105171410:G:A	1.06802e-05	-0.054242	-0.633976
105171789	chr14:105171789:C:T	6.01838e-06	-1.07666e-10	-1.26179
105171880	chr14:105171880:C:T	3.14535e-06	-0.54491	-1.36578
105171954	chr14:105171954:C:T	7.20574e-06	-1.07666e-10	-1.08173
105172012	chr14:105172012:T:C	1.11305e-05	-0.646922	-3.65436e-10
105172594	chr14:105172594:T:C	1.47218e-06	-1.306	-1.36387
105172599	chr14:105172599:C:T	6.91583e-06	-1.07666e-10	-1.1228
105172704	chr14:105172704:G:A	1.17178e-06	-1.52506	-1.37302
105172742	chr14:105172742:T:C	1.90491e-05	-0.10959	-3.65436e-10
105172941	chr14:105172941:G:A	7.78561e-06	-1.07666e-10	-1.00433
105173019	chr14:105173019:T:C	1.33447e-05	-1.07666e-10	-0.465489
105173326	chr14:105173326:ACCACCCTCCAAC:A	2.19472e-05	0.032029	-3.65436e-10
105173738	chr14:105173738:C:T	1.33615e-05	-1.07666e-10	-0.464234
105173739	chr14:105173739:G:A	2.43496e-06	-0.793984	-1.3727
105174123	chr14:105174123:G:A	1.4443e-06	-1.48472	-1.20427
105174149	chr14:105174149:A:G	1.50741e-06	-1.30136	-1.34486
105175140	chr14:105175140:G:A	7.48317e-05	-1.07666e-10	1.25863
105175148	chr14:105175148:T:C	1.92492e-05	0.270414	-0.369557
105175412	chr14:105175412:C:A	2.05275e-05	-0.034843	-3.65436e-10
105175801	chr14:105175801:C:T	1.39981e-06	-1.48931	-1.23097
105175997	chr14:105175997:T:G	2.06593e-05	-0.0284426	-3.65436e-10
105176298	chr14:105176298:A:C	1.9999e-05	-0.0609294	-3.65436e-10
105176302	chr14:105176302:A:G	1.79109e-06	-1.25509	-1.2187
105176479	chr14:105176479:ACT:A	1.48663e-05	-1.07666e-10	-0.357514
105176861	chr14:105176861:G:C	1.33615e-05	-1.07666e-10	-0.464234
105177639	chr14:105177639:C:T	5.38416e-06	-1.07666e-10	-1.37315
105177799	chr14:105177799:G:A	9.41157e-06	-1.07666e-10	-0.814671
105177814	chr14:105177814:T:C	1.69754e-06	-1.28982	-1.23762
105178045	chr14:105178045:G:A	2.64467e-06	-0.990694	-1.09337
105178084	chr14:105178084:G:A	1.18355e-06	-1.53287	-1.35521
105178451	chr14:105178451:G:A	2.04008e-05	-0.0410368	-3.65436e-10
105178606	chr14:105178606:G:A	6.81027e-06	-1.07666e-10	-1.13818
105178850	chr14:105178850:T:A	1.8211e-06	-1.29513	-1.16204
105179030	chr14:105179030:G:A	7.41986e-06	-1.07666e-10	-1.05245
105179265	chr14:105179265:G:A	5.44647e-06	-1.07666e-10	-1.36164
105179733	chr14:105179733:C:T	2.53445e-05	0.175952	-3.65436e-10
105179842	chr14:105179842:G:A	1.20844e-06	-1.49511	-1.37217
105179874	chr14:105179874:C:T	2.11449e-05	-0.00521367	-3.65436e-10
105181194	chr14:105181194:C:T	4.43276e-05	-1.07666e-10	0.734998
105181311	chr14:105181311:C:T	1.15982e-05	-1.07666e-10	-0.605763
105181525	chr14:105181525:G:A	1.74036e-05	-0.199936	-3.65436e-10
105182051	chr14:105182051:G:A	6.08902e-06	-1.07666e-10	-1.25012
105182269	chr14:105182269:G:A	4.53577e-06	-1.47832	-0.0663
105182271	chr14:105182271:T:C	4.97546e-06	-1.48684	0.0347471
105182413	chr14:105182413:G:A	1.94296e-05	-1.07666e-10	-0.0898111
105182478	chr14:105182478:CG:TG	3.80438e-06	-1.53032	-0.190141
105182564	chr14:105182564:T:C	5.07677e-06	-1.28606	-0.145875
105182800	chr14:105182800:T:C	4.41736e-05	0.731516	-3.65436e-10
105182956	chr14:105182956:C:T	3.936e-05	0.61614	-3.65436e-10
105182961	chr14:105182961:C:G	5.44321e-06	-1.07666e-10	-1.36224
105183053	chr14:105183053:G:T	5.03897e-06	-1.43941	-3.65436e-10
105183684	chr14:105183684:G:A	7.01884e-06	-1.10801	-3.65436e-10
105183739	chr14:105183739:C:G	6.54771e-06	-1.07666e-10	-1.1775
105184168	chr14:105184168:A:AC	1.7339e-05	-1.07666e-10	-0.203653
105184181	chr14:105184181:T:A	1.52892e-05	-0.329462	-3.65436e-10
105184518	chr14:105184518:A:G	5.39327e-06	-1.07666e-10	-1.37146
105184585	chr14:105184585:C:T	2.60245e-05	0.202428	-3.65436e-10
105185045	chr14:105185045:G:A	1.08992e-05	-1.07666e-10	-0.667922
105185179	chr14:105185179:C:T	9.06777e-06	-1.07666e-10	-0.851884
105185217	chr14:105185217:C:T	4.7135e-06	-0.81761	-0.688569
105185737	chr14:105185737:G:C	9.76636e-06	-1.07666e-10	-0.777666
105185967	chr14:105185967:C:T	5.51131e-06	-1.07666e-10	-1.34981
105187513	chr14:105187513:C:T	1.8511e-06	-1.29696	-1.14387
105188017	chr14:105188017:G:A	6.65215e-06	-1.07666e-10	-1.16167
105188269	chr14:105188269:C:T	1.72859e-06	-1.13955	-1.36976
105188381	chr14:105188381:A:G	2.07874e-06	-1.00727	-1.31758
105188384	chr14:105188384:C:T	2.41346e-05	-1.07666e-10	0.127038
105188633	chr14:105188633:C:T	5.51252e-06	-1.07666e-10	-1.34959
105188783	chr14:105188783:AC:A	5.0667e-06	-1.43392	-3.65436e-10
105188846	chr14:105188846:C:T	7.41145e-06	-1.07666e-10	-1.05358
105189055	chr14:105189055:C:T	5.6801e-06	-1.07666e-10	-1.31964
105189274	chr14:105189274:G:A	6.53246e-06	-1.07666e-10	-1.17983
105189516	chr14:105189516:C:G	1.0309e-05	-0.72359	-3.65436e-10
105190036	chr14:105190036:G:A	1.11641e-05	-1.07666e-10	-0.643908
105190090	chr14:105190090:G:A	6.64141e-06	-1.07666e-10	-1.16329
105190147	chr14:105190147:G:A	1.05247e-05	-0.702889	-3.65436e-10
105190202	chr14:105190202:A:C	5.38493e-06	-1.07666e-10	-1.37301
105191899	chr14:105191899:G:A	6.78678e-06	-1.07666e-10	-1.14163
105193776	chr14:105193776:G:A	8.55006e-06	-1.07666e-10	-0.910672
105194422	chr14:105194422:C:A	6.03623e-06	-1.07666e-10	-1.25883
105194536	chr14:105194536:C:T	6.89845e-06	-1.07666e-10	-1.12531
105194637	chr14:105194637:A:G	0.00253946	4.7831	-3.65436e-10
105194698	chr14:105194698:G:C	8.42363e-06	-0.925569	-3.65436e-10
105194699	chr14:105194699:C:T	4.55081e-06	-1.5413	-3.65436e-10
105194898	chr14:105194898:C:T	6.10762e-06	-1.07666e-10	-1.24707
105194899	chr14:105194899:G:A	5.03311e-05	-1.07666e-10	0.862012
105195786	chr14:105195786:T:G	5.05269e-06	-0.181244	-1.25545
105196224	chr14:105196224:C:T	7.49963e-06	-1.07666e-10	-1.04176
105196889	chr14:105196889:G:A	1.37539e-05	-0.435291	-3.65436e-10
105197100	chr14:105197100:G:A	5.80219e-06	-1.29838	-3.65436e-10
105197127	chr14:105197127:C:A	8.24849e-06	-1.07666e-10	-0.94658
105197144	chr14:105197144:G:A	7.5105e-06	-1.07666e-10	-1.04031
105197211	chr14:105197211:G:A	2.22887e-05	-1.07666e-10	0.0474699
105197253	chr14:105197253:C:T	6.22011e-06	-1.37581	0.146986
105197254	chr14:105197254:G:A	5.44891e-06	-1.07666e-10	-1.36119
105197507	chr14:105197507:C:T	1.57459e-05	-0.300032	-3.65436e-10
105198463	chr14:105198463:C:T	6.01482e-06	-1.07666e-10	-1.26238
105199031	chr14:105199031:G:C	8.5723e-06	-1.07666e-10	-0.908074
105199402	chr14:105199402:C:T	6.93232e-06	-1.12042	-3.65436e-10
105199795	chr14:105199795:C:G	9.10696e-06	-1.07666e-10	-0.847571
105200385	chr14:105200385:C:T	4.43568e-06	-0.622131	-0.944798
105200833	chr14:105200833:G:A	5.5984e-06	-1.07666e-10	-1.33413
105201321	chr14:105201321:C:A	1.22871e-05	-1.07666e-10	-0.54806
105201373	chr14:105201373:G:A	7.97788e-06	-1.07666e-10	-0.979938
105201622	chr14:105201622:G:T	1.11058e-05	-1.07666e-10	-0.649145
105201853	chr14:105201853:G:A	2.61319e-05	-1.07666e-10	0.206545
105201965	chr14:105201965:G:A	6.80647e-06	-1.07666e-10	-1.13874
105202003	chr14:105202003:T:C	5.76872e-06	-1.07666e-10	-1.30416
105202876	chr14:105202876:G:A	5.44027e-06	-1.07666e-10	-1.36278
105203010	chr14:105203010:C:A	5.58952e-06	-1.07666e-10	-1.33572
105203092	chr14:105203092:G:A	5.5867e-06	-1.07666e-10	-1.33622
105203355	chr14:105203355:C:T	7.91834e-06	-1.07666e-10	-0.987428
105203367	chr14:105203367:C:T	5.92204e-06	-1.07666e-10	-1.27793
105203751	chr14:105203751:A:G	1.59371e-05	-0.287962	-3.65436e-10
105203919	chr14:105203919:G:A	1.10378e-05	-1.07666e-10	-0.655287
105204222	chr14:105204222:T:C	2.11036e-06	-1.02429	-1.28546
105204358	chr14:105204358:C:T	8.2155e-06	-0.224772	-0.725816
105204422	chr14:105204422:C:T	9.25913e-06	-1.07666e-10	-0.831
105204654	chr14:105204654:A:G	2.18374e-06	-0.902289	-1.37328
105204696	chr14:105204696:C:A	8.74239e-06	-0.888427	-3.65436e-10
105204724	chr14:105204724:G:A	2.03422e-05	-0.0439151	-3.65436e-10
105204753	chr14:105204753:C:T	2.22399e-06	-0.886519	-1.37079
105204813	chr14:105204813:C:A	4.82121e-06	-1.48359	-3.65436e-10
105204814	chr14:105204814:C:G	4.75193e-06	-1.49806	-3.65436e-10
105204895	chr14:105204895:C:A	7.98773e-06	-0.264893	-0.713811
105205138	chr14:105205138:A:G	5.38296e-06	-1.07666e-10	-1.37337
105205215	chr14:105205215:G:A	8.29624e-06	-1.07666e-10	-0.940808
105205560	chr14:105205560:C:T	9.65159e-06	-1.07666e-10	-0.789487
105205729	chr14:105205729:A:C	9.00093e-06	-0.181543	-0.677739
105206134	chr14:105206134:G:A	1.77628e-05	-0.179503	-3.65436e-10
105206160	chr14:105206160:C:T	7.48224e-06	-0.281839	-0.76224
105206198	chr14:105206198:A:G	8.38373e-06	-0.198106	-0.732211
105207059	chr14:105207059:C:A	8.92567e-06	-1.07666e-10	-0.867679
105207349	chr14:105207349:G:A	6.44802e-06	-1.07666e-10	-1.19284
105207888	chr14:105207888:A:G	1.31496e-05	-0.0152234	-0.464994
105207917	chr14:105207917:C:T	6.08191e-06	-1.07666e-10	-1.25129
105208215	chr14:105208215:C:T	6.03021e-06	-1.25983	-3.65436e-10
105208318	chr14:105208318:G:A	2.41407e-05	0.127289	-3.65436e-10
105208898	chr14:105208898:C:T	3.81502e-06	-0.571245	-1.14642
105209000	chr14:105209000:T:C	1.15065e-06	-1.54384	-1.37244
105209062	chr14:105209062:T:C	1.86752e-06	-1.06061	-1.37139
105209139	chr14:105209139:T:C	5.71146e-06	-1.07666e-10	-1.31414
105209275	chr14:105209275:G:C	5.7891e-06	-1.07666e-10	-1.30063
105209358	chr14:105209358:G:A	5.7425e-06	-1.07666e-10	-1.30872
105209711	chr14:105209711:G:C	2.24568e-06	-0.991384	-1.25622
105209847	chr14:105209847:A:G	7.24701e-06	-1.07666e-10	-1.07602
105209848	chr14:105209848:C:T	5.67774e-06	-1.07666e-10	-1.32006
105209878	chr14:105209878:C:G	3.37474e-05	-1.07666e-10	0.462294
105210041	chr14:105210041:C:T	1.84835e-05	-0.139733	-3.65436e-10
105210047	chr14:105210047:C:T	7.07013e-06	-1.07666e-10	-1.10073
105210270	chr14:105210270:G:A	1.84868e-05	-0.139556	-3.65436e-10
105210284	chr14:105210284:C:T	5.42261e-06	-1.07666e-10	-1.36603
105210455	chr14:105210455:G:A	5.39444e-06	-1.07666e-10	-1.37124
105210792	chr14:105210792:G:A	6.25313e-06	-1.07666e-10	-1.22353
105210848	chr14:105210848:G:A	6.47076e-06	-1.07666e-10	-1.18932
105211392	chr14:105211392:A:C	9.29614e-06	-1.07666e-10	-0.827012
105211398	chr14:105211398:G:A	6.94476e-06	-1.07666e-10	-1.11862
105211461	chr14:105211461:T:C	1.43595e-05	-1.07666e-10	-0.392198
105211626	chr14:105211626:G:A	1.18548e-05	-1.07666e-10	-0.583881
105211918	chr14:105211918:G:A	7.44617e-06	-1.07666e-10	-1.04891
105211929	chr14:105211929:G:A	3.87905e-06	-1.08841	-0.612607
105211958	chr14:105211958:C:T	1.41249e-05	-1.07666e-10	-0.408672
105212431	chr14:105212431:C:A	7.1702e-06	-1.07666e-10	-1.08668
105212481	chr14:105212481:C:T	1.8121e-06	-1.33239	-1.12973
105212482	chr14:105212482:T:C	1.08948e-05	-0.668327	-3.65436e-10
105212694	chr14:105212694:G:A	6.87244e-06	-1.07666e-10	-1.12909
105212718	chr14:105212718:A:G	2.20948e-05	0.674445	-0.635714
105212743	chr14:105212743:G:A	1.66451e-05	-0.244494	-3.65436e-10
105213036	chr14:105213036:G:T	2.07141e-06	-0.97021	-1.35817
105213054	chr14:105213054:C:T	1.96798e-06	-1.00637	-1.37324
105213196	chr14:105213196:G:A	5.49431e-06	-1.07666e-10	-1.3529
105213242	chr14:105213242:T:C	7.07487e-06	-1.07666e-10	-1.10006
105213573	chr14:105213573:G:A	3.93984e-05	-1.07666e-10	0.617116
105213591	chr14:105213591:T:C	5.62086e-06	-0.508466	-0.821659
105213780	chr14:105213780:C:G	5.3923e-06	-1.07666e-10	-1.37164
105214077	chr14:105214077:G:A	1.86569e-06	-1.12338	-1.3096
105214138	chr14:105214138:G:A	6.86452e-06	-1.07666e-10	-1.13024
105214933	chr14:105214933:G:A	9.57485e-06	-1.07666e-10	-0.797471
105214976	chr14:105214976:C:T	1.04352e-05	-1.07666e-10	-0.711421
105215242	chr14:105215242:AAC:A	7.41623e-06	-1.07666e-10	-1.05294
105215265	chr14:105215265:C:T	1.94369e-06	-1.31178	-1.08024
105215330	chr14:105215330:A:G	7.95058e-06	0.121393	-1.10476
105215338	chr14:105215338:T:C	1.12758e-05	-1.07666e-10	-0.633948
105215455	chr14:105215455:T:A	1.83923e-05	-0.14468	-3.65436e-10
105215594	chr14:105215594:A:G	6.75196e-06	-1.07666e-10	-1.14678
105215661	chr14:105215661:G:T	1.27148e-05	-1.07666e-10	-0.513845
105215773	chr14:105215773:A:G	7.44238e-06	-1.07666e-10	-1.04942
105215920	chr14:105215920:A:G	1.81996e-06	-1.25256	-1.20524
105216190	chr14:105216190:C:T	2.16519e-06	-0.965962	-1.31814
105216525	chr14:105216525:C:T	2.03516e-05	-0.0434522	-3.65436e-10
105217024	chr14:105217024:C:T	1.59452e-05	-1.07666e-10	-0.287451
105217049	chr14:105217049:T:C	2.27031e-06	-0.869959	-1.36674
105217073	chr14:105217073:G:T	1.43833e-05	-0.390542	-3.65436e-10
105217205	chr14:105217205:G:A	7.12019e-06	-1.07666e-10	-1.09368
105218209	chr14:105218209:C:T	1.91142e-05	-0.106177	-3.65436e-10
105218384	chr14:105218384:T:C	2.15035e-06	-1.09909	-1.1919
105218791	chr14:105218791:AG:A	7.08379e-06	-1.07666e-10	-1.0988
105218796	chr14:105218796:G:A	5.16858e-06	-1.41401	-3.65436e-10
105218982	chr14:105218982:C:T	1.03219e-05	-1.07666e-10	-0.722342
105219391	chr14:105219391:G:A	1.64851e-05	-0.254152	-3.65436e-10
105219463	chr14:105219463:C:T	6.99113e-06	-0.464404	-0.647565
105219500	chr14:105219500:C:G	5.50084e-06	-1.07666e-10	-1.35171
105219528	chr14:105219528:T:C	6.22329e-06	-0.5495	-0.678813
105219656	chr14:105219656:T:C	1.99982e-05	-1.07666e-10	-0.0609689
105219703	chr14:105219703:T:C	7.16819e-06	-1.07666e-10	-1.08696
105219809	chr14:105219809:T:C	7.04463e-06	-0.460138	-0.644207
105220180	chr14:105220180:G:A	5.44941e-06	-1.07666e-10	-1.3611
105220233	chr14:105220233:T:C	6.91923e-06	-0.463108	-0.659198
105220515	chr14:105220515:G:A	2.28175e-06	-1.04832	-1.18334
105220564	chr14:105220564:G:A	1.17841e-05	-1.07666e-10	-0.58986
105220657	chr14:105220657:C:T	1.6796e-05	-0.235467	-3.65436e-10
105220723	chr14:105220723:C:T	5.77959e-06	-1.07666e-10	-1.30228
105220771	chr14:105220771:C:A	6.57438e-06	-1.07666e-10	-1.17343
105221076	chr14:105221076:G:A	1.55719e-05	-0.311144	-3.65436e-10
105221199	chr14:105221199:A:G	6.76142e-06	-0.506621	-0.638757
105221426	chr14:105221426:C:G	6.81467e-06	-1.13753	-3.65436e-10
105221434	chr14:105221434:T:C	6.34448e-06	-0.512763	-0.696262
105221458	chr14:105221458:T:A	1.56545e-05	-0.305854	-3.65436e-10
105221745	chr14:105221745:C:T	2.11484e-06	-1.09264	-1.21499
105221963	chr14:105221963:C:T	1.82267e-05	-0.153725	-3.65436e-10
105221974	chr14:105221974:C:CA	5.71219e-06	-1.07666e-10	-1.31401
105222060	chr14:105222060:C:G	1.34121e-05	-1.07666e-10	-0.46045
105222116	chr14:105222116:TA:T	1.44973e-05	-1.07666e-10	-0.382649
105222908	chr14:105222908:G:A	5.94851e-06	-1.07666e-10	-1.27347
105223310	chr14:105223310:G:A	1.89215e-06	-1.18491	-1.23399
105223509	chr14:105223509:G:A	4.63693e-06	-1.52256	-3.65436e-10
105223693	chr14:105223693:G:A	1.09988e-05	-0.658827	-3.65436e-10
105223934	chr14:105223934:T:C	5.80871e-06	-1.07666e-10	-1.29725
105224061	chr14:105224061:G:A	6.98163e-06	-1.07666e-10	-1.11333
105224132	chr14:105224132:G:A	1.82017e-05	-1.07666e-10	-0.155097
105224653	chr14:105224653:T:C	5.42406e-06	-1.07666e-10	-1.36577
105224670	chr14:105224670:C:T	5.93724e-06	-1.27537	-3.65436e-10
105224757	chr14:105224757:A:G	6.19605e-06	-1.07666e-10	-1.2327
105224834	chr14:105224834:C:T	1.9929e-05	-1.07666e-10	-0.0644321
105224915	chr14:105224915:C:T	1.49527e-05	-1.07666e-10	-0.351716
105225805	chr14:105225805:G:A	5.93801e-06	-1.07666e-10	-1.27524
105225839	chr14:105225839:G:T	1.48651e-05	-0.357596	-3.65436e-10
105226527	chr14:105226527:A:G	7.50269e-06	-1.07666e-10	-1.04135
105226603	chr14:105226603:C:G	9.33614e-06	-1.07666e-10	-0.822717
105226625	chr14:105226625:C:T	7.70328e-06	-1.07666e-10	-1.01496
105226830	chr14:105226830:G:A	4.45812e-05	-1.07666e-10	0.740703
105227003	chr14:105227003:A:C	2.15183e-06	-0.99393	-1.29636
105227072	chr14:105227072:C:T	4.84187e-06	-1.47931	-3.65436e-10
105227073	chr14:105227073:G:A	6.6128e-06	-1.07666e-10	-1.1676
105227249	chr14:105227249:T:A	5.39103e-06	-1.07666e-10	-1.37187
105227347	chr14:105227347:G:A	2.55997e-05	-1.07666e-10	0.185971
105227746	chr14:105227746:G:A	1.03005e-05	-1.07666e-10	-0.724413
105228255	chr14:105228255:C:T	1.41031e-05	-0.410219	-3.65436e-10
105228278	chr14:105228278:C:T	9.50263e-06	-1.07666e-10	-0.805042
105228520	chr14:105228520:A:G	1.21736e-06	-1.51108	-1.34885
105228533	chr14:105228533:G:A	1.02085e-05	-0.520091	-0.213302
105228724	chr14:105228724:G:A	5.99106e-06	-1.07666e-10	-1.26634
105228987	chr14:105228987:C:A	4.93938e-06	-1.45937	-3.65436e-10
105228999	chr14:105228999:C:T	7.99427e-06	-0.977886	-3.65436e-10
105229001	chr14:105229001:G:C	0.000153112	1.97456	-3.65436e-10
105229081	chr14:105229081:A:G	5.48074e-06	-1.07666e-10	-1.35537
105229156	chr14:105229156:C:T	1.60087e-06	-1.48793	-1.09813
105229308	chr14:105229308:A:G	3.79127e-05	0.578675	-3.65436e-10
105229397	chr14:105229397:A:G	5.64871e-06	-1.07666e-10	-1.32518
105240987	chr14:105240987:T:G	5.39733e-06	-1.07666e-10	-1.37071
105241594	chr14:105241594:G:A	2.16922e-06	-1.11935	-1.16289
105241952	chr14:105241952:C:T	0.000358552	4.16011	-1.33464
105241989	chr14:105241989:A:G	0.00101211	4.48178	-0.618603
105242381	chr14:105242381:G:A	7.23867e-06	-1.07666e-10	-1.07717
105243255	chr14:105243255:C:A	0.00297956	3.80497	1.13795
105243269	chr14:105243269:A:T	0.00262241	4.58831	0.226929
105243685	chr14:105243685:A:G	5.01975e-06	-1.12667	-0.316557
105243858	chr14:105243858:T:G	1.12852e-05	-1.07666e-10	-0.63312
105243901	chr14:105243901:A:C	0.000672442	3.60104	-0.14673
105244106	chr14:105244106:C:T	1.17176e-05	-1.07666e-10	-0.59552
105244149	chr14:105244149:C:A	0.00310438	4.89586	0.0880952
105244280	chr14:105244280:C:CA	5.52038e-06	-1.07666e-10	-1.34816
105244420	chr14:105244420:G:A	5.10041e-06	-1.1059	-0.321389
105244529	chr14:105244529:G:A	0.00354168	4.46486	0.650887
105244532	chr14:105244532:G:A	5.95503e-06	-1.07666e-10	-1.27237
105244563	chr14:105244563:G:A	0.00164364	3.77594	0.572119
105244875	chr14:105244875:T:A	8.13068e-06	-1.07666e-10	-0.960966
105245137	chr14:105245137:T:C	0.000107862	-1.07666e-10	1.62425
105245255	chr14:105245255:G:A	5.8515e-06	-1.07666e-10	-1.28991
105245754	chr14:105245754:T:C	5.74622e-06	-1.30807	-3.65436e-10
105245759	chr14:105245759:CACAAAAACTAACTCAAAACCGATGCAAGACCCAA:C	0.000114787	-1.07666e-10	1.68647
105246014	chr14:105246014:T:C	4.71096e-05	-1.07666e-10	0.795867
105246156	chr14:105246156:C:T	0.00447653	4.74264	0.607349
105246162	chr14:105246162:T:C	1.06977e-05	-0.686577	-3.65436e-10
105246397	chr14:105246397:C:T	0.00239365	4.1123	0.611663
105246519	chr14:105246519:G:A	0.00116004	4.10058	-0.100983
105246658	chr14:105246658:T:C	2.92969e-06	-1.02685	-0.954866
105246797	chr14:105246797:T:C	0.00373749	4.87335	0.296206
105246882	chr14:105246882:A:G	0.00285742	3.87314	1.02792
105247112	chr14:105247112:C:T	0.00414081	4.79826	0.473772
105247391	chr14:105247391:G:T	7.99042e-06	-1.07666e-10	-0.978367
105247636	chr14:105247636:A:G	0.0170309	4.28415	2.40202
105247918	chr14:105247918:C:G	1.26085e-05	-1.07666e-10	-0.522242
105248411	chr14:105248411:G:A	0.000111736	-1.07666e-10	1.65953
105248598	chr14:105248598:C:G	5.62223e-06	-1.07666e-10	-1.32988
105248833	chr14:105248833:C:G	7.21628e-06	-1.07666e-10	-1.08027
105248900	chr14:105248900:C:G	2.0885e-05	-1.07666e-10	-0.0175777
105250040	chr14:105250040:C:T	1.64267e-05	-0.2577	-3.65436e-10
105250237	chr14:105250237:C:T	4.8383e-06	-1.48005	-3.65436e-10
105250507	chr14:105250507:G:A	0.000112381	-1.07666e-10	1.66529
105250863	chr14:105250863:G:A	1.25663e-05	-1.07666e-10	-0.525595
105250879	chr14:105250879:G:A	7.03688e-06	-1.07666e-10	-1.10545
105250928	chr14:105250928:C:T	4.899e-06	-1.48765	0.0200733
105250942	chr14:105250942:T:C	0.000719267	4.05612	-0.534492
105251098	chr14:105251098:C:T	7.523e-06	-1.07666e-10	-1.03865
105251111	chr14:105251111:G:C	0.00116016	4.14226	-0.142559
105251116	chr14:105251116:C:T	0.00010398	-1.07666e-10	1.58759
105251151	chr14:105251151:C:G	5.8515e-06	-1.07666e-10	-1.28991
105251175	chr14:105251175:C:T	0.000112946	-1.07666e-10	1.6703
105251406	chr14:105251406:T:C	0.000111492	-1.07666e-10	1.65734
105251459	chr14:105251459:G:A	0.00455948	4.75297	0.615385
105251604	chr14:105251604:A:G	5.4813e-06	-1.07666e-10	-1.35527
105251638	chr14:105251638:G:A	0.000154438	-1.07666e-10	1.98318
105251647	chr14:105251647:A:G	1.3456e-05	-0.457188	-3.65436e-10
105251862	chr14:105251862:A:G	0.000112439	-1.07666e-10	1.6658
105252048	chr14:105252048:A:T	0.0030018	4.39984	0.550521
105252070	chr14:105252070:C:T	0.00128568	4.21085	-0.108424
105252248	chr14:105252248:G:A	1.28314e-05	-1.07666e-10	-0.504712
105252300	chr14:105252300:A:G	5.52425e-06	-1.07666e-10	-1.34746
105252781	chr14:105252781:T:G	0.000112383	-1.07666e-10	1.6653
105252844	chr14:105252844:T:C	0.000820658	4.16072	-0.507222
105252969	chr14:105252969:G:A	0.00290305	4.44449	0.472416
105253797	chr14:105253797:G:C	0.000698239	4.59083	-1.09888
105253874	chr14:105253874:G:A	7.35238e-06	-1.07666e-10	-1.06159
105253898	chr14:105253898:G:T	0.000112144	-1.07666e-10	1.66318
105254466	chr14:105254466:A:C	0.00954418	5.55319	0.553888
105255266	chr14:105255266:G:C	0.000774488	4.12091	-0.52532
105256246	chr14:105256246:G:A	1.26085e-05	-1.07666e-10	-0.522242
105256576	chr14:105256576:G:A	4.56042e-06	-1.5392	-3.65436e-10
105256639	chr14:105256639:G:C	0.000710503	4.04313	-0.533766
105256766	chr14:105256766:C:T	0.00050215	4.27228	-1.10999
105257741	chr14:105257741:G:C	1.67313e-06	-1.54674	-0.995181
105258221	chr14:105258221:A:G	0.00305802	4.80762	0.161296
105258362	chr14:105258362:A:G	0.000658386	3.91451	-0.481325
105258749	chr14:105258749:A:G	5.50309e-06	-1.07666e-10	-1.3513
105258784	chr14:105258784:G:A	3.16571e-05	-1.07666e-10	0.398354
105259264	chr14:105259264:T:TGA	9.47572e-05	-1.07666e-10	1.49471
105259371	chr14:105259371:AGAGGTCGAGGTT:A	3.35291e-06	-0.943548	-0.903234
105259487	chr14:105259487:A:T	2.41102e-05	-1.07666e-10	0.126026
105260030	chr14:105260030:C:T	0.000501796	4.25003	-1.08844
105260410	chr14:105260410:C:T	5.4305e-06	-1.07666e-10	-1.36458
105260887	chr14:105260887:T:C	7.34981e-05	-1.07666e-10	1.24065
105260914	chr14:105260914:T:C	0.000803409	4.07637	-0.444116
105261944	chr14:105261944:CT:C	5.55178e-06	-1.07666e-10	-1.34249
105262555	chr14:105262555:C:T	5.64196e-06	-1.07666e-10	-1.32638
105262642	chr14:105262642:G:A	6.00826e-06	-1.26347	-3.65436e-10
105262717	chr14:105262717:C:T	5.6553e-06	-1.07666e-10	-1.32402
105263051	chr14:105263051:C:T	7.43782e-06	-1.05003	-3.65436e-10
105263105	chr14:105263105:T:C	0.00376088	4.85596	0.319837
105263592	chr14:105263592:CAG:C	2.59101e-06	-1.52508	-0.579485
105263653	chr14:105263653:C:T	0.00357921	4.73674	0.389544
105263655	chr14:105263655:A:G	5.38683e-06	-1.07666e-10	-1.37265
105263704	chr14:105263704:C:T	1.10598e-05	-1.07666e-10	-0.653291
105263752	chr14:105263752:T:C	1.05174e-05	-1.07666e-10	-0.703583
105263753	chr14:105263753:G:A	1.106e-05	-1.07666e-10	-0.653279
105263782	chr14:105263782:G:A	2.99939e-06	-1.04714	-0.911063
105263798	chr14:105263798:A:G	0.000114098	-1.07666e-10	1.68045
105264308	chr14:105264308:C:T	6.2247e-06	-1.07666e-10	-1.22809
105264391	chr14:105264391:G:A	5.94822e-06	-1.07666e-10	-1.27352
105264440	chr14:105264440:G:A	3.57179e-05	-1.07666e-10	0.519042
105264615	chr14:105264615:C:T	0.00159402	3.89211	0.425293
105265490	chr14:105265490:G:A	0.000408277	3.94046	-0.985128
105265669	chr14:105265669:G:A	0.0030756	4.52593	0.448716
105265833	chr14:105265833:A:G	0.00410315	4.86372	0.399183
105266085	chr14:105266085:C:CA	5.44806e-06	-1.07666e-10	-1.36135
105266211	chr14:105266211:C:G	7.44727e-05	-1.07666e-10	1.25382
105266214	chr14:105266214:G:C	0.00256634	4.38128	0.412348
105266370	chr14:105266370:G:A	5.63981e-06	-1.07666e-10	-1.32676
105266425	chr14:105266425:A:T	0.000748542	3.96453	-0.403016
105266469	chr14:105266469:GA:G	1.09732e-05	-1.07666e-10	-0.661151
105266586	chr14:105266586:A:G	3.39041e-06	-0.937532	-0.898128
105266777	chr14:105266777:T:C	0.00167545	4.81187	-0.444647
105266958	chr14:105266958:G:A	0.00353903	4.44562	0.669378
105267572	chr14:105267572:A:G	0.000462639	4.12261	-1.04228
105267601	chr14:105267601:C:T	0.000112375	-1.07666e-10	1.66523
105267932	chr14:105267932:C:G	5.96872e-06	-1.07666e-10	-1.27008
105267940	chr14:105267940:AGAGGCCTTGCTCCCACGCGTGGCCAGGCACGCCATGGAGGCT:A	5.48744e-06	-1.07666e-10	-1.35415
105268097	chr14:105268097:G:A	0.000112144	-1.07666e-10	1.66318
105268228	chr14:105268228:G:A	0.000486376	4.1208	-0.990425
105268299	chr14:105268299:G:A	6.71433e-05	-1.07666e-10	1.15022
105268443	chr14:105268443:C:T	0.000112144	-1.07666e-10	1.66318
105268799	chr14:105268799:G:A	1.00312e-05	-0.750906	-3.65436e-10
105268827	chr14:105268827:G:A	3.51833e-06	-0.931589	-0.867035
105269036	chr14:105269036:G:A	4.95827e-06	-1.45555	-3.65436e-10
105269088	chr14:105269088:G:A	0.000557743	4.2817	-1.01441
105269227	chr14:105269227:G:A	7.70617e-06	-1.07666e-10	-1.01459
105269682	chr14:105269682:G:A	6.49979e-05	-1.07666e-10	1.11774
105269772	chr14:105269772:A:G	0.00467122	5.16669	0.225878
105269797	chr14:105269797:T:G	0.00208298	4.99193	-0.40699
105270042	chr14:105270042:C:T	0.000387841	3.91938	-1.01539
105270547	chr14:105270547:G:A	0.000118761	-1.07666e-10	1.7205
105270860	chr14:105270860:G:A	4.60055e-06	-1.53043	-3.65436e-10
105271448	chr14:105271448:A:G	0.000439628	4.0199	-0.990579
105271467	chr14:105271467:G:A	5.44388e-06	-1.07666e-10	-1.36212
105271868	chr14:105271868:G:A	0.000930654	3.77928	-3.65436e-10
105272515	chr14:105272515:G:A	6.6252e-06	-1.07666e-10	-1.16573
105272617	chr14:105272617:A:T	2.17224e-05	-1.07666e-10	0.0217343
105273140	chr14:105273140:G:A	0.0031485	4.40687	0.591195
105273327	chr14:105273327:C:T	9.10712e-06	-1.07666e-10	-0.847554
105273410	chr14:105273410:C:A	2.1729e-05	-1.07666e-10	0.0220366
105273526	chr14:105273526:TAA:T	5.42765e-06	-1.07666e-10	-1.3651
105273895	chr14:105273895:G:A	3.19672e-06	-1.01399	-0.880493
105274422	chr14:105274422:G:A	2.17724e-05	-1.07666e-10	0.0240305
105274755	chr14:105274755:A:G	3.40627e-06	-0.951818	-0.879174
105274924	chr14:105274924:C:T	0.000111798	1.66008	-3.65436e-10
105274973	chr14:105274973:G:A	1.96958e-06	-1.04659	-1.3322
105275018	chr14:105275018:T:C	0.00115025	4.84492	-0.853793
105277805	chr14:105277805:A:C	7.4182e-05	-1.07666e-10	1.24991
105278270	chr14:105278270:T:C	1.31185e-05	-1.07666e-10	-0.482584
105278647	chr14:105278647:T:A	6.91999e-06	-1.07666e-10	-1.1222
105278782	chr14:105278782:T:C	4.0365e-06	-0.916103	-0.745129
105279245	chr14:105279245:A:G	7.89286e-06	-1.07666e-10	-0.990652
105279444	chr14:105279444:A:G	0.00867498	3.84735	2.16424
105279461	chr14:105279461:C:T	7.68801e-06	-1.07666e-10	-1.01695
105279528	chr14:105279528:CTA:C	1.97061e-06	-1.4394	-0.938872
105279750	chr14:105279750:G:C	3.76983e-06	-0.909178	-0.820403
105280611	chr14:105280611:C:T	7.04892e-06	-1.10374	-3.65436e-10
105280670	chr14:105280670:T:C	1.15038e-05	-1.07666e-10	-0.613933
105280700	chr14:105280700:G:A	1.03005e-05	-1.07666e-10	-0.724413
105281759	chr14:105281759:A:T	5.94145e-06	-1.07666e-10	-1.27466
105282108	chr14:105282108:C:T	2.63397e-05	-1.07666e-10	0.214465
105282511	chr14:105282511:A:G	5.59004e-06	-1.07666e-10	-1.33562
105282512	chr14:105282512:G:T	0.000273274	3.82981	-1.27594
105282525	chr14:105282525:T:C	0.000317812	3.97667	-1.27182
105282757	chr14:105282757:A:C	0.00524852	4.48666	1.02243
105282920	chr14:105282920:G:A	5.45106e-06	-1.07666e-10	-1.3608
105283185	chr14:105283185:T:C	9.97162e-06	-1.07666e-10	-0.756867
105283245	chr14:105283245:A:G	0.00155902	4.31928	-0.024076
105284076	chr14:105284076:G:A	1.4404e-06	-1.36461	-1.32708
105284119	chr14:105284119:C:T	9.0887e-06	-1.07666e-10	-0.849578
105284135	chr14:105284135:C:T	5.51005e-06	-1.07666e-10	-1.35004
105284715	chr14:105284715:G:A	5.53365e-06	-1.07666e-10	-1.34576
105284843	chr14:105284843:G:A	5.59882e-06	-1.07666e-10	-1.33405
105284934	chr14:105284934:A:G	5.76088e-06	-1.07666e-10	-1.30552
105286067	chr14:105286067:T:C	0.00202156	4.55478	0.000235268
105286121	chr14:105286121:G:A	0.000271479	3.84675	-1.29947
105286644	chr14:105286644:T:C	1.57669e-06	-1.50384	-1.09745
105286754	chr14:105286754:C:T	9.30419e-06	-1.07666e-10	-0.826146
105286890	chr14:105286890:T:C	8.46911e-06	-0.920185	-3.65436e-10
105286971	chr14:105286971:T:G	8.60276e-05	-1.07666e-10	1.39806
105287420	chr14:105287420:C:T	5.38601e-06	-1.07666e-10	-1.37281
105287495	chr14:105287495:G:A	6.85082e-06	-1.07666e-10	-1.13224
105287791	chr14:105287791:C:G	1.05172e-05	-1.07666e-10	-0.703602
105287869	chr14:105287869:A:G	4.25551e-06	-0.93325	-0.675147
105288148	chr14:105288148:A:C	7.05019e-06	-1.10356	-3.65436e-10
105288195	chr14:105288195:T:C	0.00219353	4.38117	0.25549
105288447	chr14:105288447:G:A	0.000160625	-1.07666e-10	2.02246
105288557	chr14:105288557:G:A	5.73035e-06	-1.07666e-10	-1.31083
105288607	chr14:105288607:G:A	0.000527268	4.23406	-1.02296
105288823	chr14:105288823:C:T	0.00230978	3.77976	0.908536
105289440	chr14:105289440:GAT:G	5.6781e-06	-1.13741	-0.182585
105289693	chr14:105289693:T:C	6.45871e-06	-1.07666e-10	-1.19118
105289785	chr14:105289785:G:A	0.000143733	-1.07666e-10	1.91135
105290148	chr14:105290148:A:G	0.00115654	4.96455	-0.967973
105290279	chr14:105290279:C:T	4.51327e-06	-1.54959	-3.65436e-10
105290554	chr14:105290554:A:G	0.00261037	4.50976	0.300877
105290607	chr14:105290607:C:T	0.00268959	4.5201	0.320436
105291055	chr14:105291055:T:C	0.00382333	4.85709	0.335173
105291497	chr14:105291497:G:A	0.000109003	-1.07666e-10	1.63476
105291681	chr14:105291681:G:A	0.000849504	4.6206	-0.932556
105291880	chr14:105291880:A:C	0.00237584	4.84441	-0.127914
105291954	chr14:105291954:C:T	5.52277e-06	-1.07666e-10	-1.34773
105292627	chr14:105292627:C:T	0.00140729	4.99751	-0.804693
105292637	chr14:105292637:C:T	3.85557e-06	-1.00114	-0.70595
105292672	chr14:105292672:A:G	0.00124147	4.89697	-0.82953
105292736	chr14:105292736:C:T	6.74861e-06	-1.07666e-10	-1.14727
105292805	chr14:105292805:G:A	3.69896e-06	-1.04219	-0.706363
105292889	chr14:105292889:T:C	0.000276252	3.8257	-1.261
105293426	chr14:105293426:C:A	0.00102726	5.07305	-1.19501
105293503	chr14:105293503:T:C	0.00310772	5.01761	-0.0325772
105293879	chr14:105293879:A:G	0.000929098	4.63041	-0.852804
105293890	chr14:105293890:T:C	5.38177e-05	-1.07666e-10	0.928992
105293908	chr14:105293908:A:G	0.00194949	4.55741	-0.0386992
105294093	chr14:105294093:T:C	0.00010573	2.4951	-0.890824
105294156	chr14:105294156:C:G	7.51964e-06	-1.07666e-10	-1.03909
105294476	chr14:105294476:G:A	2.08652e-05	-1.07666e-10	-0.0185268
105294764	chr14:105294764:T:C	0.00011438	-1.07666e-10	1.68292
105294984	chr14:105294984:C:T	5.709e-06	-0.949769	-0.364797
105295116	chr14:105295116:C:T	1.01367e-05	-1.07666e-10	-0.740443
105295255	chr14:105295255:T:C	0.00442985	5.40242	-0.0629087
105295907	chr14:105295907:C:T	0.000123535	-1.07666e-10	1.75991
105296300	chr14:105296300:G:A	0.00201425	5.32675	-0.775362
105296373	chr14:105296373:C:T	3.64947e-06	-0.945828	-0.816201
105296638	chr14:105296638:G:A	8.08407e-06	-0.966715	-3.65436e-10
105296925	chr14:105296925:G:GT	7.34794e-05	-1.07666e-10	1.24039
105296929	chr14:105296929:G:C	6.57039e-05	1.12855	-3.65436e-10
105296992	chr14:105296992:T:C	6.86005e-06	-1.07666e-10	-1.1309
105297345	chr14:105297345:G:A	7.28415e-05	-1.07666e-10	1.23168
105297762	chr14:105297762:T:C	0.00361796	4.74431	0.39275
105297853	chr14:105297853:G:A	5.51593e-06	-1.07666e-10	-1.34897
105297864	chr14:105297864:C:T	4.50757e-06	-1.55085	-3.65436e-10
105298430	chr14:105298430:C:T	5.80616e-06	-1.07666e-10	-1.29769
105298490	chr14:105298490:G:A	6.70176e-06	-1.07666e-10	-1.15424
105298747	chr14:105298747:T:A	1.32362e-05	-1.07666e-10	-0.473656
105298887	chr14:105298887:G:A	3.73454e-05	-1.07666e-10	0.563599
105298919	chr14:105298919:C:A	5.47734e-06	-1.07666e-10	-1.35599
105299103	chr14:105299103:G:A	5.45341e-06	-1.07666e-10	-1.36037
105299165	chr14:105299165:T:G	5.84732e-06	-1.07666e-10	-1.29063
105299394	chr14:105299394:C:A	4.52043e-06	-1.548	-3.65436e-10
105300019	chr14:105300019:G:A	3.66469e-05	-1.07666e-10	0.544718
105300136	chr14:105300136:G:C	6.70176e-06	-1.07666e-10	-1.15424
105300790	chr14:105300790:C:A	3.04421e-06	-1.46024	-0.483124
105301794	chr14:105301794:C:CT	2.21537e-06	-1.04061	-1.22058
105302153	chr14:105302153:A:T	2.23737e-06	-1.02352	-1.22779
105302162	chr14:105302162:A:G	2.21501e-06	-1.03349	-1.22787
105302570	chr14:105302570:TC:T	3.84507e-05	0.592766	-3.65436e-10
105302876	chr14:105302876:C:A	4.5093e-06	-1.55047	-3.65436e-10
105303433	chr14:105303433:CAG:C	2.26898e-06	-1.01847	-1.21881
105303500	chr14:105303500:C:T	5.67969e-06	-1.07666e-10	-1.31971
105303518	chr14:105303518:T:C	0.00115842	4.75738	-0.759177
105303670	chr14:105303670:T:C	3.91325e-05	-1.07666e-10	0.610342
105303971	chr14:105303971:T:A	4.52267e-06	-1.54751	-3.65436e-10
105304168	chr14:105304168:G:C	5.97276e-06	-1.07666e-10	-1.2694
105304241	chr14:105304241:C:T	7.89588e-06	-1.07666e-10	-0.99027
105304342	chr14:105304342:A:G	0.000423944	2.79478	0.19821
105304538	chr14:105304538:A:T	1.07924e-05	-1.07666e-10	-0.677767
105304929	chr14:105304929:T:C	1.58412e-06	-1.43562	-1.16096
105304981	chr14:105304981:C:G	2.27423e-06	-1.33543	-0.89954
105305426	chr14:105305426:G:GA	6.24188e-06	-1.07666e-10	-1.22533
105305882	chr14:105305882:C:T	8.5955e-06	-1.07666e-10	-0.905372
105306428	chr14:105306428:C:T	6.06702e-06	-1.07666e-10	-1.25374
105306538	chr14:105306538:C:T	8.56437e-06	-1.07666e-10	-0.909
105306691	chr14:105306691:T:C	3.06301e-06	-1.03124	-0.905975
105306949	chr14:105306949:G:A	7.77463e-06	-1.07666e-10	-1.00574
105307486	chr14:105307486:C:T	5.6299e-06	-1.07666e-10	-1.32852
105307867	chr14:105307867:T:G	5.44701e-06	-1.07666e-10	-1.36154
105308164	chr14:105308164:T:C	5.46044e-06	-1.07666e-10	-1.35908
105308768	chr14:105308768:A:G	5.6516e-06	-1.07666e-10	-1.32467
105308907	chr14:105308907:T:C	3.00529e-05	-1.07666e-10	0.34635
105309352	chr14:105309352:T:TC	3.35868e-06	-0.982024	-0.863037
105309416	chr14:105309416:C:T	5.38362e-06	-1.07666e-10	-1.37325
105310200	chr14:105310200:C:G	5.45198e-06	-1.07666e-10	-1.36063
105310227	chr14:105310227:T:C	6.20327e-06	-1.07666e-10	-1.23153
105310616	chr14:105310616:C:T	1.1744e-05	-0.593271	-3.65436e-10
105310756	chr14:105310756:C:T	7.47007e-06	-1.07666e-10	-1.04571
105310757	chr14:105310757:A:G	2.29343e-06	-1.04736	-1.1792
105311127	chr14:105311127:T:C	1.02607e-05	-1.07666e-10	-0.728291
105311509	chr14:105311509:C:A	1.33246e-05	-1.07666e-10	-0.467002
105311796	chr14:105311796:C:T	7.72206e-06	-1.07666e-10	-1.01253
105311862	chr14:105311862:T:C	9.84311e-06	-1.07666e-10	-0.769839
105312256	chr14:105312256:TG:T	5.68197e-06	-1.07666e-10	-1.31931
105312827	chr14:105312827:C:T	9.59894e-06	-1.07666e-10	-0.794958
105312931	chr14:105312931:T:C	9.7312e-06	-1.07666e-10	-0.781274
105312968	chr14:105312968:G:A	1.95628e-05	-1.07666e-10	-0.0829823
105312999	chr14:105312999:C:T	2.82826e-05	0.285636	-3.65436e-10
105313214	chr14:105313214:G:A	5.54017e-06	-1.07666e-10	-1.34458
105313294	chr14:105313294:C:G	5.97824e-06	-1.26848	-3.65436e-10
105313474	chr14:105313474:G:A	7.34138e-06	-1.07666e-10	-1.06308
105313631	chr14:105313631:C:G	1.00876e-05	-1.07666e-10	-0.745304
105313831	chr14:105313831:C:A	6.09059e-06	-1.07666e-10	-1.24987
105314119	chr14:105314119:C:T	5.67072e-06	-1.32129	-3.65436e-10
105314177	chr14:105314177:G:A	2.10804e-05	-0.00826434	-3.65436e-10
105314207	chr14:105314207:C:A	3.21276e-05	-1.07666e-10	0.413107
105314467	chr14:105314467:G:C	5.53704e-06	-1.07666e-10	-1.34515
105316340	chr14:105316340:A:G	1.27521e-05	-0.510916	-3.65436e-10
105316555	chr14:105316555:G:A	9.81096e-06	-1.07666e-10	-0.773111
105316579	chr14:105316579:G:A	6.0645e-06	-1.07666e-10	-1.25416
105316589	chr14:105316589:C:T	1.22832e-05	-1.07666e-10	-0.548379
105317088	chr14:105317088:T:C	5.39105e-06	-0.957177	-0.414693
105317184	chr14:105317184:C:T	2.40395e-05	-1.07666e-10	0.123089
105317200	chr14:105317200:G:A	1.03401e-05	-1.07666e-10	-0.72058
105317920	chr14:105317920:G:A	6.91537e-06	-1.07666e-10	-1.12286
105318234	chr14:105318234:C:T	7.12807e-06	-1.09257	-3.65436e-10
105318242	chr14:105318242:C:T	5.48906e-06	-1.07666e-10	-1.35385
105318590	chr14:105318590:C:T	5.22746e-05	-0.709813	1.60971
105318709	chr14:105318709:A:T	5.51601e-06	-1.07666e-10	-1.34896
105318808	chr14:105318808:G:A	5.42514e-06	-1.36169	-0.00387483
105318906	chr14:105318906:C:T	6.02978e-06	-1.07666e-10	-1.2599
105319009	chr14:105319009:A:G	1.4595e-06	-1.44904	-1.22948
105319237	chr14:105319237:C:T	1.15496e-05	-1.07666e-10	-0.609961
105319311	chr14:105319311:G:A	5.52799e-06	-1.07666e-10	-1.34679
105319331	chr14:105319331:T:C	9.03369e-06	-1.07666e-10	-0.85565
105319724	chr14:105319724:C:T	6.73433e-06	-1.07666e-10	-1.14939
105319904	chr14:105319904:G:A	7.56487e-06	-1.07666e-10	-1.0331
105319963	chr14:105319963:C:T	4.81373e-06	-1.48514	-3.65436e-10
105320178	chr14:105320178:G:A	6.68375e-06	-0.786034	-0.370897
105320333	chr14:105320333:G:A	7.48463e-06	-1.07666e-10	-1.04376
105320345	chr14:105320345:T:A	5.42826e-06	-1.07666e-10	-1.36499
105320743	chr14:105320743:C:T	5.55724e-06	-0.977001	-0.364507
105321329	chr14:105321329:TC:T	5.36266e-06	-0.975948	-0.401203
105321655	chr14:105321655:C:T	6.70952e-06	-1.07666e-10	-1.15308
105321773	chr14:105321773:C:T	6.09958e-06	-1.07666e-10	-1.24839
105322178	chr14:105322178:C:T	6.19778e-06	-1.07666e-10	-1.23242
105322211	chr14:105322211:C:T	6.10453e-06	-1.07666e-10	-1.24758
105322512	chr14:105322512:C:T	5.17696e-06	-1.41239	-3.65436e-10
105322654	chr14:105322654:C:G	9.11249e-06	-1.07666e-10	-0.846965
105322739	chr14:105322739:C:T	1.58663e-06	-1.25845	-1.33655
105323024	chr14:105323024:G:A	1.59942e-05	-1.07666e-10	-0.284383
105323060	chr14:105323060:C:T	3.2473e-05	-1.07666e-10	0.423798
105323286	chr14:105323286:T:C	5.62858e-06	-1.07666e-10	-1.32875
105324224	chr14:105324224:T:C	0.000331161	-1.07666e-10	2.74599
105324273	chr14:105324273:C:T	5.9921e-06	-1.07666e-10	-1.26617
105324309	chr14:105324309:G:A	5.87444e-06	-1.07666e-10	-1.286
105324351	chr14:105324351:C:T	1.88401e-05	-1.07666e-10	-0.120624
105325355	chr14:105325355:TGGAA:T	6.09452e-06	-1.07666e-10	-1.24922
105325477	chr14:105325477:G:C	7.22442e-06	-1.07666e-10	-1.07914
105325602	chr14:105325602:G:C	5.72049e-06	-1.07666e-10	-1.31256
105325722	chr14:105325722:A:G	7.01751e-06	-1.07666e-10	-1.1082
105325799	chr14:105325799:C:T	6.08371e-06	-1.07666e-10	-1.25099
105325837	chr14:105325837:C:G	1.46645e-05	-1.07666e-10	-0.371181
105326004	chr14:105326004:T:C	6.5092e-06	-0.767722	-0.415672
105326364	chr14:105326364:C:G	5.59213e-06	-1.07666e-10	-1.33525
105326619	chr14:105326619:C:A	7.33022e-06	-1.07666e-10	-1.06461
105326718	chr14:105326718:G:A	6.41895e-06	-1.07666e-10	-1.19736
105327088	chr14:105327088:A:G	5.79126e-06	-1.07666e-10	-1.30026
105327295	chr14:105327295:G:A	1.29794e-05	-1.07666e-10	-0.49325
105327343	chr14:105327343:C:T	4.8658e-06	-1.47438	-3.65436e-10
105327395	chr14:105327395:T:G	8.79338e-06	-1.07666e-10	-0.882612
105327564	chr14:105327564:T:G	8.66512e-06	-1.07666e-10	-0.897304
105327946	chr14:105327946:C:G	5.77397e-06	-1.07666e-10	-1.30325
105328003	chr14:105328003:C:T	6.22083e-06	-1.07666e-10	-1.22871
105328540	chr14:105328540:T:C	6.63209e-06	-0.750276	-0.414414
105328579	chr14:105328579:A:G	5.80004e-06	-1.07666e-10	-1.29875
105328793	chr14:105328793:G:A	8.78838e-06	-1.07666e-10	-0.88318
105328866	chr14:105328866:G:A	1.36061e-05	-1.07666e-10	-0.446089
105328867	chr14:105328867:T:A	6.03953e-06	-1.07666e-10	-1.25828
105329271	chr14:105329271:G:T	5.48555e-06	-1.07666e-10	-1.35449
105329975	chr14:105329975:T:C	2.70745e-05	-1.07666e-10	0.241981
105330084	chr14:105330084:C:T	5.93947e-06	-1.07666e-10	-1.27499
105331306	chr14:105331306:A:G	6.3088e-06	-1.07666e-10	-1.21466
105331389	chr14:105331389:G:A	2.13307e-06	-0.93946	-1.35959
105331523	chr14:105331523:C:T	6.23918e-06	-1.07666e-10	-1.22576
105331546	chr14:105331546:T:C	6.74261e-06	-0.721024	-0.427139
105331845	chr14:105331845:G:C	5.81963e-06	-1.07666e-10	-1.29537
105332009	chr14:105332009:C:G	7.165e-06	-1.07666e-10	-1.0874
105332045	chr14:105332045:A:C	6.03619e-06	-1.07666e-10	-1.25884
105332210	chr14:105332210:T:C	7.32473e-06	-0.633511	-0.431844
105332277	chr14:105332277:C:T	5.9904e-06	-1.07666e-10	-1.26645
105332654	chr14:105332654:T:C	7.36533e-06	-1.07666e-10	-1.05983
105332800	chr14:105332800:C:T	6.04921e-06	-1.07666e-10	-1.25668
105333074	chr14:105333074:G:A	1.18269e-05	-1.07666e-10	-0.586234
105333444	chr14:105333444:A:G	7.04657e-06	-0.744505	-0.359565
105333732	chr14:105333732:A:G	7.41747e-06	-0.758789	-0.293984
105334091	chr14:105334091:C:G	6.0144e-06	-1.07666e-10	-1.26245
105334181	chr14:105334181:T:C	3.99358e-06	-0.619435	-1.05249
105334323	chr14:105334323:A:G	6.56106e-06	-0.761055	-0.414404
105334435	chr14:105334435:G:A	6.43777e-06	-1.07666e-10	-1.19443
105334526	chr14:105334526:T:C	1.89526e-05	-1.07666e-10	-0.114671
105335092	chr14:105335092:G:A	5.56225e-06	-1.07666e-10	-1.34061
105335516	chr14:105335516:T:G	5.63151e-06	-1.07666e-10	-1.32823
105336064	chr14:105336064:T:A	5.9716e-06	-1.07666e-10	-1.2696
105336756	chr14:105336756:A:G	7.34949e-06	-1.07666e-10	-1.06198
105337139	chr14:105337139:A:C	6.2937e-06	-0.771279	-0.445782
105337241	chr14:105337241:C:T	5.871e-06	-1.07666e-10	-1.28659
105337361	chr14:105337361:G:A	6.04921e-06	-1.07666e-10	-1.25668
105337501	chr14:105337501:G:A	6.04921e-06	-1.07666e-10	-1.25668
105337510	chr14:105337510:G:A	6.23229e-06	-1.07666e-10	-1.22687
105337541	chr14:105337541:G:A	7.33022e-06	-1.07666e-10	-1.06461
105337564	chr14:105337564:A:G	7.46515e-06	-1.07666e-10	-1.04636
105337581	chr14:105337581:T:C	7.96303e-06	-0.981801	-3.65436e-10
105337605	chr14:105337605:A:G	2.87027e-05	-1.07666e-10	0.30038
105338718	chr14:105338718:C:T	1.89819e-05	-1.07666e-10	-0.113123
105338837	chr14:105338837:G:A	6.78198e-06	-1.07666e-10	-1.14234
105339378	chr14:105339378:G:C	6.78337e-06	-1.07666e-10	-1.14214
105340454	chr14:105340454:G:A	5.79243e-06	-1.30006	-3.65436e-10
105340459	chr14:105340459:T:C	7.30076e-06	-0.719641	-0.348992
105340619	chr14:105340619:G:A	5.55651e-06	-1.07666e-10	-1.34164
105340654	chr14:105340654:G:A	6.16604e-06	-1.07666e-10	-1.23755
105340814	chr14:105340814:C:T	2.72937e-06	-0.949214	-1.10333
105341490	chr14:105341490:C:T	6.16273e-06	-1.07666e-10	-1.23809
105342130	chr14:105342130:G:A	6.05882e-06	-1.07666e-10	-1.25509
105342336	chr14:105342336:C:A	5.6188e-06	-1.07666e-10	-1.33049
105343199	chr14:105343199:C:G	6.73315e-06	-0.760933	-0.388635
105343943	chr14:105343943:T:C	6.72063e-06	-0.754795	-0.396632
105344023	chr14:105344023:T:C	1.05125e-05	-1.07666e-10	-0.704044
105344409	chr14:105344409:G:A	5.65306e-06	-1.07666e-10	-1.32441
105344611	chr14:105344611:C:G	6.65039e-06	-1.16194	-3.65436e-10
105344641	chr14:105344641:G:A	6.01479e-06	-1.07666e-10	-1.26239
105344666	chr14:105344666:G:A	5.07136e-06	-1.433	-3.65436e-10
105344679	chr14:105344679:T:C	1.80786e-05	-0.16188	-3.65436e-10
105345100	chr14:105345100:C:G	6.76561e-06	-1.07666e-10	-1.14476
105345145	chr14:105345145:C:T	4.64104e-06	-1.52167	-3.65436e-10
105345355	chr14:105345355:T:C	6.51367e-06	-0.800709	-0.381999
105345886	chr14:105345886:G:A	3.25514e-05	-1.07666e-10	0.42621
105346027	chr14:105346027:C:CT	6.5018e-06	-1.07666e-10	-1.18453
105346062	chr14:105346062:G:A	4.55453e-06	-1.54049	-3.65436e-10
105346157	chr14:105346157:C:T	2.80773e-05	-1.07666e-10	0.278352
105346278	chr14:105346278:G:A	6.3169e-06	-1.07666e-10	-1.21338
105347087	chr14:105347087:G:A	9.00021e-06	-1.07666e-10	-0.859362
105347108	chr14:105347108:G:A	7.05232e-06	-1.07666e-10	-1.10325
105347966	chr14:105347966:C:G	7.59209e-06	-1.07666e-10	-1.0295
105348013	chr14:105348013:G:A	3.00148e-05	0.345081	-3.65436e-10
105348179	chr14:105348179:T:G	9.21475e-06	-1.07666e-10	-0.835805
105348287	chr14:105348287:C:T	6.19261e-06	-1.07666e-10	-1.23325
105348378	chr14:105348378:C:T	7.49152e-06	-1.07666e-10	-1.04284
105348646	chr14:105348646:G:A	5.70179e-06	-1.07666e-10	-1.31583
105348689	chr14:105348689:G:A	6.08912e-06	-1.07666e-10	-1.25011
105348944	chr14:105348944:G:A	5.99395e-06	-1.07666e-10	-1.26586
105349131	chr14:105349131:T:TG	6.58961e-06	-1.07666e-10	-1.17112
105350121	chr14:105350121:C:G	6.55961e-06	-1.07666e-10	-1.17568
105351046	chr14:105351046:G:A	5.85681e-06	-1.07666e-10	-1.28901
105351123	chr14:105351123:C:G	5.40286e-06	-1.07666e-10	-1.36968
105351213	chr14:105351213:A:G	1.75561e-05	-1.07666e-10	-0.191209
105351487	chr14:105351487:T:C	6.92468e-06	-1.07666e-10	-1.12152
105351766	chr14:105351766:G:A	7.01402e-06	-1.07666e-10	-1.1087
105351869	chr14:105351869:G:A	3.22906e-06	-1.21761	-0.666809
105352056	chr14:105352056:G:A	2.07315e-05	-1.07666e-10	-0.0249538
105353498	chr14:105353498:C:T	6.23088e-06	-1.07666e-10	-1.22709
105353502	chr14:105353502:G:A	6.23088e-06	-1.07666e-10	-1.22709
105353893	chr14:105353893:A:G	5.38714e-06	-1.07666e-10	-1.3726
105354220	chr14:105354220:A:G	5.90072e-06	-1.07666e-10	-1.28154
105354263	chr14:105354263:C:T	6.03829e-06	-1.07666e-10	-1.25849
105354485	chr14:105354485:T:C	5.5819e-05	-1.07666e-10	0.965503
105354713	chr14:105354713:G:A	5.85623e-06	-1.07666e-10	-1.2891
105354869	chr14:105354869:T:A	6.06795e-06	-1.07666e-10	-1.25359
105354932	chr14:105354932:G:A	5.82814e-06	-1.07666e-10	-1.29391
105355005	chr14:105355005:T:G	6.04374e-06	-1.07666e-10	-1.25759
105355120	chr14:105355120:G:A	5.54873e-06	-1.07666e-10	-1.34304
105355342	chr14:105355342:C:T	2.95185e-05	-1.07666e-10	0.328407
105355397	chr14:105355397:C:T	6.78025e-06	-1.07666e-10	-1.1426
105355418	chr14:105355418:A:G	6.54554e-06	-1.07666e-10	-1.17783
105356040	chr14:105356040:C:T	4.24858e-05	-1.07666e-10	0.692559
105356097	chr14:105356097:C:G	6.19466e-06	-1.07666e-10	-1.23292
105357104	chr14:105357104:G:T	5.80331e-06	-1.07666e-10	-1.29818
105357114	chr14:105357114:C:T	2.41605e-05	-1.07666e-10	0.12811
105357411	chr14:105357411:C:T	5.38517e-06	-1.07666e-10	-1.37296
105357873	chr14:105357873:C:T	5.38405e-06	-1.07666e-10	-1.37317
105357921	chr14:105357921:T:C	0.000180191	2.38473	-0.247318
105357927	chr14:105357927:G:T	5.39758e-06	-1.07666e-10	-1.37066
105357933	chr14:105357933:T:A	2.13211e-05	-1.07666e-10	0.00308759
105358008	chr14:105358008:C:G	7.21797e-06	-1.07666e-10	-1.08004
105358248	chr14:105358248:C:T	1.5186e-05	-1.07666e-10	-0.336239
105358545	chr14:105358545:A:G	5.93e-06	-1.07666e-10	-1.27659
105358948	chr14:105358948:C:T	5.4095e-06	-1.07666e-10	-1.36845
105359118	chr14:105359118:G:A	5.5993e-06	-1.07666e-10	-1.33397
105359150	chr14:105359150:G:A	5.62431e-06	-1.07666e-10	-1.32951
105359369	chr14:105359369:G:A	5.76311e-06	-1.07666e-10	-1.30513
105359432	chr14:105359432:C:T	2.88629e-05	-1.07666e-10	0.305947
105359732	chr14:105359732:C:T	6.52843e-06	-1.07666e-10	-1.18044
105359828	chr14:105359828:C:T	2.50331e-05	0.163588	-3.65436e-10
105359843	chr14:105359843:G:C	5.76543e-06	-1.07666e-10	-1.30473
105359992	chr14:105359992:A:G	5.91073e-06	-1.07666e-10	-1.27984
105360311	chr14:105360311:G:A	5.38369e-06	-1.07666e-10	-1.37324
105360365	chr14:105360365:T:C	5.8885e-06	-1.07666e-10	-1.28361
105360497	chr14:105360497:C:T	1.6452e-05	-1.07666e-10	-0.25616
105360836	chr14:105360836:C:T	1.3523e-05	-0.45222	-3.65436e-10
105361018	chr14:105361018:C:T	2.0382e-05	-1.07666e-10	-0.0419565
105361232	chr14:105361232:A:G	0.000144886	2.18271	-0.263374
105361319	chr14:105361319:C:T	1.30949e-05	-0.484385	-3.65436e-10
105361404	chr14:105361404:G:A	0.000299682	2.58597	0.0601385
105361795	chr14:105361795:C:G	5.49525e-06	-1.07666e-10	-1.35273
105361928	chr14:105361928:G:A	1.03761e-05	-1.07666e-10	-0.717108
105362185	chr14:105362185:A:G	1.9705e-06	-1.17409	-1.20423
105362355	chr14:105362355:T:G	7.21588e-06	-1.07666e-10	-1.08033
105363178	chr14:105363178:T:C	5.44155e-06	-1.07666e-10	-1.36255
105363332	chr14:105363332:T:C	5.74295e-06	-1.07666e-10	-1.30864
105363643	chr14:105363643:C:T	5.38296e-06	-1.07666e-10	-1.37337
105365185	chr14:105365185:G:A	5.39961e-06	-1.07666e-10	-1.37028
105366307	chr14:105366307:C:T	5.39961e-06	-1.07666e-10	-1.37028
105366526	chr14:105366526:T:C	3.67375e-06	-1.14321	-0.612192
105366653	chr14:105366653:C:G	5.45703e-06	-1.07666e-10	-1.35971
105366990	chr14:105366990:G:A	5.90851e-06	-1.07666e-10	-1.28022
105367161	chr14:105367161:C:T	5.57583e-06	-1.07666e-10	-1.33817
105367195	chr14:105367195:C:T	5.46527e-06	-1.07666e-10	-1.3582
105367278	chr14:105367278:C:T	5.39441e-06	-1.07666e-10	-1.37125
105367286	chr14:105367286:C:T	4.6923e-06	-1.51069	-3.65436e-10
105367418	chr14:105367418:G:C	5.39905e-06	-1.07666e-10	-1.37039
105368386	chr14:105368386:C:T	5.55887e-06	-1.07666e-10	-1.34122
105368410	chr14:105368410:A:G	6.2107e-06	-1.07666e-10	-1.23034
105368602	chr14:105368602:C:G	5.38611e-06	-1.07666e-10	-1.37279
105368955	chr14:105368955:A:G	1.03074e-05	-1.07666e-10	-0.723745
105369495	chr14:105369495:G:A	5.45891e-06	-1.07666e-10	-1.35936
105369804	chr14:105369804:T:C	2.71566e-06	-0.918576	-1.139
105370109	chr14:105370109:G:C	1.19952e-05	-1.07666e-10	-0.572104
105370133	chr14:105370133:G:A	6.04251e-06	-1.07666e-10	-1.25779
105370995	chr14:105370995:G:A	6.83471e-06	-1.07666e-10	-1.1346
105371171	chr14:105371171:G:A	1.75113e-05	-1.07666e-10	-0.193762
105372310	chr14:105372310:T:C	2.5861e-05	-1.07666e-10	0.196126
105372679	chr14:105372679:A:G	2.04559e-05	-1.07666e-10	-0.0383382
105372865	chr14:105372865:G:A	6.89078e-06	-1.07666e-10	-1.12643
105373203	chr14:105373203:G:A	9.9837e-06	-1.07666e-10	-0.755657
105373509	chr14:105373509:C:T	1.26987e-05	-1.07666e-10	-0.515108
105373778	chr14:105373778:A:T	1.53923e-05	-1.07666e-10	-0.322745
105373950	chr14:105373950:G:A	5.26579e-06	-0.426092	-0.969287
105374024	chr14:105374024:G:A	5.5307e-06	-1.07666e-10	-1.3463
105374109	chr14:105374109:T:C	2.20136e-05	-1.07666e-10	0.0350519
105374346	chr14:105374346:A:T	3.84096e-06	-0.57506	-1.13583
105374495	chr14:105374495:C:T	3.95272e-06	-0.537527	-1.14468
105374584	chr14:105374584:A:G	1.97899e-05	-1.07666e-10	-0.0714392
105374592	chr14:105374592:G:A	2.23405e-05	-1.07666e-10	0.049789
105375051	chr14:105375051:G:A	1.12798e-05	-1.07666e-10	-0.633596
105375886	chr14:105375886:C:A	6.48049e-06	-1.07666e-10	-1.18781
105375961	chr14:105375961:A:G	1.37217e-05	-1.07666e-10	-0.437629
105376121	chr14:105376121:G:A	4.95847e-06	-1.45551	-3.65436e-10
105376160	chr14:105376160:G:T	1.66456e-05	-1.07666e-10	-0.244463
105376205	chr14:105376205:T:C	7.40181e-06	-1.07666e-10	-1.05489
105376260	chr14:105376260:C:T	1.97083e-05	-1.07666e-10	-0.075573
105376503	chr14:105376503:T:C	5.89358e-06	-1.07666e-10	-1.28275
105376863	chr14:105376863:C:T	9.52046e-06	-1.07666e-10	-0.803167
105376942	chr14:105376942:G:A	9.65307e-06	-1.07666e-10	-0.789335
105376959	chr14:105376959:C:A	9.96649e-05	-1.07666e-10	1.5452
105377598	chr14:105377598:A:G	7.11633e-06	-1.07666e-10	-1.09422
105377676	chr14:105377676:C:T	9.79931e-06	-1.07666e-10	-0.774298
105378056	chr14:105378056:C:T	8.72413e-06	-1.07666e-10	-0.890518
105378127	chr14:105378127:T:A	1.02795e-05	-1.07666e-10	-0.726462
105378233	chr14:105378233:T:C	3.71001e-06	-0.621214	-1.12436
105378291	chr14:105378291:G:A	7.60676e-06	-1.07666e-10	-1.02757
105378344	chr14:105378344:G:A	8.87721e-06	-1.07666e-10	-0.873123
105378837	chr14:105378837:C:G	1.04769e-05	-1.07666e-10	-0.707439
105378986	chr14:105378986:C:T	1.06923e-05	-1.07666e-10	-0.687084
105379119	chr14:105379119:T:C	2.32559e-06	-0.863919	-1.34872
105379442	chr14:105379442:T:C	9.04062e-06	-1.07666e-10	-0.854883
105379456	chr14:105379456:G:A	2.61895e-06	-0.741255	-1.35258
105379551	chr14:105379551:A:G	2.6926e-06	-0.713915	-1.35219
105379800	chr14:105379800:G:A	8.62988e-06	-1.07666e-10	-0.90138
105380166	chr14:105380166:T:C	1.91537e-06	-1.05071	-1.35599
105380505	chr14:105380505:C:T	5.65741e-06	-1.07666e-10	-1.32364
105380659	chr14:105380659:C:T	5.5181e-06	-1.07666e-10	-1.34858
105381181	chr14:105381181:G:T	8.59318e-06	-1.07666e-10	-0.905642
105381511	chr14:105381511:G:C	3.57657e-06	-0.46038	-1.32183
105381540	chr14:105381540:A:G	2.2724e-05	-1.07666e-10	0.0668098
105381605	chr14:105381605:G:A	5.4727e-06	-1.07666e-10	-1.35684
105381637	chr14:105381637:G:A	1.13851e-05	-1.07666e-10	-0.624305
105382080	chr14:105382080:C:T	1.60006e-05	-1.07666e-10	-0.283985
105382554	chr14:105382554:T:C	2.59236e-06	-0.897356	-1.20668
105383220	chr14:105383220:C:T	5.8676e-06	-1.07666e-10	-1.28716
105383611	chr14:105383611:G:A	8.93708e-06	-1.07666e-10	-0.866402
105383614	chr14:105383614:G:T	8.03368e-06	-1.07666e-10	-0.972968
105383708	chr14:105383708:A:G	1.10497e-05	-1.07666e-10	-0.654209
105383740	chr14:105383740:G:A	5.50576e-06	-1.07666e-10	-1.35082
105383761	chr14:105383761:C:T	9.25043e-06	-1.07666e-10	-0.831941
105383889	chr14:105383889:G:A	1.26399e-05	-0.519754	-3.65436e-10
105384176	chr14:105384176:A:G	6.39485e-06	-1.07666e-10	-1.20112
105384548	chr14:105384548:G:A	1.17044e-05	-1.07666e-10	-0.596647
105384828	chr14:105384828:G:A	9.43543e-06	-1.07666e-10	-0.812138
105385052	chr14:105385052:C:T	5.45493e-06	-1.07666e-10	-1.36009
105385084	chr14:105385084:C:T	5.54851e-06	-1.07666e-10	-1.34308
105385233	chr14:105385233:A:G	6.7578e-06	-1.07666e-10	-1.14591
105386188	chr14:105386188:G:A	8.20867e-06	-1.07666e-10	-0.95142
105386620	chr14:105386620:T:C	6.88952e-06	-1.07666e-10	-1.12661
105386677	chr14:105386677:A:G	5.49875e-06	-1.07666e-10	-1.35209
105387229	chr14:105387229:G:A	8.24575e-06	-1.07666e-10	-0.946913
105387451	chr14:105387451:C:G	5.38408e-06	-1.07666e-10	-1.37316
105387542	chr14:105387542:T:C	5.66493e-06	-1.07666e-10	-1.32232
105387706	chr14:105387706:G:A	5.41903e-06	-1.07666e-10	-1.36669
105388432	chr14:105388432:T:C	7.2825e-06	-1.07666e-10	-1.07114
105388579	chr14:105388579:G:A	7.20858e-06	-1.07666e-10	-1.08134
105389371	chr14:105389371:C:T	6.56308e-06	-1.07666e-10	-1.17515
105390041	chr14:105390041:C:A	4.58169e-06	-1.53454	-3.65436e-10
105390357	chr14:105390357:C:T	6.23413e-06	-1.07666e-10	-1.22657
105390888	chr14:105390888:G:A	1.70978e-05	-1.07666e-10	-0.217662
105390942	chr14:105390942:C:T	5.39318e-06	-1.07666e-10	-1.37148
105391339	chr14:105391339:T:C	5.3832e-06	-1.07666e-10	-1.37333
105391562	chr14:105391562:C:T	6.75692e-06	-1.07666e-10	-1.14604
105391685	chr14:105391685:C:T	3.24683e-05	0.423653	-3.65436e-10
105391775	chr14:105391775:G:T	1.06794e-05	-0.688297	-3.65436e-10
105391981	chr14:105391981:C:T	8.23264e-06	-1.07666e-10	-0.948504
105393562	chr14:105393562:G:GT	1.55559e-05	-1.07666e-10	-0.312169
105393659	chr14:105393659:A:G	7.92897e-06	-1.07666e-10	-0.986087
105393751	chr14:105393751:G:A	2.28529e-05	-1.07666e-10	0.0724671
105393800	chr14:105393800:A:G	5.94762e-06	-1.07666e-10	-1.27362
105393842	chr14:105393842:C:T	9.6017e-06	-1.07666e-10	-0.79467
105393930	chr14:105393930:G:A	7.46621e-06	-1.07666e-10	-1.04622
105394060	chr14:105394060:GT:G	1.47272e-05	-1.07666e-10	-0.366912
105394259	chr14:105394259:C:T	6.69493e-06	-1.07666e-10	-1.15526
105394341	chr14:105394341:T:C	5.53627e-06	-1.07666e-10	-1.34529
105394433	chr14:105394433:A:G	1.50329e-05	-1.07666e-10	-0.346372
105394521	chr14:105394521:G:T	1.95526e-05	-1.07666e-10	-0.0835
105394522	chr14:105394522:G:C	6.54198e-06	-1.07666e-10	-1.17837
105395970	chr14:105395970:A:G	7.76498e-06	-1.07666e-10	-1.00699
105396081	chr14:105396081:G:A	5.53701e-06	-1.07666e-10	-1.34516
105396261	chr14:105396261:T:G	4.92655e-06	-1.46197	-3.65436e-10
105396262	chr14:105396262:C:A	4.93031e-06	-1.46121	-3.65436e-10
105396481	chr14:105396481:C:T	6.13692e-06	-1.07666e-10	-1.24229
105396636	chr14:105396636:G:T	3.49529e-05	-1.07666e-10	0.497391
105396755	chr14:105396755:G:A	3.92586e-05	0.613561	-3.65436e-10
105396833	chr14:105396833:A:G	7.44288e-06	-1.04935	-3.65436e-10
105397090	chr14:105397090:G:A	5.51921e-06	-1.07666e-10	-1.34838
105397519	chr14:105397519:G:A	1.32718e-05	-1.07666e-10	-0.470965
105397795	chr14:105397795:T:G	5.59371e-06	-1.07666e-10	-1.33497
105397826	chr14:105397826:G:A	5.60696e-06	-1.07666e-10	-1.3326
105398309	chr14:105398309:T:G	3.09822e-06	-0.580419	-1.34536
105398655	chr14:105398655:T:A	8.22508e-06	-1.07666e-10	-0.949422
105398757	chr14:105398757:C:T	8.54509e-06	-1.07666e-10	-0.911254
105399142	chr14:105399142:C:T	1.33034e-05	-1.07666e-10	-0.468588
105399394	chr14:105399394:C:T	7.27579e-06	-1.07666e-10	-1.07206
105399756	chr14:105399756:A:G	5.48606e-06	-1.07666e-10	-1.3544
105399841	chr14:105399841:CA:C	4.63169e-06	-0.320003	-1.20368
105399882	chr14:105399882:A:G	7.16761e-06	-1.07666e-10	-1.08704
105399915	chr14:105399915:A:G	6.01851e-06	-1.07666e-10	-1.26177
105400245	chr14:105400245:C:G	6.97965e-06	-1.07666e-10	-1.11361
105400279	chr14:105400279:C:T	5.43735e-06	-1.07666e-10	-1.36332
105400301	chr14:105400301:C:T	4.18586e-06	-0.49338	-1.13152
105400304	chr14:105400304:A:G	7.0519e-06	-1.07666e-10	-1.10331
105400429	chr14:105400429:C:T	1.26417e-05	-1.07666e-10	-0.51961
105401406	chr14:105401406:A:G	7.40813e-06	-1.07666e-10	-1.05403
105401450	chr14:105401450:G:T	7.87746e-06	-1.07666e-10	-0.992604
105401674	chr14:105401674:G:T	3.7356e-06	-0.68012	-1.05858
105401966	chr14:105401966:A:G	5.50127e-06	-1.35163	-3.65436e-10
105402003	chr14:105402003:G:T	6.99729e-06	-1.07666e-10	-1.11109
105402715	chr14:105402715:T:C	3.43988e-06	-1.40176	-0.419418
105402791	chr14:105402791:A:C	8.32844e-06	-1.07666e-10	-0.936934
105402873	chr14:105402873:C:T	7.30334e-06	-1.07666e-10	-1.06828
105403267	chr14:105403267:C:A	6.53528e-06	-1.07666e-10	-1.1794
105403600	chr14:105403600:A:T	6.90751e-06	-1.07666e-10	-1.124
105403781	chr14:105403781:A:T	6.11414e-06	-1.07666e-10	-1.24601
105404104	chr14:105404104:C:T	6.17121e-06	-1.07666e-10	-1.23672
105404312	chr14:105404312:A:T	5.48186e-06	-1.07666e-10	-1.35517
105404313	chr14:105404313:G:T	5.51772e-06	-1.07666e-10	-1.34865
105404880	chr14:105404880:G:A	5.61237e-06	-1.07666e-10	-1.33164
105405156	chr14:105405156:T:C	5.94742e-06	-1.27365	-3.65436e-10
105405432	chr14:105405432:G:A	2.10053e-06	-1.18183	-1.13259
105405816	chr14:105405816:G:T	5.63085e-06	-1.07666e-10	-1.32835
105405915	chr14:105405915:G:A	3.18239e-06	-1.39763	-0.501344
105406211	chr14:105406211:C:T	1.13427e-05	-1.07666e-10	-0.628038
105406260	chr14:105406260:A:G	5.6745e-06	-1.07666e-10	-1.32063
105406514	chr14:105406514:C:A	5.66363e-06	-1.07666e-10	-1.32255
105406567	chr14:105406567:C:T	5.04045e-05	-1.07666e-10	0.86347
105406575	chr14:105406575:G:A	2.29422e-06	-1.12437	-1.10185
105406625	chr14:105406625:C:G	2.11273e-06	-1.00045	-1.30817
105406807	chr14:105406807:T:C	2.53839e-06	-0.923715	-1.20136
105406824	chr14:105406824:C:T	5.57896e-06	-1.07666e-10	-1.33761
105406959	chr14:105406959:T:C	2.117e-06	-1.1425	-1.16411
105407099	chr14:105407099:A:T	8.96756e-06	-1.07666e-10	-0.862996
105407952	chr14:105407952:T:C	5.68252e-06	-1.07666e-10	-1.31921
105408400	chr14:105408400:C:T	5.69247e-06	-1.07666e-10	-1.31747
105409454	chr14:105409454:G:A	5.64775e-06	-1.07666e-10	-1.32535
105409500	chr14:105409500:TC:T	5.90832e-06	-1.07666e-10	-1.28025
105409822	chr14:105409822:GCTGGA:G	8.28664e-06	-0.941966	-3.65436e-10
105410225	chr14:105410225:G:C	1.0667e-05	-1.07666e-10	-0.689453
105410359	chr14:105410359:G:A	2.6224e-06	-0.933756	-1.15877
105410487	chr14:105410487:T:C	4.34074e-05	-1.07666e-10	0.714019
105410720	chr14:105410720:C:T	4.29125e-06	-1.45959	-0.140443
105411250	chr14:105411250:C:T	5.56392e-06	-1.07666e-10	-1.34031
105411425	chr14:105411425:G:A	6.13678e-06	-1.07666e-10	-1.24231
105411776	chr14:105411776:C:G	5.401e-06	-1.07666e-10	-1.37003
105412128	chr14:105412128:C:A	8.35618e-06	-1.07666e-10	-0.933609
105412597	chr14:105412597:G:A	6.05294e-06	-1.07666e-10	-1.25607
105412598	chr14:105412598:G:A	5.95313e-06	-1.07666e-10	-1.27269
105412872	chr14:105412872:C:T	1.12397e-05	-1.07666e-10	-0.637159
105412905	chr14:105412905:G:C	5.38304e-06	-1.07666e-10	-1.37336
105412987	chr14:105412987:G:A	5.38551e-06	-1.07666e-10	-1.3729
105413159	chr14:105413159:C:T	5.48962e-06	-1.07666e-10	-1.35375
105413260	chr14:105413260:G:T	5.65193e-06	-1.32461	-3.65436e-10
105413376	chr14:105413376:G:A	5.90591e-06	-1.07666e-10	-1.28066
105413567	chr14:105413567:G:T	4.82322e-06	-1.48317	-3.65436e-10
105414758	chr14:105414758:T:C	5.6954e-06	-1.07666e-10	-1.31695
105415411	chr14:105415411:C:T	2.11882e-06	-1.16177	-1.14398
105415451	chr14:105415451:A:G	5.61733e-06	-1.07666e-10	-1.33075
105415588	chr14:105415588:T:G	1.15905e-05	-1.07666e-10	-0.606424
105415674	chr14:105415674:A:G	3.74248e-06	-0.69287	-1.04399
105417264	chr14:105417264:C:T	5.72816e-06	-1.07666e-10	-1.31122
105417455	chr14:105417455:A:G	5.40896e-06	-1.07666e-10	-1.36855
105417834	chr14:105417834:T:C	3.47629e-06	-0.722893	-1.08775
105418145	chr14:105418145:G:A	9.56322e-06	-0.798686	-3.65436e-10
105418364	chr14:105418364:C:G	1.09188e-05	-1.07666e-10	-0.666128
105418624	chr14:105418624:C:T	5.24357e-05	-1.07666e-10	0.902978
105418875	chr14:105418875:A:G	5.44965e-06	-1.07666e-10	-1.36106
105420576	chr14:105420576:C:A	6.96616e-06	-1.07666e-10	-1.11555
105421051	chr14:105421051:C:T	1.23153e-06	-1.54829	-1.30006
105421115	chr14:105421115:T:TGG	1.27802e-06	-1.45232	-1.35897
105421801	chr14:105421801:A:G	1.35173e-05	-1.07666e-10	-0.452638
105422120	chr14:105422120:C:T	1.06287e-05	-1.07666e-10	-0.693052
105422235	chr14:105422235:C:T	5.56261e-06	-1.07666e-10	-1.34054
105422903	chr14:105422903:T:G	5.69073e-06	-1.07666e-10	-1.31777
105423006	chr14:105423006:C:T	9.84674e-06	-1.07666e-10	-0.76947
105423204	chr14:105423204:T:G	6.89177e-06	-1.07666e-10	-1.12628
105423333	chr14:105423333:C:T	2.38671e-05	-1.07666e-10	0.115891
105423464	chr14:105423464:G:T	1.07348e-05	-1.07666e-10	-0.683116
105423584	chr14:105423584:T:A	0.00159308	4.31682	-3.65436e-10
105423727	chr14:105423727:G:A	6.65922e-06	-1.07666e-10	-1.16061
105424124	chr14:105424124:C:T	5.6695e-06	-1.07666e-10	-1.32151
105424322	chr14:105424322:T:C	5.4505e-06	-1.07666e-10	-1.3609
105424344	chr14:105424344:C:T	7.79201e-06	-1.07666e-10	-1.00351
105424772	chr14:105424772:A:AG	5.47691e-06	-1.07666e-10	-1.35607
105425014	chr14:105425014:C:T	2.55818e-05	-1.07666e-10	0.18527
105425124	chr14:105425124:T:C	5.39758e-06	-1.07666e-10	-1.37066
105425806	chr14:105425806:G:C	5.84924e-06	-1.2903	-3.65436e-10
105426505	chr14:105426505:C:T	5.41677e-06	-1.07666e-10	-1.36711
105427071	chr14:105427071:C:T	1.95575e-05	-1.07666e-10	-0.0832539
105427183	chr14:105427183:T:G	1.86995e-05	-1.07666e-10	-0.128114
105427588	chr14:105427588:A:G	6.16659e-06	-1.23746	-3.65436e-10
105427756	chr14:105427756:A:C	1.15038e-05	-1.07666e-10	-0.613932
105427947	chr14:105427947:C:T	6.07278e-06	-1.07666e-10	-1.25279
105428704	chr14:105428704:A:G	6.10052e-06	-1.07666e-10	-1.24824
105428744	chr14:105428744:A:G	2.16762e-05	-1.07666e-10	0.0196031
105428850	chr14:105428850:G:A	6.2245e-06	-1.07666e-10	-1.22812
105428994	chr14:105428994:G:A	1.24145e-06	-1.5505	-1.28983
105429041	chr14:105429041:G:A	7.73723e-06	-1.07666e-10	-1.01057
105429075	chr14:105429075:G:A	1.02408e-05	-1.07666e-10	-0.730229
105429188	chr14:105429188:A:C	2.5855e-05	-1.07666e-10	0.195893
105429204	chr14:105429204:T:G	1.95513e-05	-1.07666e-10	-0.0835671
105429279	chr14:105429279:C:T	1.05223e-05	-0.703109	-3.65436e-10
105429521	chr14:105429521:G:A	5.38505e-06	-1.07666e-10	-1.37298
105429542	chr14:105429542:C:G	4.53712e-06	-0.494955	-1.04936
105430053	chr14:105430053:G:A	6.62237e-06	-1.07666e-10	-1.16616
105430385	chr14:105430385:C:G	6.20499e-06	-1.23126	-3.65436e-10
105430484	chr14:105430484:C:A	5.44643e-06	-1.07666e-10	-1.36165
105430520	chr14:105430520:A:G	1.95234e-05	-1.07666e-10	-0.0849976
105430564	chr14:105430564:T:A	1.19553e-06	-1.52163	-1.35639
105430571	chr14:105430571:G:A	1.22914e-06	-1.47914	-1.37115
105430653	chr14:105430653:A:G	7.4301e-06	-1.07666e-10	-1.05107
105430978	chr14:105430978:T:C	1.84459e-05	-1.07666e-10	-0.141766
105431071	chr14:105431071:G:A	1.88645e-05	1.03082	-1.15015
105431686	chr14:105431686:C:T	6.79402e-05	-1.07666e-10	1.16202
105431718	chr14:105431718:C:T	5.98905e-06	-1.07666e-10	-1.26668
105432295	chr14:105432295:C:T	5.43005e-06	-1.07666e-10	-1.36466
105432378	chr14:105432378:T:C	6.61363e-06	-1.07666e-10	-1.16748
105432383	chr14:105432383:G:GGT	6.60637e-06	-1.07666e-10	-1.16858
105432401	chr14:105432401:C:T	1.11434e-05	-1.07666e-10	-0.645759
105432605	chr14:105432605:A:T	2.04217e-05	-1.07666e-10	-0.0400122
105432786	chr14:105432786:T:C	6.34432e-06	-1.07666e-10	-1.20905
105433007	chr14:105433007:A:G	1.96895e-05	-1.07666e-10	-0.076526
105433238	chr14:105433238:A:G	1.16501e-06	-1.53299	-1.37089
105433330	chr14:105433330:G:A	1.34455e-06	-1.54774	-1.21282
105433397	chr14:105433397:C:T	1.0055e-05	-1.07666e-10	-0.748536
105433481	chr14:105433481:G:C	1.3293e-06	-1.54944	-1.22252
105433756	chr14:105433756:G:A	2.12376e-05	-1.07666e-10	-0.000838017
105433765	chr14:105433765:T:A	2.11185e-05	-1.07666e-10	-0.00646283
105433834	chr14:105433834:A:T	1.81232e-05	-1.07666e-10	-0.159418
105434209	chr14:105434209:C:T	1.18712e-06	-1.5215	-1.36357
105434220	chr14:105434220:G:T	6.76985e-06	-1.07666e-10	-1.14413
105434748	chr14:105434748:G:A	7.85527e-06	-1.07666e-10	-0.995425
105435289	chr14:105435289:TTTAAG:T	7.20627e-06	-1.07666e-10	-1.08166
105435389	chr14:105435389:G:A	1.17723e-05	-1.07666e-10	-0.590859
105435413	chr14:105435413:C:A	1.20758e-06	-1.52972	-1.33827
105435733	chr14:105435733:G:A	1.04833e-05	-1.07666e-10	-0.706824
105436749	chr14:105436749:G:A	7.41071e-06	-1.07666e-10	-1.05368
105437044	chr14:105437044:C:T	1.23439e-06	-1.52727	-1.31876
105437323	chr14:105437323:G:A	2.6052e-05	-1.07666e-10	0.203486
105437387	chr14:105437387:G:A	1.20477e-06	-1.51932	-1.351
105437556	chr14:105437556:G:A	6.79433e-06	-1.07666e-10	-1.14052
105437914	chr14:105437914:G:A	5.3932e-06	-1.07666e-10	-1.37147
105437994	chr14:105437994:G:A	0.000118476	1.7181	-3.65436e-10
105438458	chr14:105438458:T:C	7.09949e-06	-1.07666e-10	-1.09659
105438493	chr14:105438493:C:T	2.24913e-06	-0.894817	-1.35125
105438789	chr14:105438789:C:T	6.78591e-06	-1.07666e-10	-1.14176
105439208	chr14:105439208:A:C	5.6555e-06	-1.07666e-10	-1.32398
105439687	chr14:105439687:G:C	8.90775e-06	-1.07666e-10	-0.869688
105439736	chr14:105439736:C:T	1.48994e-06	-1.55073	-1.10715
105440010	chr14:105440010:C:T	5.83315e-06	-1.07666e-10	-1.29305
105440244	chr14:105440244:G:A	0.000107859	-1.07666e-10	1.62421
105440359	chr14:105440359:T:C	1.35537e-05	-0.449948	-3.65436e-10
105440454	chr14:105440454:C:T	6.14759e-06	-1.07666e-10	-1.24055
105440460	chr14:105440460:C:T	5.98492e-06	-1.26737	-3.65436e-10
105440504	chr14:105440504:G:A	5.4393e-06	-1.07666e-10	-1.36296
105441096	chr14:105441096:C:T	1.52125e-06	-1.40763	-1.22944
105441098	chr14:105441098:C:T	1.10211e-05	-1.07666e-10	-0.656795
105441111	chr14:105441111:TG:T	6.96554e-06	-1.07666e-10	-1.11563
105441126	chr14:105441126:T:A	1.60934e-05	-1.07666e-10	-0.278203
105441305	chr14:105441305:C:T	1.29244e-06	-1.5501	-1.24998
105441447	chr14:105441447:T:C	1.01081e-05	-1.07666e-10	-0.743278
105441519	chr14:105441519:A:G	2.29604e-05	-1.07666e-10	0.0771623
105441554	chr14:105441554:A:G	8.46439e-06	-1.07666e-10	-0.920742
105441566	chr14:105441566:G:A	5.38453e-06	-1.07666e-10	-1.37308
105441641	chr14:105441641:A:C	5.38761e-06	-1.07666e-10	-1.37251
105441673	chr14:105441673:G:A	1.34297e-05	-0.459142	-3.65436e-10
105441726	chr14:105441726:G:A	6.07003e-06	-1.07666e-10	-1.25325
105441757	chr14:105441757:A:G	1.9228e-06	-1.46318	-0.939653
105441814	chr14:105441814:A:C	8.90831e-06	-1.07666e-10	-0.869626
105442057	chr14:105442057:C:T	7.61154e-06	-1.07666e-10	-1.02694
105442235	chr14:105442235:C:T	5.42888e-06	-1.07666e-10	-1.36488
105442333	chr14:105442333:G:A	7.59011e-06	-1.07666e-10	-1.02976
105442443	chr14:105442443:G:A	1.71195e-06	-1.15055	-1.36843
105442555	chr14:105442555:T:C	7.05077e-06	-1.07666e-10	-1.10347
105443000	chr14:105443000:G:T	1.75405e-05	-1.07666e-10	-0.192099
105443043	chr14:105443043:A:T	1.95855e-05	-1.07666e-10	-0.0818202
105443099	chr14:105443099:C:T	1.26119e-06	-1.47086	-1.3537
105443153	chr14:105443153:G:A	4.83808e-05	-1.07666e-10	0.822492
105443190	chr14:105443190:A:G	2.00456e-05	-1.07666e-10	-0.0586028
105443635	chr14:105443635:A:C	2.34761e-05	-1.07666e-10	0.0993722
105443690	chr14:105443690:T:C	6.77399e-06	-1.07666e-10	-1.14352
105443730	chr14:105443730:G:T	5.44753e-06	-1.07666e-10	-1.36145
105443816	chr14:105443816:T:C	1.44377e-05	-1.07666e-10	-0.386768
105443856	chr14:105443856:T:C	1.49105e-05	-1.07666e-10	-0.354543
105444272	chr14:105444272:G:A	6.01259e-06	-1.07666e-10	-1.26275
105444399	chr14:105444399:A:T	2.45906e-05	-1.07666e-10	0.145754
105444444	chr14:105444444:C:A	6.76244e-06	-1.07666e-10	-1.14523
105444461	chr14:105444461:G:A	2.60844e-06	-1.30591	-0.79195
105444856	chr14:105444856:C:T	8.34552e-06	-1.07666e-10	-0.934886
105444938	chr14:105444938:G:A	7.46224e-06	-1.07666e-10	-1.04675
105445402	chr14:105445402:T:C	5.40898e-06	-1.07666e-10	-1.36855
105445466	chr14:105445466:C:A	7.5553e-05	-1.07666e-10	1.26822
105446774	chr14:105446774:C:T	5.50167e-06	-1.07666e-10	-1.35156
105447287	chr14:105447287:C:T	1.05511e-05	-1.07666e-10	-0.70038
105448240	chr14:105448240:T:A	4.911e-06	-1.46513	-3.65436e-10
105448611	chr14:105448611:G:A	1.62508e-05	-1.07666e-10	-0.268466
105448760	chr14:105448760:C:T	5.40666e-06	-1.07666e-10	-1.36898
105450083	chr14:105450083:C:T	5.92427e-06	-1.07666e-10	-1.27755
105450460	chr14:105450460:G:A	3.71534e-06	-1.54778	-0.196359
105450503	chr14:105450503:G:A	1.75094e-05	-1.07666e-10	-0.193875
105450520	chr14:105450520:G:A	1.05352e-05	-1.07666e-10	-0.701891
105450907	chr14:105450907:G:A	5.23155e-06	-1.4019	-3.65436e-10
105450929	chr14:105450929:G:A	1.59516e-05	-1.07666e-10	-0.287051
105450959	chr14:105450959:T:C	6.14732e-06	-1.07666e-10	-1.24059
105451096	chr14:105451096:G:A	5.98483e-06	-1.26738	-3.65436e-10
105451160	chr14:105451160:G:C	6.19885e-06	-1.07666e-10	-1.23225
105451318	chr14:105451318:A:G	5.45701e-06	-1.07666e-10	-1.35971
105451482	chr14:105451482:C:T	6.00262e-06	-1.07666e-10	-1.26441
105451883	chr14:105451883:C:T	2.05718e-06	-1.20476	-1.13051
105452332	chr14:105452332:C:T	8.02967e-06	-1.07666e-10	-0.973467
105452940	chr14:105452940:C:T	1.00687e-05	-1.07666e-10	-0.74718
105452977	chr14:105452977:A:G	1.91633e-05	-1.07666e-10	-0.103613
105453088	chr14:105453088:C:T	5.38522e-06	-1.07666e-10	-1.37295
105453132	chr14:105453132:C:T	5.7554e-06	-1.30647	-3.65436e-10
105453222	chr14:105453222:C:T	5.61851e-06	-1.07666e-10	-1.33054
105453763	chr14:105453763:A:G	1.97319e-05	-1.07666e-10	-0.074372
105454362	chr14:105454362:G:A	6.32645e-06	-1.21187	-3.65436e-10
105454534	chr14:105454534:T:C	6.66044e-06	-1.07666e-10	-1.16042
105455117	chr14:105455117:G:C	1.24354e-05	-0.536065	-3.65436e-10
105455345	chr14:105455345:T:A	1.23803e-06	-1.47913	-1.36396
105455894	chr14:105455894:C:T	1.3844e-06	-1.36148	-1.36986
105455982	chr14:105455982:T:TGG	1.24594e-05	-1.07666e-10	-0.534132
105456023	chr14:105456023:A:G	6.91045e-06	-1.07666e-10	-1.12358
105456210	chr14:105456210:C:T	7.43432e-06	-1.07666e-10	-1.0505
105457634	chr14:105457634:A:G	5.38667e-06	-1.07666e-10	-1.37268
105457751	chr14:105457751:C:T	9.66615e-06	-1.07666e-10	-0.78798
105457795	chr14:105457795:G:A	4.63925e-06	-1.52206	-3.65436e-10
105458201	chr14:105458201:G:A	1.18925e-06	-1.52224	-1.36105
105458225	chr14:105458225:C:T	1.23091e-06	-1.4764	-1.37246
105458449	chr14:105458449:G:A	1.34853e-06	-1.3869	-1.37069
105458828	chr14:105458828:C:T	2.21448e-06	-0.888247	-1.37335
105458868	chr14:105458868:C:T	1.36036e-06	-1.38525	-1.36361
105458928	chr14:105458928:C:A	1.24843e-06	-1.46658	-1.36814
105458963	chr14:105458963:T:C	4.85932e-06	-1.32905	-0.146658
105459008	chr14:105459008:G:T	5.32785e-06	-1.38366	-3.65436e-10
105460197	chr14:105460197:C:T	5.38303e-06	-1.07666e-10	-1.37336
105460989	chr14:105460989:C:T	7.82462e-06	-1.07666e-10	-0.999335
105461096	chr14:105461096:T:C	1.29094e-06	-1.53953	-1.26171
105461134	chr14:105461134:A:G	2.31671e-06	-0.990781	-1.22568
105461599	chr14:105461599:C:T	1.3758e-06	-1.53616	-1.20142
105462548	chr14:105462548:C:T	5.99888e-06	-1.16858	-0.0964554
105462560	chr14:105462560:ACT:A	1.57235e-05	-1.07666e-10	-0.301456
105462673	chr14:105462673:G:A	2.90147e-05	0.311194	-3.65436e-10
105462856	chr14:105462856:G:A	2.26932e-05	-1.07666e-10	0.0654566
105463168	chr14:105463168:G:A	8.01242e-06	-1.37908	0.403466
105463249	chr14:105463249:C:T	8.54983e-06	-1.07666e-10	-0.910699
105463408	chr14:105463408:C:T	6.4944e-06	-1.54099	0.355321
105464069	chr14:105464069:G:A	6.37297e-06	0.0125557	-1.2171
105464586	chr14:105464586:G:A	1.86017e-06	-1.53635	-0.89959
105464772	chr14:105464772:C:T	6.39814e-06	-1.07666e-10	-1.2006
105464817	chr14:105464817:G:A	4.94415e-06	-1.45841	-3.65436e-10
105466119	chr14:105466119:G:A	3.40716e-06	-0.468646	-1.36209
105466207	chr14:105466207:G:A	2.97613e-06	-0.593764	-1.37222
105466467	chr14:105466467:G:A	5.8155e-06	-1.07666e-10	-1.29608
105466954	chr14:105466954:T:C	1.15985e-05	-1.07666e-10	-0.605732
105467159	chr14:105467159:A:G	6.5565e-06	-1.07666e-10	-1.17615
105467216	chr14:105467216:C:T	4.47374e-05	-1.07666e-10	0.744199
105467619	chr14:105467619:C:T	6.2332e-06	-1.07666e-10	-1.22672
105467804	chr14:105467804:C:G	6.27577e-06	-1.07666e-10	-1.21991
105468121	chr14:105468121:C:T	1.01746e-05	-1.07666e-10	-0.736717
105468704	chr14:105468704:A:G	1.30461e-06	-1.51541	-1.27529
105468870	chr14:105468870:G:A	6.9059e-06	-1.07666e-10	-1.12423
105469384	chr14:105469384:A:G	9.97379e-06	-1.07666e-10	-0.75665
105469487	chr14:105469487:G:A	1.31881e-06	-1.43397	-1.34591
105469727	chr14:105469727:A:G	9.65914e-06	-1.07666e-10	-0.788706
105469817	chr14:105469817:C:T	1.55386e-05	-1.07666e-10	-0.313282
105470179	chr14:105470179:G:A	6.53182e-06	-1.07666e-10	-1.17993
105470809	chr14:105470809:C:G	5.76869e-06	-1.07666e-10	-1.30416
105470935	chr14:105470935:G:A	1.68323e-06	-1.54914	-0.986758
105472328	chr14:105472328:T:C	1.0611e-05	-1.07666e-10	-0.694719
105472502	chr14:105472502:A:G	3.37523e-06	-1.33493	-0.505218
105472545	chr14:105472545:G:C	8.60067e-06	-1.07666e-10	-0.90477
105472794	chr14:105472794:C:T	1.68434e-06	-1.38398	-1.15126
105473671	chr14:105473671:G:A	5.65829e-06	-1.07666e-10	-1.32349
105474109	chr14:105474109:C:T	2.07727e-05	-1.07666e-10	-0.0229728
105474275	chr14:105474275:C:T	1.20143e-05	-1.07666e-10	-0.570516
105474836	chr14:105474836:G:A	1.56949e-05	-1.07666e-10	-0.303276
105475040	chr14:105475040:C:T	5.45951e-06	-1.07666e-10	-1.35925
105475422	chr14:105475422:CTG:C	6.37303e-06	-1.07666e-10	-1.20454
105476010	chr14:105476010:C:G	4.56611e-06	-1.53795	-3.65436e-10
105476889	chr14:105476889:C:T	4.51415e-06	-1.54939	-3.65436e-10
105477342	chr14:105477342:G:A	1.3182e-06	-1.5167	-1.26364
105478928	chr14:105478928:G:A	6.36532e-06	-1.07666e-10	-1.20575
105479001	chr14:105479001:C:G	5.53897e-06	-1.07666e-10	-1.3448
105479316	chr14:105479316:TTC:T	5.70483e-06	-1.07666e-10	-1.3153
105479554	chr14:105479554:C:T	4.48557e-06	-0.211883	-1.34386
105479781	chr14:105479781:G:A	5.6026e-06	-1.07666e-10	-1.33338
105479884	chr14:105479884:T:C	1.53407e-05	-1.07666e-10	-0.3261
105480068	chr14:105480068:C:T	6.51931e-06	-1.07666e-10	-1.18184
105480505	chr14:105480505:A:G	1.60025e-06	-1.25774	-1.32871
105480515	chr14:105480515:C:T	6.78063e-06	-1.07666e-10	-1.14254
105480688	chr14:105480688:T:G	5.44695e-06	-1.07666e-10	-1.36155
105480707	chr14:105480707:C:T	1.86898e-06	-1.05815	-1.37307
105481639	chr14:105481639:T:G	5.50439e-06	-1.07666e-10	-1.35106
105482482	chr14:105482482:C:T	9.13643e-06	-0.844341	-3.65436e-10
105482547	chr14:105482547:T:C	1.48567e-06	-1.4363	-1.22445
105483245	chr14:105483245:C:T	7.60861e-06	-1.07666e-10	-1.02733
105483430	chr14:105483430:G:T	1.60725e-06	-1.4492	-1.13289
105483550	chr14:105483550:G:C	8.83386e-06	-1.07666e-10	-0.878019
105483750	chr14:105483750:C:T	6.71222e-06	-1.07666e-10	-1.15268
105483884	chr14:105483884:C:T	1.58639e-06	-1.42153	-1.17362
105484343	chr14:105484343:C:T	6.11793e-06	-1.07666e-10	-1.24539
105484811	chr14:105484811:G:A	1.09116e-05	-0.666784	-3.65436e-10
105484982	chr14:105484982:T:C	1.37579e-05	0.432444	-0.867439
105485200	chr14:105485200:G:A	2.37294e-06	-1.22627	-0.966207
105485467	chr14:105485467:G:C	4.89823e-06	-1.46774	-3.65436e-10
105485862	chr14:105485862:A:G	6.48293e-06	-1.07666e-10	-1.18744
105485915	chr14:105485915:C:T	5.4369e-06	-1.07666e-10	-1.3634
105485934	chr14:105485934:A:G	1.33875e-06	-1.48062	-1.28426
105486120	chr14:105486120:T:G	6.46763e-06	-1.07666e-10	-1.1898
105486218	chr14:105486218:C:G	8.72613e-06	-1.07666e-10	-0.890288
105486535	chr14:105486535:G:A	6.94797e-06	-1.07666e-10	-1.11816
105486867	chr14:105486867:T:C	1.54373e-06	-1.43312	-1.18929
105486987	chr14:105486987:C:T	5.15478e-06	-1.41669	-3.65436e-10
105487258	chr14:105487258:T:C	1.53413e-06	-1.44128	-1.18737
105487562	chr14:105487562:T:A	5.19652e-06	-1.40862	-3.65436e-10
105487998	chr14:105487998:T:C	2.2941e-06	-1.46956	-0.756711
105488031	chr14:105488031:G:A	6.55758e-06	-1.07666e-10	-1.17599
105488316	chr14:105488316:C:T	6.55611e-06	-1.07666e-10	-1.17621
105488402	chr14:105488402:A:G	1.88394e-06	-1.52001	-0.903238
105488612	chr14:105488612:A:G	8.11993e-06	0.344811	-1.3071
105488869	chr14:105488869:G:A	1.32445e-05	-1.07666e-10	-0.473032
105489178	chr14:105489178:G:C	7.45092e-06	-1.04827	-3.65436e-10
105489681	chr14:105489681:G:A	5.56916e-06	-1.07666e-10	-1.33937
105489934	chr14:105489934:C:T	8.50645e-06	-1.07666e-10	-0.915786
105491109	chr14:105491109:G:A	5.45103e-06	-1.07666e-10	-1.36081
105491175	chr14:105491175:G:A	1.51391e-05	-1.07666e-10	-0.339328
105491554	chr14:105491554:G:A	3.28102e-06	-0.495448	-1.37301
105493181	chr14:105493181:A:G	6.1162e-06	-1.07666e-10	-1.24567
105493393	chr14:105493393:C:T	8.30951e-06	-1.07666e-10	-0.93921
105493476	chr14:105493476:C:T	1.30166e-05	-1.07666e-10	-0.490385
105493922	chr14:105493922:G:A	8.34089e-06	-1.07666e-10	-0.935441
105493981	chr14:105493981:C:T	6.21313e-06	-1.07666e-10	-1.22995
105494183	chr14:105494183:C:T	7.11352e-06	-1.07666e-10	-1.09461
105494757	chr14:105494757:C:T	1.67935e-06	-1.42722	-1.11098
105494873	chr14:105494873:TTTTA:T	6.04619e-06	-1.50925	0.252071
105495018	chr14:105495018:C:T	1.15032e-05	-1.07666e-10	-0.613985
105495028	chr14:105495028:G:A	5.20654e-06	-1.4067	-3.65436e-10
105495062	chr14:105495062:G:A	1.77434e-06	-1.14502	-1.33816
105495192	chr14:105495192:G:A	2.85548e-05	-1.07666e-10	0.295214
105495231	chr14:105495231:C:T	1.8765e-05	-1.07666e-10	-0.124618
105495897	chr14:105495897:T:C	2.16628e-06	-1.43975	-0.843846
105496032	chr14:105496032:A:G	1.38334e-06	-1.37869	-1.35342
105496379	chr14:105496379:C:G	5.88943e-06	-1.07666e-10	-1.28345
105496500	chr14:105496500:C:A	1.41834e-06	-1.48674	-1.22038
105496594	chr14:105496594:C:T	2.22484e-06	-1.18578	-1.07115
105496597	chr14:105496597:G:T	1.2869e-05	-1.07666e-10	-0.501789
105496627	chr14:105496627:A:T	1.83348e-05	-1.07666e-10	-0.147808
105496643	chr14:105496643:C:T	2.3759e-06	-1.34231	-0.848925
105496830	chr14:105496830:A:G	2.2309e-06	-1.17315	-1.08105
105496911	chr14:105496911:C:T	3.51708e-06	-0.447656	-1.35132
105497243	chr14:105497243:G:A	8.05689e-06	-1.07666e-10	-0.970083
105497607	chr14:105497607:C:T	5.63664e-06	-1.0847	-0.24262
105497608	chr14:105497608:T:C	5.66969e-06	-1.03894	-0.282533
105498005	chr14:105498005:A:G	5.38491e-06	-1.07666e-10	-1.37301
105499035	chr14:105499035:G:A	1.18174e-06	-1.55097	-1.33865
105499125	chr14:105499125:A:G	5.41957e-06	-1.07666e-10	-1.36659
105499253	chr14:105499253:G:T	6.13681e-06	-1.07666e-10	-1.24231
105499787	chr14:105499787:G:A	1.09432e-05	-1.07666e-10	-0.663894
105499995	chr14:105499995:G:A	3.46048e-05	-1.07666e-10	0.487381
105500268	chr14:105500268:A:G	5.51673e-06	-0.183263	-1.16556
105500275	chr14:105500275:C:T	2.38142e-06	-1.15789	-1.03102
105500326	chr14:105500326:G:T	5.56525e-06	-1.07666e-10	-1.34007
105500554	chr14:105500554:C:T	9.57604e-06	-1.07666e-10	-0.797346
105500678	chr14:105500678:G:T	5.97407e-06	-1.07666e-10	-1.26918
105500941	chr14:105500941:G:A	2.68342e-06	-0.781649	-1.28787
105501218	chr14:105501218:C:T	8.02092e-06	-1.07666e-10	-0.974557
105501851	chr14:105501851:ACTT:A	2.11456e-06	-1.14369	-1.16407
105501984	chr14:105501984:T:C	7.68794e-06	-1.07666e-10	-1.01696
105502290	chr14:105502290:G:A	5.81037e-06	-1.07666e-10	-1.29697
105502363	chr14:105502363:C:T	2.20462e-06	-0.931255	-1.3348
105502574	chr14:105502574:G:A	1.53074e-06	-1.2692	-1.36166
105502724	chr14:105502724:C:T	2.09438e-06	-0.985398	-1.33196
105502733	chr14:105502733:C:T	5.93732e-06	-1.07666e-10	-1.27535
105502766	chr14:105502766:C:T	5.88721e-06	-1.07666e-10	-1.28383
105502775	chr14:105502775:T:C	3.04463e-06	-1.04887	-0.89436
105503059	chr14:105503059:A:G	4.01547e-06	-1.10741	-0.559045
105503354	chr14:105503354:C:G	3.83302e-05	-1.07666e-10	0.589628
105503460	chr14:105503460:G:A	7.16913e-06	-1.07666e-10	-1.08683
105503788	chr14:105503788:C:A	1.50746e-05	-1.07666e-10	-0.3436
105503839	chr14:105503839:A:G	4.72322e-06	-1.25053	-0.253589
105504452	chr14:105504452:C:T	1.85857e-06	-1.17384	-1.26296
105504678	chr14:105504678:C:T	1.36408e-05	-1.07666e-10	-0.443542
105504679	chr14:105504679:G:A	1.34798e-05	-1.07666e-10	-0.455419
105505027	chr14:105505027:G:GA	1.99625e-06	-1.11797	-1.24737
105505333	chr14:105505333:A:G	1.98501e-06	-1.12244	-1.24855
105505365	chr14:105505365:A:G	2.02799e-06	-1.1046	-1.24497
105505457	chr14:105505457:T:C	2.00231e-06	-1.11604	-1.24626
105505458	chr14:105505458:G:A	9.1629e-06	-1.07666e-10	-0.841448
105505557	chr14:105505557:A:G	7.31202e-06	0.302239	-1.36933
105506180	chr14:105506180:C:T	4.50664e-06	-1.55106	-3.65436e-10
105506225	chr14:105506225:G:A	2.45628e-06	-0.950386	-1.20757
105506274	chr14:105506274:G:A	6.42468e-06	-1.07666e-10	-1.19646
105506784	chr14:105506784:G:A	2.31786e-06	-1.01192	-1.20405
105506991	chr14:105506991:C:T	5.5255e-06	-1.07666e-10	-1.34724
105507214	chr14:105507214:T:A	3.62821e-06	-0.398339	-1.36953
105507849	chr14:105507849:G:A	1.84033e-05	-0.144082	-3.65436e-10
105508032	chr14:105508032:G:A	6.53383e-06	-1.07666e-10	-1.17962
105508164	chr14:105508164:A:G	1.95359e-06	-1.15401	-1.23293
105508359	chr14:105508359:G:A	2.07371e-06	-1.1021	-1.22517
105508444	chr14:105508444:T:C	1.97801e-06	-1.18629	-1.18823
105508808	chr14:105508808:A:G	1.27637e-05	-1.07666e-10	-0.510002
105509473	chr14:105509473:C:T	5.40761e-06	-1.07666e-10	-1.3688
105509628	chr14:105509628:C:T	1.49649e-05	-1.07666e-10	-0.350906
105509871	chr14:105509871:C:T	1.451e-05	-1.07666e-10	-0.381774
105510284	chr14:105510284:T:C	2.07319e-06	-1.08013	-1.24739
105510489	chr14:105510489:A:C	2.09016e-05	-1.07666e-10	-0.0167823
105510813	chr14:105510813:T:C	1.95506e-06	-1.19569	-1.1905
105510944	chr14:105510944:A:G	4.28957e-05	-1.07666e-10	0.702161
105510976	chr14:105510976:T:C	1.68696e-06	-1.32193	-1.21175
105511069	chr14:105511069:G:A	4.14571e-06	-1.51752	-0.117015
105511609	chr14:105511609:A:G	1.19969e-05	-1.07666e-10	-0.571962
105511673	chr14:105511673:T:C	1.19352e-05	-1.07666e-10	-0.577119
105511715	chr14:105511715:ACACACACAC:A	4.78308e-06	-1.49153	-3.65436e-10
105511750	chr14:105511750:G:A	1.2e-05	-1.07666e-10	-0.571702
105512014	chr14:105512014:A:G	6.40139e-06	-1.07666e-10	-1.2001
105512200	chr14:105512200:T:G	2.45085e-06	-1.35471	-0.805462
105512536	chr14:105512536:G:A	1.20563e-05	-1.07666e-10	-0.567027
105512678	chr14:105512678:G:A	1.39526e-06	-1.35277	-1.37076
105513642	chr14:105513642:G:A	8.99098e-06	-1.07666e-10	-0.860388
105514141	chr14:105514141:A:G	5.42655e-06	-1.30031	-0.0649961
105514221	chr14:105514221:C:G	5.79934e-06	-1.07666e-10	-1.29887
105514241	chr14:105514241:GA:G	1.8191e-06	-1.28452	-1.17374
105514904	chr14:105514904:C:T	1.36896e-06	-1.39922	-1.34334
105515265	chr14:105515265:C:T	1.72088e-06	-1.32517	-1.1886
105515934	chr14:105515934:T:C	4.62354e-05	-1.07666e-10	0.777135
105516100	chr14:105516100:G:A	4.62822e-06	-1.52444	-3.65436e-10
105516443	chr14:105516443:A:G	1.64199e-06	-1.44144	-1.11926
105516482	chr14:105516482:G:A	9.44357e-06	-1.07666e-10	-0.811276
105516759	chr14:105516759:C:T	2.07726e-06	-1.47743	-0.848126
105517302	chr14:105517302:A:ACGGGACAG	6.23289e-06	-1.07666e-10	-1.22677
105517403	chr14:105517403:A:G	2.74777e-06	-1.00806	-1.03776
105517510	chr14:105517510:G:T	4.35471e-05	-1.07666e-10	0.717233
105517738	chr14:105517738:G:C	1.42738e-05	-1.07666e-10	-0.398183
105519125	chr14:105519125:G:A	4.3371e-05	-1.07666e-10	0.713181
105519302	chr14:105519302:TGGCACATGGATCACTTTGGGGGGCTTA:T	1.39353e-06	-1.52967	-1.1951
105520177	chr14:105520177:T:G	7.93029e-06	-1.07666e-10	-0.98592
105520242	chr14:105520242:A:G	3.45654e-06	-0.465501	-1.35084
105520322	chr14:105520322:C:T	3.03365e-06	-0.607266	-1.33958
105521442	chr14:105521442:T:C	6.02622e-06	-1.07666e-10	-1.26049
105521483	chr14:105521483:CAT:C	8.94931e-06	-1.07666e-10	-0.865033
105521829	chr14:105521829:T:C	7.18948e-06	-0.862847	-0.221144
105522713	chr14:105522713:G:A	2.38963e-05	-1.07666e-10	0.117113
105522767	chr14:105522767:T:A	5.40401e-06	-1.07666e-10	-1.36947
105523188	chr14:105523188:T:C	2.88705e-05	-1.07666e-10	0.306209
105523262	chr14:105523262:C:T	3.08483e-06	-1.20771	-0.722403
105523520	chr14:105523520:C:A	7.7515e-06	-1.07666e-10	-1.00872
105525010	chr14:105525010:G:A	7.36995e-06	-1.07666e-10	-1.0592
105525087	chr14:105525087:T:C	8.69926e-06	-1.07666e-10	-0.893373
105525467	chr14:105525467:G:A	3.48362e-05	0.494046	-3.65436e-10
105525514	chr14:105525514:C:T	1.36083e-05	-1.07666e-10	-0.445933
105525577	chr14:105525577:G:A	1.99404e-05	-1.07666e-10	-0.0638612
105525589	chr14:105525589:T:G	7.2491e-06	-1.07666e-10	-1.07573
105525787	chr14:105525787:G:A	2.62663e-05	-1.07666e-10	0.211677
105525839	chr14:105525839:T:C	1.1121e-05	-1.07666e-10	-0.647771
105525846	chr14:105525846:A:C	5.93155e-06	-1.22998	-0.0463454
105526123	chr14:105526123:T:C	7.3003e-06	-1.07666e-10	-1.06869
105526209	chr14:105526209:T:C	3.09936e-05	-1.07666e-10	0.377169
105526462	chr14:105526462:C:T	2.98607e-05	-1.07666e-10	0.339932
105526921	chr14:105526921:G:A	2.57498e-06	-1.37685	-0.733921
105527361	chr14:105527361:AGGCCCAGGTGGGCCTGGAATG:A	5.5416e-06	-1.34433	-3.65436e-10
105528255	chr14:105528255:A:G	1.66769e-05	-1.07666e-10	-0.242588
105530004	chr14:105530004:C:G	1.94359e-06	-1.23514	-1.15693
105531884	chr14:105531884:C:T	1.48168e-05	-1.07666e-10	-0.360848
105531988	chr14:105531988:C:G	1.13544e-05	-1.07666e-10	-0.627005
105532207	chr14:105532207:T:C	1.85903e-06	-1.07421	-1.36235
105532278	chr14:105532278:T:C	7.03629e-06	-1.07666e-10	-1.10553
105532370	chr14:105532370:G:A	1.28141e-05	-1.07666e-10	-0.506065
105532421	chr14:105532421:G:A	2.88073e-05	-1.07666e-10	0.304017
105532476	chr14:105532476:G:A	2.93931e-05	-1.07666e-10	0.324149
105532597	chr14:105532597:C:T	2.86541e-05	-1.07666e-10	0.298685
105532939	chr14:105532939:G:T	1.87732e-05	-1.07666e-10	-0.124179
105533182	chr14:105533182:T:C	6.3292e-06	-1.07666e-10	-1.21144
105534239	chr14:105534239:C:G	7.70545e-06	-1.07666e-10	-1.01468
105534511	chr14:105534511:T:G	6.88287e-06	-1.12757	-3.65436e-10
105534640	chr14:105534640:A:G	2.11764e-06	-1.17556	-1.13075
105534645	chr14:105534645:C:T	3.43933e-05	-1.07666e-10	0.48125
105534857	chr14:105534857:C:T	2.34126e-05	-1.07666e-10	0.096662
105535084	chr14:105535084:C:T	3.45175e-06	-0.589421	-1.22831
105535273	chr14:105535273:G:A	8.5791e-06	-1.07666e-10	-0.907281
105535600	chr14:105535600:G:A	6.28906e-06	-1.07666e-10	-1.2178
105535661	chr14:105535661:G:A	9.03867e-06	-1.07666e-10	-0.855098
105535769	chr14:105535769:TC:T	8.80893e-06	-1.07666e-10	-0.880844
105536003	chr14:105536003:T:C	1.37851e-05	-1.07666e-10	-0.433021
105536015	chr14:105536015:C:A	1.19856e-05	-1.32412	0.751212
105536397	chr14:105536397:G:A	8.5749e-06	-1.07666e-10	-0.907771
105536496	chr14:105536496:C:T	9.38178e-06	-1.07666e-10	-0.817841
105537050	chr14:105537050:C:T	5.3838e-06	-1.07666e-10	-1.37322
105537123	chr14:105537123:C:T	5.4656e-06	-1.07666e-10	-1.35814
105537409	chr14:105537409:T:C	5.71515e-06	-1.07666e-10	-1.31349
105537565	chr14:105537565:A:G	5.38614e-06	-1.07666e-10	-1.37278
105537602	chr14:105537602:G:T	7.96209e-06	-1.07666e-10	-0.981919
105537690	chr14:105537690:C:T	3.37695e-05	-0.33664	0.799588
105537886	chr14:105537886:C:T	7.88933e-06	-1.07666e-10	-0.991099
105538156	chr14:105538156:C:A	5.46625e-06	-1.07666e-10	-1.35802
105538607	chr14:105538607:G:A	2.4418e-06	-1.55041	-0.613466
105539025	chr14:105539025:C:G	5.96355e-06	-1.07666e-10	-1.27094
105539235	chr14:105539235:T:G	1.61618e-05	-0.554581	0.28062
105539287	chr14:105539287:T:C	5.58067e-06	-1.07666e-10	-1.3373
105539433	chr14:105539433:T:C	0.000217378	0.469544	1.85548
105539952	chr14:105539952:A:C	1.65092e-05	-1.07666e-10	-0.25269
105540015	chr14:105540015:G:A	4.55614e-06	-1.54013	-3.65436e-10
105540266	chr14:105540266:C:T	8.67405e-05	-1.07666e-10	1.40631
105540384	chr14:105540384:C:T	1.42249e-05	-1.07666e-10	-0.401614
105540742	chr14:105540742:A:C	6.13476e-06	-1.07666e-10	-1.24264
105540961	chr14:105540961:C:A	8.04422e-06	-1.07666e-10	-0.971656
105541128	chr14:105541128:CTGTT:C	2.14677e-05	-1.07666e-10	0.00993685
105541136	chr14:105541136:C:G	1.7736e-06	-1.54653	-0.937069
105541301	chr14:105541301:T:C	3.37674e-05	-1.07666e-10	0.462887
105541744	chr14:105541744:A:G	5.69738e-06	-1.07666e-10	-1.3166
105541746	chr14:105541746:C:T	5.41304e-06	-1.07666e-10	-1.3678
105541979	chr14:105541979:C:T	8.57923e-06	-0.172358	-0.734908
105541985	chr14:105541985:C:T	7.08163e-06	-1.07666e-10	-1.09911
105542021	chr14:105542021:A:C	5.00142e-06	-1.44689	-3.65436e-10
105542308	chr14:105542308:C:T	1.5018e-05	-0.563675	0.216314
105542782	chr14:105542782:G:C	1.0502e-05	-1.07666e-10	-0.705042
105543035	chr14:105543035:T:C	4.56118e-06	-1.53903	-3.65436e-10
105543140	chr14:105543140:G:A	1.39778e-05	-0.590789	0.171649
105543144	chr14:105543144:G:A	9.21667e-06	-1.07666e-10	-0.835597
105543235	chr14:105543235:T:C	2.77404e-05	-1.07666e-10	0.26628
105543472	chr14:105543472:C:T	1.73528e-06	-1.51983	-0.985615
105543904	chr14:105543904:G:C	9.49483e-06	-0.308054	-0.497809
105544118	chr14:105544118:A:G	7.17391e-06	-1.07666e-10	-1.08616
105544381	chr14:105544381:CCCT:C	4.51708e-06	-1.54875	-3.65436e-10
105544477	chr14:105544477:G:A	5.6158e-06	-1.07666e-10	-1.33103
105544658	chr14:105544658:G:A	1.56422e-06	-1.54677	-1.06246
105544959	chr14:105544959:C:T	1.07259e-05	-1.07666e-10	-0.683945
105545109	chr14:105545109:C:A	1.15481e-05	-0.776714	0.166628
105545214	chr14:105545214:A:G	1.12776e-05	-0.771014	0.137224
105545256	chr14:105545256:C:T	1.40404e-06	-1.53301	-1.18424
105545713	chr14:105545713:C:T	2.16851e-05	-1.07666e-10	0.020013
105545720	chr14:105545720:T:C	1.10833e-05	-1.07666e-10	-0.651169
105545759	chr14:105545759:T:C	8.9316e-06	-1.14037	0.273352
105545786	chr14:105545786:G:A	5.77458e-06	-1.07666e-10	-1.30315
105547193	chr14:105547193:T:C	8.83928e-06	-1.07666e-10	-0.877405
105547554	chr14:105547554:C:T	3.95906e-05	-1.07666e-10	0.621982
105547658	chr14:105547658:G:C	7.51248e-05	-1.07666e-10	1.26254
105547862	chr14:105547862:C:T	8.00138e-06	0.310834	-1.28783
105548011	chr14:105548011:T:C	5.76056e-06	-1.07666e-10	-1.30558
105548022	chr14:105548022:C:T	7.28417e-06	-1.07666e-10	-1.07091
105548145	chr14:105548145:G:A	5.83926e-06	-1.29201	-3.65436e-10
105548262	chr14:105548262:C:T	5.93274e-06	-1.07666e-10	-1.27612
105549272	chr14:105549272:A:G	2.50981e-05	0.407548	-0.241366
105549539	chr14:105549539:TGTC:T	1.85034e-06	-1.2192	-1.22204
105549778	chr14:105549778:G:A	5.82196e-06	-1.07666e-10	-1.29497
105550093	chr14:105550093:T:C	7.83947e-06	-1.07666e-10	-0.997439
105550097	chr14:105550097:T:C	6.10117e-06	-1.07666e-10	-1.24813
105550291	chr14:105550291:T:C	6.93333e-06	-1.07666e-10	-1.12027
105550363	chr14:105550363:A:G	6.95259e-06	-1.07666e-10	-1.1175
105550509	chr14:105550509:T:TTTCAGGGAGCAG	5.7909e-06	-1.07666e-10	-1.30032
105550703	chr14:105550703:G:A	6.20186e-06	-1.07666e-10	-1.23176
105550938	chr14:105550938:G:T	5.91226e-06	-1.07666e-10	-1.27958
105550944	chr14:105550944:T:C	7.15579e-06	-1.07666e-10	-1.08869
105551120	chr14:105551120:A:G	3.21098e-05	-1.07666e-10	0.412551
105551346	chr14:105551346:T:C	7.52764e-06	-1.07666e-10	-1.03803
105551474	chr14:105551474:A:G	5.66029e-06	-1.07666e-10	-1.32313
105551828	chr14:105551828:T:C	2.25753e-06	-0.952254	-1.29009
105551885	chr14:105551885:T:TAC	7.52159e-05	-1.07666e-10	1.26375
105552527	chr14:105552527:G:A	7.29888e-06	-1.07666e-10	-1.06889
105552588	chr14:105552588:TAGTG:T	5.75245e-06	-1.07666e-10	-1.30698
105552947	chr14:105552947:C:T	6.78201e-06	-1.07666e-10	-1.14234
105553007	chr14:105553007:G:T	6.22438e-06	-1.07666e-10	-1.22814
105553251	chr14:105553251:T:C	7.94685e-06	-1.07666e-10	-0.983835
105553442	chr14:105553442:A:G	6.61964e-06	-1.07666e-10	-1.16657
105553722	chr14:105553722:T:C	6.61633e-06	-1.07666e-10	-1.16707
105553737	chr14:105553737:T:C	2.1356e-06	-1.00692	-1.29094
105553883	chr14:105553883:A:G	1.43094e-05	0.116732	-0.512428
105554029	chr14:105554029:T:C	6.71629e-06	-1.07666e-10	-1.15207
105554103	chr14:105554103:T:TG	6.09071e-06	-1.07666e-10	-1.24984
105554170	chr14:105554170:T:C	1.93298e-06	-1.09897	-1.29857
105554316	chr14:105554316:T:G	9.89855e-06	-1.07666e-10	-0.764222
105554916	chr14:105554916:G:C	7.26094e-06	-1.07666e-10	-1.0741
105555333	chr14:105555333:C:T	2.2406e-06	-0.965695	-1.28417
105555360	chr14:105555360:G:T	6.75098e-06	-1.07666e-10	-1.14692
105555496	chr14:105555496:A:C	2.20362e-06	-0.973753	-1.29276
105555528	chr14:105555528:C:T	2.1557e-06	-1.16787	-1.12062
105555715	chr14:105555715:A:G	2.25805e-06	-0.951751	-1.29036
105556146	chr14:105556146:G:A	7.87371e-06	-1.07666e-10	-0.993081
105556244	chr14:105556244:T:C	2.19786e-06	-0.988466	-1.28066
105556343	chr14:105556343:G:A	5.65598e-06	-1.3239	-3.65436e-10
105556500	chr14:105556500:G:C	5.39281e-06	-1.07666e-10	-1.37154
105556536	chr14:105556536:C:T	8.29517e-06	-1.07666e-10	-0.940936
105556558	chr14:105556558:G:C	5.79985e-06	-1.07666e-10	-1.29878
105556574	chr14:105556574:T:C	6.62696e-05	-1.07666e-10	1.13712
105556852	chr14:105556852:C:T	1.11601e-05	0.713677	-1.35794
105556913	chr14:105556913:G:A	1.32581e-06	-1.53576	-1.23882
105557049	chr14:105557049:T:C	7.07125e-06	-1.07666e-10	-1.10057
105557842	chr14:105557842:T:G	9.80929e-06	-1.07666e-10	-0.773281
105557850	chr14:105557850:C:T	7.72294e-06	0.356473	-1.36889
105563050	chr14:105563050:GTC:G	5.03309e-06	-1.44058	-3.65436e-10
105563287	chr14:105563287:G:A	5.89524e-06	-1.28247	-3.65436e-10
105563329	chr14:105563329:G:A	3.73556e-05	0.563874	-3.65436e-10
105563336	chr14:105563336:T:TG	5.82208e-06	-1.07666e-10	-1.29495
105564495	chr14:105564495:G:T	8.16022e-06	-0.957339	-3.65436e-10
105564518	chr14:105564518:A:G	5.48449e-06	-1.07666e-10	-1.35469
105564995	chr14:105564995:G:T	5.38307e-06	-1.07666e-10	-1.37335
105565189	chr14:105565189:GTATC:G	3.16395e-05	1.76197	-1.36418
105568579	chr14:105568579:T:C	6.03293e-06	-1.07666e-10	-1.25938
105569653	chr14:105569653:A:ACACT	9.71773e-05	-1.07666e-10	1.51993
105569832	chr14:105569832:A:G	3.34201e-05	0.452546	-3.65436e-10
105569926	chr14:105569926:A:G	0.000109044	-1.07666e-10	1.63514
105570134	chr14:105570134:A:ACACT	9.82001e-05	-1.07666e-10	1.5304
105570189	chr14:105570189:ACT:A	7.65984e-05	-1.07666e-10	1.28197
105570389	chr14:105570389:A:G	0.000117556	-1.07666e-10	1.7103
105570613	chr14:105570613:C:T	2.53637e-06	-0.892006	-1.23387
105570635	chr14:105570635:C:T	6.72298e-06	-1.07666e-10	-1.15108
105570886	chr14:105570886:A:T	0.000113541	-1.07666e-10	1.67556
105571427	chr14:105571427:G:A	7.98452e-05	-1.07666e-10	1.32348
105571444	chr14:105571444:C:T	0.000118218	-1.07666e-10	1.71592
105571538	chr14:105571538:C:T	5.46756e-06	-1.07666e-10	-1.35778
105571660	chr14:105571660:G:C	2.63478e-06	-1.07354	-1.01427
105571687	chr14:105571687:G:A	2.64471e-06	-1.00827	-1.07578
105571951	chr14:105571951:A:G	1.02619e-05	-0.728169	-3.65436e-10
105573788	chr14:105573788:C:T	7.38805e-06	-1.07666e-10	-1.05675
105573828	chr14:105573828:C:T	1.41372e-06	-1.514	-1.19638
105576537	chr14:105576537:G:GTCTGTATC	7.27418e-06	-1.07666e-10	-1.07228
105576933	chr14:105576933:T:C	6.66158e-06	-1.07666e-10	-1.16025
105577468	chr14:105577468:G:T	1.67745e-06	-1.47099	-1.06834
105577494	chr14:105577494:C:T	8.33984e-06	-1.07666e-10	-0.935566
105577816	chr14:105577816:T:G	8.45858e-06	-1.07666e-10	-0.921429
105578245	chr14:105578245:T:C	7.45061e-06	-1.07666e-10	-1.04831
105578654	chr14:105578654:A:G	7.03536e-06	-1.07666e-10	-1.10566
105579714	chr14:105579714:C:T	1.23386e-06	-1.51446	-1.332
105579736	chr14:105579736:A:T	1.71564e-06	-1.4948	-1.02203
105580256	chr14:105580256:T:G	1.65099e-05	-1.07666e-10	-0.252648
105580850	chr14:105580850:C:T	6.30902e-06	-1.07666e-10	-1.21463
105581000	chr14:105581000:C:T	7.34816e-06	-1.07666e-10	-1.06216
105581568	chr14:105581568:T:C	4.87422e-06	-0.497064	-0.975586
105581613	chr14:105581613:G:A	2.4215e-06	-1.36651	-0.805718
105581889	chr14:105581889:G:A	1.29075e-05	0.769	-1.2678
105582283	chr14:105582283:C:T	5.781e-05	1.45665	-0.456098
105582332	chr14:105582332:T:C	1.30424e-05	-1.07666e-10	-0.488403
105582456	chr14:105582456:T:C	2.40024e-06	-1.31136	-0.86968
105582496	chr14:105582496:C:T	1.26103e-05	-1.07666e-10	-0.522093
105582546	chr14:105582546:C:T	1.0102e-05	-1.07666e-10	-0.743877
105582552	chr14:105582552:C:A	1.25182e-05	-1.07666e-10	-0.529424
105582662	chr14:105582662:G:A	6.09089e-06	-1.07666e-10	-1.24982
105582672	chr14:105582672:T:A	9.06232e-06	-1.07666e-10	-0.852485
105582700	chr14:105582700:A:G	8.6632e-06	-1.07666e-10	-0.897526
105583524	chr14:105583524:G:T	4.9793e-06	-1.45132	-3.65436e-10
105584322	chr14:105584322:C:G	8.82961e-06	-1.07666e-10	-0.8785
105584385	chr14:105584385:C:G	2.23502e-05	-1.07666e-10	0.0502255
105585086	chr14:105585086:C:T	2.16359e-05	-1.07666e-10	0.0177419
105585249	chr14:105585249:G:T	1.91344e-05	-1.07666e-10	-0.105124
105585497	chr14:105585497:C:T	7.82065e-05	-1.07666e-10	1.30274
105585906	chr14:105585906:T:C	1.63784e-06	-1.41358	-1.14965
105585928	chr14:105585928:T:C	1.81617e-06	-1.33663	-1.12326
105586035	chr14:105586035:T:A	8.56906e-05	-1.07666e-10	1.39413
105586341	chr14:105586341:C:T	4.26909e-06	-1.08367	-0.521537
105586498	chr14:105586498:A:G	5.48302e-06	-1.35495	-3.65436e-10
105587093	chr14:105587093:A:G	6.96612e-06	-1.11555	-3.65436e-10
105587117	chr14:105587117:T:C	4.53053e-06	-1.54577	-3.65436e-10
105587124	chr14:105587124:T:A	4.50679e-06	-1.55102	-3.65436e-10
105587529	chr14:105587529:G:A	7.62341e-06	-1.07666e-10	-1.02539
105587906	chr14:105587906:A:C	5.4143e-06	-1.07666e-10	-1.36757
105588719	chr14:105588719:G:A	1.58332e-06	-1.46897	-1.12811
105591378	chr14:105591378:A:G	2.00769e-05	-1.07666e-10	-0.0570408
105591443	chr14:105591443:A:T	5.43758e-06	-1.36328	-3.65436e-10
105591638	chr14:105591638:A:G	6.08001e-06	-1.2516	-3.65436e-10
105591921	chr14:105591921:C:T	5.85079e-06	-1.07666e-10	-1.29003
105592350	chr14:105592350:T:C	7.0006e-06	-1.07666e-10	-1.11062
105592608	chr14:105592608:G:A	8.34402e-06	-0.935066	-3.65436e-10
105593055	chr14:105593055:T:C	0.000146202	-1.07666e-10	1.92838
105593138	chr14:105593138:G:A	1.75011e-05	-1.07666e-10	-0.194345
105595057	chr14:105595057:T:C	7.52903e-06	-1.07666e-10	-1.03784
105599778	chr14:105599778:G:A	5.49041e-06	-1.07666e-10	-1.35361
105599811	chr14:105599811:C:T	8.60492e-06	-1.07666e-10	-0.904276
105599925	chr14:105599925:G:A	2.3262e-05	-1.07666e-10	0.0902124
105600348	chr14:105600348:C:T	6.18975e-06	-1.23372	-3.65436e-10
105600364	chr14:105600364:G:A	9.79545e-06	-1.07666e-10	-0.774692
105600369	chr14:105600369:C:T	6.72526e-06	-1.15074	-3.65436e-10
105601621	chr14:105601621:C:T	1.10584e-05	-1.07666e-10	-0.653418
105601768	chr14:105601768:C:T	1.10786e-05	-1.07666e-10	-0.651591
105602050	chr14:105602050:G:A	7.22314e-06	-1.07666e-10	-1.07932
105602051	chr14:105602051:G:C	7.24023e-06	-1.07666e-10	-1.07696
105602276	chr14:105602276:C:T	1.0151e-05	-1.07666e-10	-0.73904
105602366	chr14:105602366:C:T	1.08458e-05	-1.07666e-10	-0.672837
105602587	chr14:105602587:A:G	7.55957e-06	-1.07666e-10	-1.0338
105602654	chr14:105602654:G:A	0.000196971	-1.07666e-10	2.22644
105602943	chr14:105602943:A:C	4.06605e-05	-1.07666e-10	0.648647
105603009	chr14:105603009:A:G	8.71059e-06	-1.07666e-10	-0.89207
105603605	chr14:105603605:C:A	4.93829e-06	-1.45959	-3.65436e-10
105604988	chr14:105604988:T:A	5.79363e-06	-1.07666e-10	-1.29985
105605081	chr14:105605081:C:T	5.73918e-05	0.993291	-3.65436e-10
105605208	chr14:105605208:G:A	9.87875e-06	-1.07666e-10	-0.766225
105605233	chr14:105605233:C:T	1.402e-05	-1.07666e-10	-0.416124
105605317	chr14:105605317:T:C	9.7437e-06	-1.07666e-10	-0.779989
105605363	chr14:105605363:C:G	0.000172485	2.0937	-3.65436e-10
105605402	chr14:105605402:C:T	7.24957e-06	-1.07666e-10	-1.07567
105605707	chr14:105605707:G:A	1.84137e-06	-1.48636	-0.959742
105605843	chr14:105605843:C:T	7.43165e-06	-1.07666e-10	-1.05086
105605862	chr14:105605862:C:T	5.46211e-06	-1.07666e-10	-1.35878
105605891	chr14:105605891:G:C	2.89948e-05	-1.07666e-10	0.310507
105605979	chr14:105605979:A:G	2.62773e-06	-1.22968	-0.860815
105606133	chr14:105606133:G:A	1.9067e-06	-1.48732	-0.923914
105606824	chr14:105606824:C:T	1.98655e-06	-1.44128	-0.928929
105606916	chr14:105606916:C:T	1.7406e-05	-1.07666e-10	-0.199793
105606967	chr14:105606967:C:T	0.000116091	-1.07666e-10	1.69776
105607047	chr14:105607047:C:G	2.38035e-05	-1.07666e-10	0.113223
105608575	chr14:105608575:C:G	6.08653e-06	-1.07666e-10	-1.25053
105611194	chr14:105611194:A:G	2.66987e-06	-1.24564	-0.828938
105611873	chr14:105611873:C:G	2.21197e-05	-1.07666e-10	0.0398564
105612084	chr14:105612084:A:G	5.40832e-06	-1.07666e-10	-1.36867
105612131	chr14:105612131:CT:C	4.91769e-05	-1.54189	2.3807
105612371	chr14:105612371:T:TAC	6.39545e-06	-1.07666e-10	-1.20102
105612853	chr14:105612853:A:C	7.04303e-06	-1.07666e-10	-1.10457
105612862	chr14:105612862:A:G	5.84996e-06	-1.07666e-10	-1.29018
105612939	chr14:105612939:T:A	2.3565e-05	-1.07666e-10	0.103151
105613818	chr14:105613818:A:G	6.49257e-06	-1.07666e-10	-1.18595
105613853	chr14:105613853:G:A	5.10628e-05	-1.07666e-10	0.876447
105614164	chr14:105614164:A:T	6.58034e-06	-1.07666e-10	-1.17252
105614197	chr14:105614197:C:T	5.65352e-06	-1.07666e-10	-1.32433
105614352	chr14:105614352:A:G	2.84329e-05	-1.07666e-10	0.290937
105615924	chr14:105615924:TTC:T	6.55538e-06	-1.07666e-10	-1.17632
105616123	chr14:105616123:C:T	1.3189e-06	-1.55056	-1.22926
105616194	chr14:105616194:C:T	1.43584e-06	-1.50163	-1.19323
105616293	chr14:105616293:T:A	8.90952e-06	-1.07666e-10	-0.86949
105616315	chr14:105616315:A:G	9.97476e-06	-1.07666e-10	-0.756552
105616335	chr14:105616335:C:A	9.38567e-06	-1.07666e-10	-0.817427
105616343	chr14:105616343:T:A	9.45737e-06	-1.07666e-10	-0.809816
105616707	chr14:105616707:T:C	1.59522e-06	-1.50598	-1.08362
105616973	chr14:105616973:C:T	1.52157e-06	-1.53006	-1.10681
105617066	chr14:105617066:C:T	1.8366e-06	-1.26797	-1.18073
105617084	chr14:105617084:A:G	6.85391e-06	-1.07666e-10	-1.13179
105617324	chr14:105617324:G:A	7.57325e-06	-1.07666e-10	-1.03199
105619073	chr14:105619073:C:T	3.66341e-05	-1.07666e-10	0.54437
105619583	chr14:105619583:C:T	1.52739e-06	-1.53712	-1.09593
105620446	chr14:105620446:C:T	0.000168323	-1.07666e-10	2.06928
105620602	chr14:105620602:A:G	1.78595e-05	-1.07666e-10	-0.174074
105620636	chr14:105620636:G:A	1.322e-06	-1.40582	-1.37164
105621567	chr14:105621567:G:A	1.53952e-06	-1.36862	-1.25652
105621595	chr14:105621595:A:G	1.0381e-05	-1.07666e-10	-0.716632
105621686	chr14:105621686:T:C	5.54491e-06	-1.07666e-10	-1.34373
105623424	chr14:105623424:C:A	9.78327e-06	-1.07666e-10	-0.775937
105623476	chr14:105623476:C:T	5.63696e-06	-1.07666e-10	-1.32727
105624445	chr14:105624445:C:T	5.43035e-06	-1.07666e-10	-1.36461
105624746	chr14:105624746:C:T	1.60601e-05	-1.07666e-10	-0.280274
105624944	chr14:105624944:T:G	6.03352e-06	-1.07666e-10	-1.25928
105624995	chr14:105624995:C:T	5.96518e-06	-1.07666e-10	-1.27067
105625248	chr14:105625248:T:C	3.52551e-06	-0.427497	-1.36909
105625325	chr14:105625325:G:A	7.97565e-06	-1.07666e-10	-0.980217
105625335	chr14:105625335:T:C	5.80838e-06	-1.07666e-10	-1.29731
105625666	chr14:105625666:C:A	1.84636e-06	-1.47584	-0.967552
105625683	chr14:105625683:G:A	8.38229e-06	-1.07666e-10	-0.930489
105625914	chr14:105625914:G:T	1.24429e-05	-1.07666e-10	-0.535456
105626334	chr14:105626334:G:A	8.01129e-06	-0.975759	-3.65436e-10
105627758	chr14:105627758:C:T	4.80435e-06	-1.48709	-3.65436e-10
105627781	chr14:105627781:T:C	5.38412e-06	-1.07666e-10	-1.37316
105628402	chr14:105628402:C:G	2.90598e-06	-1.5511	-0.43874
105628463	chr14:105628463:C:T	6.03173e-06	-1.25958	-3.65436e-10
105628508	chr14:105628508:G:A	2.05384e-05	-1.07666e-10	-0.0343118
105628612	chr14:105628612:G:GC	6.85706e-06	-1.07666e-10	-1.13133
105628641	chr14:105628641:G:A	1.29266e-05	-1.07666e-10	-0.497325
105628738	chr14:105628738:C:T	2.22664e-05	-1.07666e-10	0.0464675
105629154	chr14:105629154:C:T	1.10415e-05	-1.07666e-10	-0.654949
105629383	chr14:105629383:G:T	1.56628e-06	-1.50129	-1.10661
105629471	chr14:105629471:C:CCTT	5.50558e-06	-1.07666e-10	-1.35085
105629905	chr14:105629905:C:T	9.6806e-06	-1.07666e-10	-0.786487
105630063	chr14:105630063:C:T	2.83378e-06	-1.507	-0.507999
105630088	chr14:105630088:T:C	2.17731e-06	-0.99528	-1.28324
105630401	chr14:105630401:G:A	7.23693e-06	-1.07666e-10	-1.07741
105630644	chr14:105630644:T:A	2.43518e-06	-1.50663	-0.659955
105631332	chr14:105631332:C:G	5.83324e-06	-1.07666e-10	-1.29304
105631586	chr14:105631586:G:A	3.00807e-05	-1.07666e-10	0.347273
105631676	chr14:105631676:T:C	2.13678e-06	-1.47753	-0.819785
105632009	chr14:105632009:G:A	5.39175e-06	-1.07666e-10	-1.37174
105632063	chr14:105632063:T:A	2.10284e-06	-1.50818	-0.805145
105632083	chr14:105632083:G:A	1.77542e-06	-1.51661	-0.965959
105632143	chr14:105632143:A:G	3.03844e-05	-1.07666e-10	0.357318
105632293	chr14:105632293:C:G	8.16826e-06	-1.07666e-10	-0.956355
105632876	chr14:105632876:T:TA	4.8981e-06	-1.46776	-3.65436e-10
105633290	chr14:105633290:T:C	5.38545e-06	-1.07666e-10	-1.37291
105633493	chr14:105633493:T:C	2.55716e-06	-1.50757	-0.610141
105635647	chr14:105635647:T:A	7.77746e-06	-1.07666e-10	-1.00538
105635744	chr14:105635744:T:G	1.13913e-05	-1.07666e-10	-0.623763
105635751	chr14:105635751:G:A	1.15872e-05	-1.07666e-10	-0.60671
105636537	chr14:105636537:G:A	9.05757e-06	-1.07666e-10	-0.85301
105637187	chr14:105637187:A:C	1.14424e-05	-1.07666e-10	-0.619282
105637257	chr14:105637257:C:T	9.06376e-06	-1.07666e-10	-0.852326
105640475	chr14:105640475:GA:G	2.43907e-06	-0.811398	-1.35359
105640479	chr14:105640479:G:C	2.64265e-06	-0.727874	-1.35695
105640589	chr14:105640589:C:T	1.27402e-05	-1.07666e-10	-0.511848
105640647	chr14:105640647:A:G	7.41321e-06	-1.32881	0.275464
105640734	chr14:105640734:T:C	1.28471e-06	-1.55046	-1.25562
105641184	chr14:105641184:G:C	4.67243e-06	-1.51493	-3.65436e-10
105641344	chr14:105641344:A:C	4.57999e-06	-1.53491	-3.65436e-10
105641637	chr14:105641637:A:G	1.61873e-05	-1.07666e-10	-0.272385
105641644	chr14:105641644:C:T	1.14959e-06	-1.54386	-1.37335
105642095	chr14:105642095:A:G	5.39254e-06	-1.07666e-10	-1.37159
105642312	chr14:105642312:A:AC	1.18335e-05	-0.585679	-3.65436e-10
105643562	chr14:105643562:G:A	4.76186e-05	-1.07666e-10	0.806614
105643723	chr14:105643723:G:A	1.15603e-05	-1.07666e-10	-0.609031
105643800	chr14:105643800:C:T	2.61606e-06	-1.54104	-0.5539
105643993	chr14:105643993:T:C	1.40424e-06	-1.53789	-1.17922
105644354	chr14:105644354:C:T	5.63931e-06	-1.07666e-10	-1.32685
105644873	chr14:105644873:T:C	5.41807e-06	-1.07666e-10	-1.36687
105646728	chr14:105646728:C:T	6.83816e-06	-1.07666e-10	-1.13409
105647030	chr14:105647030:G:A	2.57188e-06	-1.53169	-0.58028
105647552	chr14:105647552:G:A	3.54172e-05	-1.07666e-10	0.510588
105647778	chr14:105647778:C:G	5.47496e-06	-1.07666e-10	-1.35643
105647994	chr14:105647994:C:T	7.27198e-06	-1.07666e-10	-1.07258
105648258	chr14:105648258:C:T	6.526e-06	-1.07666e-10	-1.18082
105648340	chr14:105648340:C:G	3.02274e-06	-0.588062	-1.36239
105648724	chr14:105648724:C:T	6.28876e-05	-1.07666e-10	1.08474
105648738	chr14:105648738:C:G	1.23027e-06	-1.48625	-1.36313
105648890	chr14:105648890:G:A	1.31246e-05	-1.07666e-10	-0.482125
105649195	chr14:105649195:A:G	5.41181e-06	-1.07666e-10	-1.36803
105649372	chr14:105649372:A:T	5.58974e-06	-1.07666e-10	-1.33568
105650533	chr14:105650533:T:C	1.23054e-05	-1.07666e-10	-0.546575
105650594	chr14:105650594:C:T	9.94307e-06	-1.07666e-10	-0.759734
105650718	chr14:105650718:A:G	1.48476e-06	-1.477	-1.18435
105652176	chr14:105652176:C:T	6.68712e-06	-1.07666e-10	-1.15643
105652232	chr14:105652232:C:G	1.18909e-06	-1.54216	-1.34127
105652366	chr14:105652366:G:A	1.23229e-06	-1.51503	-1.3327
105652419	chr14:105652419:C:G	1.32488e-06	-1.55103	-1.22426
105652610	chr14:105652610:C:T	1.18939e-06	-1.55066	-1.33251
105652789	chr14:105652789:A:G	5.40243e-06	-1.07666e-10	-1.36976
105652892	chr14:105652892:C:T	1.3387e-06	-1.50706	-1.25785
105653668	chr14:105653668:G:A	6.76685e-06	-1.07666e-10	-1.14458
105653727	chr14:105653727:T:G	4.69311e-05	-1.07666e-10	0.792069
105653780	chr14:105653780:G:A	2.03248e-05	-1.07666e-10	-0.0447696
105653958	chr14:105653958:CAAGT:C	1.40105e-05	-1.07666e-10	-0.416803
105654767	chr14:105654767:CAGTT:C	1.7518e-05	-0.193383	-3.65436e-10
105656031	chr14:105656031:A:C	5.64796e-06	-1.07666e-10	-1.32532
105656643	chr14:105656643:C:G	3.72963e-06	-1.50847	-0.231828
105656735	chr14:105656735:C:T	3.32374e-05	-1.07666e-10	0.447064
105657192	chr14:105657192:G:A	9.39505e-06	-1.07666e-10	-0.816427
105657421	chr14:105657421:C:T	6.74962e-06	-1.07666e-10	-1.14712
105657435	chr14:105657435:G:T	5.52904e-06	-1.07666e-10	-1.3466
105657511	chr14:105657511:C:T	4.8662e-06	-0.476347	-0.997951
105657542	chr14:105657542:CA:C	1.28499e-06	-1.51877	-1.28709
105657594	chr14:105657594:T:C	2.3525e-05	-1.07666e-10	0.101453
105658667	chr14:105658667:G:A	1.1963e-06	-1.53743	-1.33994
105659696	chr14:105659696:G:C	1.22866e-06	-1.55075	-1.29994
105659929	chr14:105659929:A:G	1.23355e-06	-1.55098	-1.29574
105660219	chr14:105660219:A:C	2.99117e-06	-1.54064	-0.420308
105660391	chr14:105660391:G:A	1.23396e-06	-1.51918	-1.3272
105660736	chr14:105660736:G:A	5.65865e-06	-1.07666e-10	-1.32342
105660812	chr14:105660812:G:A	9.16301e-05	-1.07666e-10	1.46115
105661180	chr14:105661180:C:T	2.01505e-05	-1.07666e-10	-0.053383
105661363	chr14:105661363:T:C	3.01436e-06	-0.714689	-1.23853
105661449	chr14:105661449:G:A	1.31882e-05	-1.54827	1.07099
105661460	chr14:105661460:T:A	1.28598e-06	-1.46718	-1.33791
105661487	chr14:105661487:C:G	1.85987e-05	-1.07666e-10	-0.13352
105662643	chr14:105662643:C:T	5.63249e-05	-1.07666e-10	0.974526
105664520	chr14:105664520:C:G	7.56137e-06	-1.07666e-10	-1.03356
105666677	chr14:105666677:G:T	3.31807e-05	-1.07666e-10	0.445357
105666730	chr14:105666730:G:A	7.42192e-06	-1.07666e-10	-1.05217
105667045	chr14:105667045:T:C	3.40465e-05	-1.07666e-10	0.471117
105667110	chr14:105667110:T:C	3.36685e-06	-1.18737	-0.655266
105668237	chr14:105668237:C:T	2.27767e-06	-1.53793	-0.695523
105668325	chr14:105668325:A:T	7.19136e-06	-1.07666e-10	-1.08373
105668556	chr14:105668556:C:T	3.34632e-05	0.568384	-0.114547
105668591	chr14:105668591:G:A	1.97076e-06	-1.5409	-0.83729
105668644	chr14:105668644:C:T	9.71581e-06	-1.07666e-10	-0.782856
105668687	chr14:105668687:C:T	1.35201e-06	-1.40052	-1.3545
105668724	chr14:105668724:C:T	7.50084e-06	-1.07666e-10	-1.0416
105668734	chr14:105668734:T:C	8.78365e-05	-1.07666e-10	1.41887
105668840	chr14:105668840:C:T	1.05066e-05	-1.07666e-10	-0.704605
105668934	chr14:105668934:G:A	1.08012e-05	-1.52752	0.850564
105669055	chr14:105669055:T:C	1.23741e-06	-1.5387	-1.30489
105669176	chr14:105669176:T:C	2.44587e-06	-1.40787	-0.754342
105669295	chr14:105669295:A:G	1.25863e-06	-1.52357	-1.30301
105669872	chr14:105669872:G:A	3.70728e-06	-1.53276	-0.213547
105669973	chr14:105669973:A:G	1.24176e-06	-1.53119	-1.3089
105670033	chr14:105670033:A:G	1.24164e-06	-1.52349	-1.31669
105670040	chr14:105670040:C:T	1.21389e-06	-1.52872	-1.33406
105670047	chr14:105670047:T:C	1.17456e-06	-1.53264	-1.36307
105670137	chr14:105670137:A:T	0.000264777	-1.07666e-10	2.52228
105670268	chr14:105670268:AT:A	7.41762e-06	-1.07666e-10	-1.05275
105670357	chr14:105670357:CTT:C	5.65914e-06	-1.32334	-3.65436e-10
105670521	chr14:105670521:C:T	9.46155e-06	-1.52715	0.717776
105670612	chr14:105670612:C:G	1.15373e-06	-1.54477	-1.36884
105670744	chr14:105670744:T:G	1.15153e-06	-1.54222	-1.3733
105670963	chr14:105670963:A:C	7.12266e-06	-1.07666e-10	-1.09333
105671114	chr14:105671114:A:C	1.45738e-05	-1.07666e-10	-0.377384
105674318	chr14:105674318:T:C	2.93937e-06	-1.52386	-0.454557
105675090	chr14:105675090:G:T	1.2541e-06	-1.54809	-1.2821
105675250	chr14:105675250:G:A	6.41012e-06	-1.07666e-10	-1.19873
105675411	chr14:105675411:C:T	1.21277e-05	-1.07666e-10	-0.561118
105675919	chr14:105675919:T:C	1.30476e-05	-1.07666e-10	-0.488006
105676047	chr14:105676047:A:G	7.72064e-05	2.46755	-1.17768
105676165	chr14:105676165:T:C	1.1686e-06	-1.52949	-1.37131
105676463	chr14:105676463:C:T	9.97745e-06	-1.45111	0.694824
105677243	chr14:105677243:T:C	1.39738e-05	-1.07666e-10	-0.419423
105678347	chr14:105678347:C:T	6.69218e-06	-1.47536	0.319685
105679906	chr14:105679906:A:T	5.5322e-06	-1.07666e-10	-1.34602
105680067	chr14:105680067:G:C	6.70011e-06	-1.07666e-10	-1.15449
105684454	chr14:105684454:A:C	8.11784e-06	-1.51804	0.555493
105685189	chr14:105685189:A:G	0.00010902	-1.07666e-10	1.63492
105685327	chr14:105685327:TAA:T	8.7387e-05	-1.07666e-10	1.41374
105685409	chr14:105685409:A:G	6.57099e-06	-1.07666e-10	-1.17395
105686797	chr14:105686797:A:G	1.32597e-06	-1.55098	-1.22348
105687016	chr14:105687016:G:A	1.04733e-05	-1.07666e-10	-0.707779
105687484	chr14:105687484:G:A	1.87714e-06	-1.32199	-1.10487
105687505	chr14:105687505:G:A	8.84043e-06	-1.07666e-10	-0.877275
105687589	chr14:105687589:CTGTA:C	4.79385e-06	-1.48928	-3.65436e-10
105687766	chr14:105687766:C:T	1.19834e-06	-1.50232	-1.37336
105687945	chr14:105687945:A:G	6.05298e-06	-1.07666e-10	-1.25606
105690034	chr14:105690034:A:G	3.11769e-06	-1.12523	-0.794288
105690048	chr14:105690048:C:G	8.77915e-06	-1.07666e-10	-0.884231
105690227	chr14:105690227:C:T	6.50119e-06	-1.55052	0.365896
105690777	chr14:105690777:C:T	8.34668e-06	-1.07666e-10	-0.934746
105690988	chr14:105690988:A:C	2.41366e-06	-0.867261	-1.3082
105691421	chr14:105691421:T:C	4.53745e-06	-1.54425	-3.65436e-10
105691427	chr14:105691427:C:T	8.28135e-06	-0.942604	-3.65436e-10
105691880	chr14:105691880:G:A	2.11139e-06	-1.51744	-0.791824
105691886	chr14:105691886:T:C	2.097e-06	-1.51834	-0.797764
105694264	chr14:105694264:CAG:C	5.50221e-06	-1.49918	0.147715
105694613	chr14:105694613:GAGAC:G	5.01291e-06	-1.44459	-3.65436e-10
105694709	chr14:105694709:TAAAG:T	6.36274e-06	-1.07666e-10	-1.20615
105694897	chr14:105694897:G:C	6.83292e-05	-1.07666e-10	1.16773
105695178	chr14:105695178:A:G	6.08864e-06	-1.07666e-10	-1.25018
105697307	chr14:105697307:G:T	6.34832e-06	-1.07666e-10	-1.20842
105697511	chr14:105697511:C:T	6.23078e-06	-1.07666e-10	-1.22711
105698018	chr14:105698018:C:T	1.40072e-06	-1.48059	-1.23904
105698051	chr14:105698051:G:A	1.12241e-05	-1.07666e-10	-0.638544
105698231	chr14:105698231:ACTAT:A	5.10289e-06	-1.54489	0.118081
105698362	chr14:105698362:T:G	3.87174e-06	-0.462587	-1.24032
105700901	chr14:105700901:C:T	9.43068e-06	-1.07666e-10	-0.812642
105700902	chr14:105700902:A:G	6.0668e-06	-1.54969	0.295911
105700958	chr14:105700958:C:T	6.8416e-06	-1.54924	0.415653
105701369	chr14:105701369:A:G	1.74e-06	-1.54913	-0.953599
105701613	chr14:105701613:G:A	5.40113e-06	-1.07666e-10	-1.37
105701984	chr14:105701984:C:CAG	7.06675e-06	-1.07666e-10	-1.10121
105702719	chr14:105702719:A:G	4.78723e-06	-0.826538	-0.664121
105704385	chr14:105704385:T:C	5.28721e-06	-1.39132	-3.65436e-10
105704574	chr14:105704574:C:T	5.04839e-06	-1.52777	0.0902293
105705364	chr14:105705364:C:A	1.27253e-05	-1.07666e-10	-0.513019
105706071	chr14:105706071:G:A	2.93949e-05	-1.07666e-10	0.324211
105706135	chr14:105706135:C:T	6.12567e-06	-1.07666e-10	-1.24412
105706273	chr14:105706273:C:T	7.70759e-06	-1.07666e-10	-1.0144
105706518	chr14:105706518:C:T	7.56916e-06	-1.07666e-10	-1.03253
105706543	chr14:105706543:G:A	1.83333e-05	-0.514075	0.366186
105706569	chr14:105706569:G:C	4.50653e-06	-1.55108	-3.65436e-10
105707726	chr14:105707726:A:G	3.58378e-06	-0.407065	-1.37313
105707744	chr14:105707744:C:T	3.21057e-06	-1.03467	-0.855487
105707786	chr14:105707786:G:A	9.67021e-06	-1.07666e-10	-0.78756
105707851	chr14:105707851:T:C	7.22621e-06	-1.07666e-10	-1.0789
105707884	chr14:105707884:G:A	3.19887e-05	0.408773	-3.65436e-10
105707924	chr14:105707924:C:G	2.83445e-06	-0.926241	-1.08852
105708068	chr14:105708068:T:C	6.8295e-06	-1.07666e-10	-1.13536
105708291	chr14:105708291:A:G	1.50689e-06	-1.52802	-1.11854
105708459	chr14:105708459:C:T	6.20108e-06	-1.07666e-10	-1.23189
105708594	chr14:105708594:G:A	5.57127e-06	-1.07666e-10	-1.33899
105708647	chr14:105708647:T:C	5.62259e-06	-1.07666e-10	-1.32982
105708968	chr14:105708968:G:A	6.15879e-06	-1.07666e-10	-1.23873
105709100	chr14:105709100:CAG:C	6.56894e-05	-1.07666e-10	1.12833
105709265	chr14:105709265:G:A	5.84071e-06	-1.07666e-10	-1.29176
105709338	chr14:105709338:G:A	1.89006e-06	-1.09336	-1.32664
105709388	chr14:105709388:G:A	8.43482e-06	-1.07666e-10	-0.924243
105710007	chr14:105710007:CCAGCT:C	6.76351e-06	-1.14507	-3.65436e-10
105710033	chr14:105710033:CAGTCCAGCTCAGCCCAGCCT:C	1.51041e-06	-1.44598	-1.19825
105712414	chr14:105712414:T:A	9.36024e-06	-1.07666e-10	-0.820139
105712416	chr14:105712416:G:C	8.57205e-06	-1.07666e-10	-0.908104
105713272	chr14:105713272:C:T	1.30256e-05	-1.07666e-10	-0.489697
105713759	chr14:105713759:C:CCTT	1.15863e-05	-1.07666e-10	-0.606785
105713998	chr14:105713998:T:C	9.04035e-06	-1.07666e-10	-0.854913
105714043	chr14:105714043:G:A	6.49239e-06	-1.07666e-10	-1.18598
105714100	chr14:105714100:G:A	7.92969e-06	-1.07666e-10	-0.985996
105717544	chr14:105717544:C:G	9.67367e-06	-1.07666e-10	-0.787203
105721708	chr14:105721708:C:T	1.80806e-06	-1.31425	-1.15011
105721761	chr14:105721761:C:T	8.57291e-06	-1.07666e-10	-0.908003
105721766	chr14:105721766:C:T	2.1184e-06	-1.29716	-1.00879
105721893	chr14:105721893:C:T	5.38296e-06	-1.07666e-10	-1.37337
105722522	chr14:105722522:C:T	1.6935e-06	-1.46327	-1.06655
105722643	chr14:105722643:C:G	5.44196e-06	-1.07666e-10	-1.36247
105723289	chr14:105723289:A:T	8.96654e-06	-0.863111	-3.65436e-10
105723808	chr14:105723808:G:A	2.08477e-06	-0.952951	-1.369
105723999	chr14:105723999:G:C	1.44663e-05	-1.07666e-10	-0.384787
105724066	chr14:105724066:C:T	1.78286e-06	-1.45708	-1.02131
105724104	chr14:105724104:T:C	1.73459e-06	-1.4856	-1.02024
105724401	chr14:105724401:C:A	1.8695e-06	-1.48603	-0.944908
105724512	chr14:105724512:T:G	4.81714e-06	-1.48443	-3.65436e-10
105724570	chr14:105724570:T:C	1.73887e-06	-1.48376	-1.01962
105724571	chr14:105724571:G:A	1.81666e-06	-1.48147	-0.978142
105724597	chr14:105724597:T:G	1.77008e-06	-1.46156	-1.02403
105724910	chr14:105724910:G:C	5.38627e-06	-1.07666e-10	-1.37276
105725082	chr14:105725082:A:G	1.79534e-06	-1.45967	-1.01175
105727998	chr14:105727998:T:A	1.80397e-06	-1.49142	-0.975204
105728124	chr14:105728124:G:A	1.69805e-06	-1.15387	-1.37325
105728477	chr14:105728477:T:C	1.85966e-06	-1.49549	-0.940724
105728547	chr14:105728547:G:A	1.49082e-05	-1.07666e-10	-0.354699
105728603	chr14:105728603:C:T	1.25232e-06	-1.49476	-1.33685
105728607	chr14:105728607:C:T	1.23774e-05	-1.07666e-10	-0.540738
105728761	chr14:105728761:G:A	1.66018e-05	-0.247098	-3.65436e-10
105728834	chr14:105728834:C:T	1.35861e-06	-1.37992	-1.37022
105728863	chr14:105728863:A:G	1.7388e-06	-1.48463	-1.01879
105729143	chr14:105729143:G:C	8.92254e-06	-1.07666e-10	-0.868029
105729311	chr14:105729311:C:T	4.51741e-06	-1.54867	-3.65436e-10
105729346	chr14:105729346:T:A	1.59851e-06	-1.38651	-1.20104
105729374	chr14:105729374:G:A	4.5252e-06	-1.54695	-3.65436e-10
105729398	chr14:105729398:T:G	4.57829e-06	-1.53528	-3.65436e-10
105729400	chr14:105729400:T:C	4.5136e-06	-1.54951	-3.65436e-10
105729433	chr14:105729433:T:G	4.55597e-06	-1.54017	-3.65436e-10
105729529	chr14:105729529:G:A	1.14486e-05	-1.07666e-10	-0.618739
105730071	chr14:105730071:A:G	7.02095e-06	-1.07666e-10	-1.10771
105730647	chr14:105730647:T:G	1.59247e-06	-1.47574	-1.11558
105730778	chr14:105730778:G:A	1.83653e-06	-1.49437	-0.95436
105730895	chr14:105730895:G:C	6.0601e-06	-1.07666e-10	-1.25488
105731002	chr14:105731002:T:G	1.58539e-06	-1.50174	-1.09403
105731099	chr14:105731099:A:C	2.05859e-06	-1.4495	-0.885093
105731128	chr14:105731128:C:T	2.31461e-06	-1.46544	-0.75193
105731160	chr14:105731160:A:C	1.23219e-06	-1.47516	-1.37266
105731271	chr14:105731271:C:T	1.62512e-06	-1.53739	-1.03364
105731329	chr14:105731329:G:A	3.40134e-05	-1.07666e-10	0.470145
105731345	chr14:105731345:G:T	1.76538e-06	-1.46493	-1.02331
105731400	chr14:105731400:A:G	1.21761e-06	-1.49637	-1.36335
105731403	chr14:105731403:G:A	1.26705e-06	-1.47639	-1.34353
105731412	chr14:105731412:T:C	1.34388e-06	-1.43551	-1.32554
105731417	chr14:105731417:A:G	1.54417e-06	-1.47663	-1.14549
105731422	chr14:105731422:C:T	2.0337e-06	-1.51618	-0.830569
105731430	chr14:105731430:G:A	5.6673e-06	-1.07666e-10	-1.3219
105731432	chr14:105731432:A:T	5.75605e-06	-1.07666e-10	-1.30636
105731476	chr14:105731476:G:A	8.2746e-06	-1.07666e-10	-0.94342
105731486	chr14:105731486:C:T	9.41693e-06	-1.07666e-10	-0.814101
105731542	chr14:105731542:G:A	1.02972e-05	-1.07666e-10	-0.724735
105731748	chr14:105731748:G:C	4.62861e-06	-1.52435	-3.65436e-10
105731751	chr14:105731751:T:C	4.58312e-06	-1.53423	-3.65436e-10
105731761	chr14:105731761:T:C	4.71737e-06	-1.50536	-3.65436e-10
105731771	chr14:105731771:C:T	1.1885e-06	-1.52157	-1.36235
105731895	chr14:105731895:G:C	5.38569e-06	-1.07666e-10	-1.37286
105732119	chr14:105732119:C:T	1.55702e-06	-1.52623	-1.08761
105732270	chr14:105732270:A:C	6.96895e-06	-1.07666e-10	-1.11515
105732403	chr14:105732403:A:G	5.62364e-06	-1.32963	-3.65436e-10
105732642	chr14:105732642:C:T	1.93863e-05	-0.462681	0.370636
105733128	chr14:105733128:G:A	1.68091e-06	-1.44228	-1.095
105733242	chr14:105733242:A:G	1.77422e-06	-1.54044	-0.94281
105733274	chr14:105733274:G:A	6.54854e-06	-1.07666e-10	-1.17737
105733325	chr14:105733325:T:C	5.57772e-06	-1.07666e-10	-1.33783
105733519	chr14:105733519:C:G	2.00737e-06	-1.38352	-0.976267
105733977	chr14:105733977:A:G	1.01177e-05	-0.742321	-3.65436e-10
105733989	chr14:105733989:T:A	9.88427e-06	-1.07666e-10	-0.765666
105734013	chr14:105734013:A:G	1.4396e-06	-1.48722	-1.20503
105737405	chr14:105737405:G:A	1.63121e-06	-1.54292	-1.02437
105737429	chr14:105737429:T:G	1.73122e-05	-1.07666e-10	-0.205196
105738024	chr14:105738024:T:G	4.50762e-06	-1.55084	-3.65436e-10
105738224	chr14:105738224:A:G	1.25161e-06	-1.45958	-1.3726
105738439	chr14:105738439:G:A	1.2423e-05	-0.537063	-3.65436e-10
105740228	chr14:105740228:C:G	9.67789e-06	-0.786767	-3.65436e-10
105740363	chr14:105740363:G:A	7.10011e-06	-1.0965	-3.65436e-10
105740413	chr14:105740413:C:T	1.10784e-05	-1.07666e-10	-0.651612
105740457	chr14:105740457:AG:A	5.44392e-06	-1.07666e-10	-1.36211
105740474	chr14:105740474:A:C	7e-06	-1.07666e-10	-1.1107
105740480	chr14:105740480:T:C	4.59038e-05	-1.07666e-10	0.769939
105741770	chr14:105741770:G:A	6.23657e-06	-1.07666e-10	-1.22618
105741821	chr14:105741821:G:A	5.40731e-06	-1.07666e-10	-1.36886
105741829	chr14:105741829:T:C	7.34791e-06	-1.06219	-3.65436e-10
105742694	chr14:105742694:G:A	1.49253e-05	-1.07666e-10	-0.353551
105743086	chr14:105743086:T:C	5.95958e-06	-1.07666e-10	-1.27161
105743185	chr14:105743185:C:T	2.50592e-06	-1.09338	-1.04458
105746999	chr14:105746999:C:T	3.22324e-06	-0.762484	-1.12374
105747042	chr14:105747042:G:A	7.74315e-06	-1.07666e-10	-1.0098
105747360	chr14:105747360:C:T	3.45002e-05	-1.07666e-10	0.484354
105747510	chr14:105747510:C:T	1.15678e-05	-1.07666e-10	-0.608389
105748169	chr14:105748169:A:G	7.00807e-06	-1.07666e-10	-1.10955
105748336	chr14:105748336:G:C	5.38463e-06	-1.07666e-10	-1.37306
105748482	chr14:105748482:G:C	5.39861e-05	0.932116	-3.65436e-10
105748489	chr14:105748489:C:T	1.07662e-05	-1.07666e-10	-0.680196
105748633	chr14:105748633:T:G	6.91751e-06	-1.07666e-10	-1.12255
105748654	chr14:105748654:A:G	5.42488e-06	-1.07666e-10	-1.36561
105748698	chr14:105748698:G:A	1.18836e-05	-1.07666e-10	-0.58145
105749122	chr14:105749122:C:G	1.01355e-05	-1.07666e-10	-0.740563
105749711	chr14:105749711:AACAGGAAGCATCCAGTG:A	6.70775e-06	-1.07666e-10	-1.15335
105749967	chr14:105749967:G:A	7.11215e-06	-1.07666e-10	-1.09481
105751172	chr14:105751172:G:A	3.08955e-06	-0.827463	-1.10112
105751207	chr14:105751207:C:T	1.34597e-05	-1.07666e-10	-0.456914
105751239	chr14:105751239:C:T	5.69808e-05	0.986104	-3.65436e-10
105751286	chr14:105751286:G:A	7.15371e-06	-1.07666e-10	-1.08898
105751288	chr14:105751288:C:A	7.15371e-06	-1.07666e-10	-1.08898
105751447	chr14:105751447:T:C	5.78131e-06	-1.07666e-10	-1.30198
105751451	chr14:105751451:C:G	4.50784e-06	-1.55079	-3.65436e-10
105751472	chr14:105751472:C:T	1.21198e-05	-1.07666e-10	-0.561771
105751613	chr14:105751613:G:A	1.06383e-05	-1.07666e-10	-0.69215
105753307	chr14:105753307:A:G	1.21058e-05	-1.07666e-10	-0.562929
105753554	chr14:105753554:C:T	1.17128e-05	-1.07666e-10	-0.595931
105753657	chr14:105753657:T:C	2.31459e-06	-1.00359	-1.21379
105753803	chr14:105753803:T:C	6.69211e-06	-1.07666e-10	-1.15568
105753858	chr14:105753858:A:G	9.0156e-06	-1.07666e-10	-0.857654
105754170	chr14:105754170:TG:T	1.20515e-06	-1.49669	-1.37331
105754518	chr14:105754518:G:C	3.56874e-06	-0.785928	-0.99847
105754595	chr14:105754595:T:C	4.51068e-06	-1.55016	-3.65436e-10
105754802	chr14:105754802:T:G	6.82134e-06	-1.07666e-10	-1.13655
105756634	chr14:105756634:TG:T	5.39329e-06	-1.07666e-10	-1.37145
105757618	chr14:105757618:T:C	5.38822e-06	-1.07666e-10	-1.3724
105758513	chr14:105758513:C:G	6.28129e-06	-1.07666e-10	-1.21904
105758793	chr14:105758793:T:C	5.59814e-06	-1.07666e-10	-1.33418
105760146	chr14:105760146:T:A	1.47135e-05	-1.07666e-10	-0.367848
105760358	chr14:105760358:ACTT:A	8.63115e-06	-1.07666e-10	-0.901233
105760472	chr14:105760472:A:G	5.9999e-06	-1.07666e-10	-1.26487
105760627	chr14:105760627:A:AG	6.01049e-06	-1.07666e-10	-1.2631
105761040	chr14:105761040:A:G	1.26104e-05	-1.07666e-10	-0.522088
105761631	chr14:105761631:C:G	1.00244e-05	-1.07666e-10	-0.751584
105761735	chr14:105761735:G:A	7.59168e-06	-1.07666e-10	-1.02956
105761935	chr14:105761935:A:G	7.4177e-06	-1.07666e-10	-1.05274
105765687	chr14:105765687:C:T	6.78381e-06	-1.07666e-10	-1.14207
105766483	chr14:105766483:T:C	1.47212e-05	-1.07666e-10	-0.367323
105768122	chr14:105768122:C:G	5.67639e-06	-1.07666e-10	-1.3203
105769399	chr14:105769399:C:T	6.49133e-06	-1.07666e-10	-1.18614
105769405	chr14:105769405:G:C	3.05875e-06	-0.711005	-1.2276
105769429	chr14:105769429:G:A	1.87405e-06	-1.06665	-1.36186
105769558	chr14:105769558:T:C	7.52778e-06	-1.07666e-10	-1.03801
105769629	chr14:105769629:T:C	2.23081e-05	0.0483407	-3.65436e-10
105769663	chr14:105769663:T:C	2.66999e-05	0.228051	-3.65436e-10
105769698	chr14:105769698:G:C	6.00317e-06	-0.411303	-0.853019
105769791	chr14:105769791:T:A	1.50692e-05	-1.07666e-10	-0.343956
105769806	chr14:105769806:G:A	2.02838e-06	-0.982798	-1.36658
105770043	chr14:105770043:G:T	7.66957e-06	-1.07666e-10	-1.01935
105770092	chr14:105770092:TG:T	9.02863e-06	-1.07666e-10	-0.85621
105770768	chr14:105770768:A:G	5.39296e-06	-1.07666e-10	-1.37152
105770811	chr14:105770811:T:C	1.14261e-05	-1.07666e-10	-0.620706
105771060	chr14:105771060:G:C	8.89051e-06	-1.07666e-10	-0.871626
105771501	chr14:105771501:G:T	6.69881e-06	-1.07666e-10	-1.15468
105771887	chr14:105771887:T:C	2.53873e-06	-0.907759	-1.21719
105772516	chr14:105772516:A:G	6.90763e-06	-1.07666e-10	-1.12398
105772596	chr14:105772596:CCCCTCTGGCTG:C	8.33736e-06	-1.07666e-10	-0.935863
105772932	chr14:105772932:C:T	1.03843e-05	-1.07666e-10	-0.716319
105772950	chr14:105772950:G:A	6.40673e-06	-1.07666e-10	-1.19926
105772993	chr14:105772993:C:T	6.85933e-06	-1.07666e-10	-1.131
105773017	chr14:105773017:T:C	6.67664e-06	-1.07666e-10	-1.158
105774338	chr14:105774338:T:C	2.20895e-05	-1.07666e-10	0.0384932
105774346	chr14:105774346:G:A	2.63387e-05	-1.07666e-10	0.214429
105774363	chr14:105774363:T:C	1.08192e-05	-1.07666e-10	-0.675291
105774388	chr14:105774388:TC:T	0.000147693	2.72949	-0.79096
105774410	chr14:105774410:C:T	8.16626e-06	-1.07666e-10	-0.956599
105774425	chr14:105774425:C:T	2.63535e-06	-0.827556	-1.26004
105774438	chr14:105774438:T:C	2.41874e-06	-1.35573	-0.817637
105774449	chr14:105774449:C:T	1.71488e-05	-1.07666e-10	-0.21468
105774457	chr14:105774457:G:A	1.06297e-05	-1.07666e-10	-0.692961
105774482	chr14:105774482:C:T	7.75252e-06	-1.07666e-10	-1.00859
105774605	chr14:105774605:C:T	1.17944e-06	-1.51819	-1.37337
105774688	chr14:105774688:A:G	1.78489e-05	-1.07666e-10	-0.174671
105774789	chr14:105774789:C:T	3.1551e-05	-1.07666e-10	0.394995
105774823	chr14:105774823:G:A	2.064e-06	-1.11069	-1.22128
105775206	chr14:105775206:A:G	3.84673e-06	-0.400004	-1.30938
105775242	chr14:105775242:A:G	5.38458e-06	-1.07666e-10	-1.37307
105775327	chr14:105775327:T:C	5.38306e-06	-1.07666e-10	-1.37335
105775378	chr14:105775378:T:C	5.3836e-06	-1.07666e-10	-1.37325
105775451	chr14:105775451:T:A	8.24543e-06	-1.07666e-10	-0.946951
105775469	chr14:105775469:A:G	5.38559e-06	-1.07666e-10	-1.37288
105775617	chr14:105775617:C:T	5.38302e-06	-1.07666e-10	-1.37336
105775704	chr14:105775704:C:T	1.35104e-06	-1.44934	-1.3064
105775843	chr14:105775843:G:A	5.38317e-06	-1.07666e-10	-1.37333
105775860	chr14:105775860:T:C	6.16543e-06	-1.07666e-10	-1.23765
105775955	chr14:105775955:G:A	9.19691e-06	-1.07666e-10	-0.837743
105776057	chr14:105776057:C:T	8.61886e-06	-1.07666e-10	-0.902657
105776219	chr14:105776219:G:T	6.1473e-06	-1.07666e-10	-1.2406
105776360	chr14:105776360:G:A	5.38296e-06	-1.07666e-10	-1.37337
105776430	chr14:105776430:C:A	1.38869e-06	-1.45689	-1.27136
105776667	chr14:105776667:T:G	1.61917e-06	-1.47799	-1.0967
105776905	chr14:105776905:G:A	9.93719e-06	-0.760326	-3.65436e-10
105776993	chr14:105776993:C:T	2.69358e-05	0.236845	-3.65436e-10
105777011	chr14:105777011:C:T	6.29523e-06	-1.07666e-10	-1.21682
105777034	chr14:105777034:C:T	5.43268e-06	-1.07666e-10	-1.36418
105777102	chr14:105777102:C:T	2.4899e-05	0.158218	-3.65436e-10
105777129	chr14:105777129:G:A	9.93535e-06	-1.07666e-10	-0.760511
105777490	chr14:105777490:A:G	5.97876e-06	-1.07666e-10	-1.2684
105777802	chr14:105777802:C:T	5.57935e-06	-1.07666e-10	-1.33754
105778087	chr14:105778087:A:T	1.40431e-05	-1.07666e-10	-0.414482
105778169	chr14:105778169:A:C	8.67777e-06	-1.07666e-10	-0.895846
105778240	chr14:105778240:A:G	5.66465e-06	-1.07666e-10	-1.32237
105778578	chr14:105778578:A:G	1.1705e-05	-1.07666e-10	-0.596591
105778631	chr14:105778631:A:G	2.46031e-06	-1.52102	-0.635305
105778767	chr14:105778767:C:A	8.86799e-06	-1.07666e-10	-0.874162
105778924	chr14:105778924:C:T	1.23861e-06	-1.51658	-1.32604
105779056	chr14:105779056:T:C	1.40266e-05	-1.07666e-10	-0.415657
105779242	chr14:105779242:C:A	1.56715e-05	-1.07666e-10	-0.304765
105779492	chr14:105779492:C:T	5.86161e-06	-1.07666e-10	-1.28819
105779664	chr14:105779664:G:A	8.93591e-06	-1.07666e-10	-0.866533
105779732	chr14:105779732:G:C	0.000837092	-1.07666e-10	3.67332
105780079	chr14:105780079:A:G	6.37309e-06	-1.07666e-10	-1.20453
105780860	chr14:105780860:T:C	6.37309e-06	-1.07666e-10	-1.20453
105780976	chr14:105780976:G:T	5.57217e-06	-1.07666e-10	-1.33883
105781033	chr14:105781033:C:G	5.40553e-06	-1.07666e-10	-1.36919
105781134	chr14:105781134:T:C	8.60569e-06	-1.07666e-10	-0.904187
105781212	chr14:105781212:A:G	1.09637e-05	-1.07666e-10	-0.662024
105781644	chr14:105781644:C:T	5.80372e-06	-1.07666e-10	-1.29811
105782062	chr14:105782062:G:A	5.8238e-06	-1.07666e-10	-1.29466
105782557	chr14:105782557:T:C	5.38664e-06	-1.07666e-10	-1.37269
105782821	chr14:105782821:C:A	6.02031e-06	-1.07666e-10	-1.26147
105783193	chr14:105783193:A:C	1.60337e-05	-1.07666e-10	-0.281921
105783277	chr14:105783277:G:A	2.09776e-05	-1.07666e-10	-0.013154
105783627	chr14:105783627:T:C	1.51839e-05	-1.07666e-10	-0.336375
105783954	chr14:105783954:C:T	3.55352e-05	0.513913	-3.65436e-10
105784721	chr14:105784721:C:G	1.24909e-06	-1.48215	-1.35205
105784919	chr14:105784919:A:G	1.48383e-05	-1.07666e-10	-0.359399
105785090	chr14:105785090:C:T	1.56896e-05	-1.07666e-10	-0.303609
105785091	chr14:105785091:A:G	5.39064e-06	-1.07666e-10	-1.37195
105785305	chr14:105785305:A:T	8.59455e-06	-1.07666e-10	-0.905482
105785990	chr14:105785990:A:G	2.16243e-05	-1.07666e-10	0.0172084
105786098	chr14:105786098:A:C	3.48119e-06	-0.578112	-1.23112
105786172	chr14:105786172:C:T	7.43735e-06	-1.0501	-3.65436e-10
105786533	chr14:105786533:TG:T	8.15245e-06	-1.07666e-10	-0.958292
105786658	chr14:105786658:T:TG	1.07133e-05	-1.07666e-10	-0.685127
105786870	chr14:105786870:A:G	6.26382e-06	-1.07666e-10	-1.22182
105786875	chr14:105786875:A:T	6.37174e-06	-1.07666e-10	-1.20474
105787270	chr14:105787270:G:T	6.06668e-06	-1.07666e-10	-1.2538
105787299	chr14:105787299:C:A	6.17958e-06	-1.07666e-10	-1.23536
105787510	chr14:105787510:G:A	5.99308e-06	-1.07666e-10	-1.26601
105788841	chr14:105788841:T:C	6.0118e-06	-1.07666e-10	-1.26289
105788931	chr14:105788931:T:C	9.87195e-06	-1.07666e-10	-0.766913
105789191	chr14:105789191:C:T	5.62567e-06	-1.07666e-10	-1.32927
105789546	chr14:105789546:G:A	5.46387e-06	-1.07666e-10	-1.35845
105789858	chr14:105789858:C:T	8.50715e-06	-1.07666e-10	-0.915704
105790199	chr14:105790199:C:T	5.54771e-06	-1.07666e-10	-1.34323
105790800	chr14:105790800:C:T	1.56047e-05	-1.07666e-10	-0.309036
```
