## Supplementary material for "Characterization of shared and ancestry-specific signals driving complex traits using multi-ancestry fine-mapping": susiex_nc2.cs80.cs

```
CS_ID	SNP	BP	REF_ALLELE	ALT_ALLELE	REF_FRQ	BETA	SE	-LOG10P	CS_PIP	OVRL_PIP
1	chr14:104172104:A:G	104172104	G,G	A,A	1,1	inf,inf	inf,inf	4.10509,2.9865	0.456442	0.456442
1	chr14:104177072:A:G	104177072	G,G	A,A	1,1	inf,inf	inf,inf	5.39349,0.315713	0.0654288	0.0654288
1	chr14:104170990:T:G	104170990	G,G	T,T	1,1	inf,inf	inf,inf	3.41824,2.34042	0.0320826	0.0320826
1	chr14:103893265:C:T	103893265	T,T	C,C	1,1	inf,inf	inf,inf	1.99477,3.87354	0.0291381	0.0291381
1	chr14:104208002:C:T	104208002	T,T	C,C	1,1	inf,inf	inf,inf	1.987,3.69891	0.0237484	0.0237484
1	chr14:104186550:G:A	104186550	A,A	G,G	1,1	inf,inf	inf,inf	2.04576,3.51591	0.0185622	0.0185622
1	chr14:103894907:C:T	103894907	T,T	C,C	1,1	inf,inf	inf,inf	1.78394,3.69867	0.0138411	0.0138411
1	chr14:104158995:C:T	104158995	T,T	C,C	1,1	-inf,-inf	inf,inf	3.97387,0.952776	0.0101304	0.0101304
1	chr14:104177522:A:G	104177522	G,G	A,A	1,1	inf,inf	inf,inf	3.87483,1.13457	0.00967204	0.00967204
1	chr14:104177762:T:C	104177762	C,C	T,T	1,1	inf,inf	inf,inf	3.37921,1.48836	0.00660887	0.00660887
1	chr14:104205359:A:G	104205359	G,G	A,A	1,1	inf,inf	inf,inf	2.04777,2.93515	0.0059578	0.0059578
1	chr14:104216070:A:G	104216070	G,G	A,A	1,1	inf,inf	inf,inf	1.35131,3.43428	0.0041606	0.0041606
1	chr14:104926392:A:G	104926392	G,G	A,A	1,1	inf,inf	inf,inf	1.77995,3.05309	0.00374829	0.00374829
1	chr14:105194637:A:G	105194637	G,NA	A,NA	1,NA	inf,NA	inf,NA	3.56762,NA	0.0031124	0.0031124
1	chr14:104080997:G:A	104080997	NA,A	NA,G	NA,1	NA,inf	NA,inf	NA,3.40648	0.0028397	0.0028397
1	chr14:104517433:G:A	104517433	NA,A	NA,G	NA,1	NA,inf	NA,inf	NA,3.30574	0.00275362	0.00275362
1	chr14:104081679:G:A	104081679	NA,A	NA,G	NA,1	NA,inf	NA,inf	NA,3.37766	0.00266413	0.00266413
1	chr14:104158352:G:A	104158352	A,A	G,G	1,1	-inf,-inf	inf,inf	3.53728,0.674013	0.0025471	0.0025471
1	chr14:104084490:G:A	104084490	NA,A	NA,G	NA,1	NA,inf	NA,inf	NA,3.34749	0.00251056	0.00251056
1	chr14:105423584:T:A	105423584	A,NA	T,NA	1,NA	inf,NA	inf,NA	3.34094,NA	0.0025092	0.0025092
1	chr14:104184476:AACAGTGGCAGCAATG:A	104184476	A,A	AACAGTGGCAGCAATG,AACAGTGGCAGCAATG	1,1	inf,inf	inf,inf	0.970786,3.46979	0.00245721	0.00245721
1	chr14:103888058:T:C	103888058	NA,C	NA,T	NA,1	NA,inf	NA,inf	NA,3.36257	0.00241423	0.00241423
1	chr14:104273147:C:T	104273147	T,T	C,C	1,1	inf,inf	inf,inf	0.564154,3.7008	0.00213699	0.00213699
1	chr14:104088643:G:A	104088643	NA,A	NA,G	NA,1	NA,inf	NA,inf	NA,3.24893	0.0020719	0.0020719
1	chr14:104527423:A:C	104527423	NA,C	NA,A	NA,1	NA,inf	NA,inf	NA,3.16357	0.00204236	0.00204236
1	chr14:104182844:T:C	104182844	C,C	T,T	1,1	inf,inf	inf,inf	1.01052,3.24353	0.00179062	0.00179062
1	chr14:104317452:C:T	104317452	T,T	C,C	1,1	-inf,-inf	inf,inf	2.88127,2.62866	0.0016719	0.0016719
1	chr14:105779732:G:C	105779732	NA,C	NA,G	NA,1	NA,-inf	NA,inf	NA,2.98929	0.00161557	0.00161557
1	chr14:104846861:T:C	104846861	NA,C	NA,T	NA,1	NA,-inf	NA,inf	NA,3.01609	0.00156217	0.00156217
1	chr14:104994521:G:A	104994521	A,A	G,G	1,1	inf,inf	inf,inf	2.04015,2.34063	0.00152862	0.00152862
1	chr14:104156444:T:C	104156444	C,C	T,T	1,1	-inf,-inf	inf,inf	2.8235,1.31024	0.0013525	0.0013525
1	chr14:104160156:T:C	104160156	C,C	T,T	1,1	inf,inf	inf,inf	2.07281,2.07278	0.00127907	0.00127907
1	chr14:104181269:G:A	104181269	A,A	G,G	1,1	inf,inf	inf,inf	0.659111,3.31712	0.00115368	0.00115368
1	chr14:105000903:T:G	105000903	G,G	T,T	1,1	inf,inf	inf,inf	2.03425,2.15836	0.00107563	0.00107563
1	chr14:104983665:C:A	104983665	A,A	C,C	1,1	inf,inf	inf,inf	0.765267,3.27024	0.00104798	0.00104798
1	chr14:104564380:G:A	104564380	NA,A	NA,G	NA,1	NA,-inf	NA,inf	NA,2.71852	0.000990008	0.000990008
1	chr14:104994022:C:T	104994022	T,T	C,C	1,1	inf,inf	inf,inf	1.98177,2.16483	0.000982404	0.000982404
1	chr14:104274329:A:G	104274329	G,G	A,A	1,1	inf,inf	inf,inf	0.763967,3.12457	0.000967028	0.000967028
1	chr14:105003566:G:A	105003566	A,A	G,G	1,1	inf,inf	inf,inf	1.25117,2.87927	0.000929956	0.000929956
1	chr14:104335974:A:T	104335974	T,T	A,A	1,1	-inf,-inf	inf,inf	3.04315,2.13274	0.000917812	0.000917812
1	chr14:104696658:AC:A	104696658	NA,A	NA,AC	NA,1	NA,inf	NA,inf	NA,2.72334	0.000910321	0.000910321
1	chr14:104335962:G:T	104335962	T,T	G,G	1,1	-inf,-inf	inf,inf	3.05895,2.10622	0.000901219	0.000901219
1	chr14:104091982:T:C	104091982	C,C	T,T	1,1	inf,inf	inf,inf	0.962139,3.04929	0.000882802	0.000882802
1	chr14:104981149:G:T	104981149	T,T	G,G	1,1	inf,inf	inf,inf	1.58349,2.43839	0.000870157	0.000870157
1	chr14:103896985:G:T	103896985	T,T	G,G	1,1	-inf,-inf	inf,inf	2.48402,1.48475	0.000863942	0.000863942
1	chr14:103915304:G:A	103915304	NA,A	NA,G	NA,1	NA,inf	NA,inf	NA,2.80201	0.000815689	0.000815689
1	chr14:104086045:A:G	104086045	G,G	A,A	1,1	inf,inf	inf,inf	0.808908,3.16025	0.000795766	0.000795766
1	chr14:104598120:C:T	104598120	T,T	C,C	1,1	-inf,-inf	inf,inf	1.99902,1.88464	0.000774898	0.000774898
1	chr14:103976924:A:G	103976924	NA,G	NA,A	NA,1	NA,inf	NA,inf	NA,2.77068	0.000771533	0.000771533
1	chr14:104875654:C:T	104875654	NA,T	NA,C	NA,1	NA,inf	NA,inf	NA,2.62614	0.000744736	0.000744736
1	chr14:104601910:T:C	104601910	C,C	T,T	1,1	-inf,inf	inf,inf	2.7963,1.02048	0.000711862	0.000711862
1	chr14:104441304:C:T	104441304	T,NA	C,NA	1,NA	-inf,NA	inf,NA	2.59397,NA	0.000711016	0.000711016
1	chr14:104602163:G:A	104602163	A,A	G,G	1,1	-inf,inf	inf,inf	3.00705,0.752889	0.000701748	0.000701748
1	chr14:105324224:T:C	105324224	NA,C	NA,T	NA,1	NA,-inf	NA,inf	NA,2.52128	0.000665238	0.000665238
1	chr14:104581864:G:T	104581864	NA,T	NA,G	NA,1	NA,-inf	NA,inf	NA,2.50808	0.000654318	0.000654318
1	chr14:104987889:G:A	104987889	A,A	G,G	1,1	inf,inf	inf,inf	0.895892,2.94708	0.000651594	0.000651594
1	chr14:104983772:T:C	104983772	C,C	T,T	1,1	inf,inf	inf,inf	1.43024,2.47818	0.000650761	0.000650761
1	chr14:104118849:TGA:T	104118849	T,T	TGA,TGA	1,1	-inf,-inf	inf,inf	1.31705,2.54247	0.000644396	0.000644396
1	chr14:103898462:G:A	103898462	A,A	G,G	1,1	inf,inf	inf,inf	1.08995,2.78014	0.00063874	0.00063874
1	chr14:104943622:G:T	104943622	T,T	G,G	1,1	-inf,-inf	inf,inf	1.12445,2.72662	0.000635818	0.000635818
1	chr14:104880392:A:C	104880392	NA,C	NA,A	NA,1	NA,inf	NA,inf	NA,2.51988	0.000635625	0.000635625
1	chr14:104301217:G:A	104301217	A,A	G,G	1,1	-inf,-inf	inf,inf	1.51779,2.93694	0.000615946	0.000615946
1	chr14:104601790:T:C	104601790	C,C	T,T	1,1	-inf,inf	inf,inf	2.6959,1.05022	0.00061547	0.00061547
1	chr14:104093515:T:C	104093515	C,C	T,T	1,1	inf,inf	inf,inf	0.793541,2.98633	0.000603285	0.000603285
1	chr14:104980738:C:T	104980738	T,T	C,C	1,1	inf,inf	inf,inf	1.38096,2.41819	0.000594401	0.000594401
1	chr14:105247636:A:G	105247636	G,G	A,A	1,1	-inf,-inf	inf,inf	3.32502,2.34576	0.000591517	0.000591517
1	chr14:104950765:T:C	104950765	NA,C	NA,T	NA,1	NA,-inf	NA,inf	NA,2.52457	0.000580249	0.000580249
1	chr14:104367594:GA:G	104367594	NA,G	NA,GA	NA,1	NA,inf	NA,inf	NA,2.58127	0.000556848	0.000556848
1	chr14:104942474:A:G	104942474	G,G	A,A	1,1	-inf,-inf	inf,inf	0.678348,3.02323	0.000553602	0.000553602
1	chr14:103730785:A:G	103730785	G,NA	A,NA	1,NA	-inf,NA	inf,NA	2.54227,NA	0.000553288	0.000553288
1	chr14:104618437:C:T	104618437	T,T	C,C	1,1	-inf,inf	inf,inf	2.87368,0.757416	0.000543644	0.000543644
1	chr14:105361404:G:A	105361404	A,A	G,G	1,1	inf,-inf	inf,inf	2.48842,1.09629	0.000539966	0.000539966
1	chr14:104425434:C:T	104425434	T,NA	C,NA	1,NA	-inf,NA	inf,NA	2.45104,NA	0.000536641	0.000536641
1	chr14:104940035:C:T	104940035	T,T	C,C	1,1	-inf,-inf	inf,inf	2.15563,1.83194	0.000520968	0.000520968
1	chr14:104817806:C:T	104817806	NA,T	NA,C	NA,1	NA,-inf	NA,inf	NA,2.43613	0.000504632	0.000504632
1	chr14:104439690:T:C	104439690	NA,C	NA,T	NA,1	NA,-inf	NA,inf	NA,2.42337	0.000492198	0.000492198
1	chr14:104093169:C:T	104093169	T,T	C,C	1,1	inf,inf	inf,inf	0.744848,2.91454	0.000487163	0.000487163
1	chr14:104316026:G:A	104316026	A,A	G,G	1,1	-inf,-inf	inf,inf	3.79585,1.74899	0.000482082	0.000482082
1	chr14:104616123:G:A	104616123	A,A	G,G	1,1	-inf,inf	inf,inf	2.87994,0.67149	0.000480837	0.000480837
1	chr14:104974712:G:A	104974712	A,NA	G,NA	1,NA	inf,NA	inf,NA	2.40247,NA	0.000477355	0.000477355
1	chr14:104310523:C:A	104310523	A,A	C,C	1,1	-inf,-inf	inf,inf	3.7866,1.75045	0.00047395	0.00047395
1	chr14:104333053:C:T	104333053	T,T	C,C	1,1	-inf,-inf	inf,inf	3.42387,2.06406	0.000468493	0.000468493
1	chr14:104352418:G:A	104352418	NA,A	NA,G	NA,1	NA,inf	NA,inf	NA,2.47238	0.000467795	0.000467795
1	chr14:104361429:A:T	104361429	NA,T	NA,A	NA,1	NA,inf	NA,inf	NA,2.46241	0.000459631	0.000459631
1	chr14:104863377:C:T	104863377	NA,T	NA,C	NA,1	NA,-inf	NA,inf	NA,2.38819	0.000458099	0.000458099
1	chr14:104941978:T:C	104941978	C,C	T,T	1,1	-inf,-inf	inf,inf	1.03817,2.6207	0.00044732	0.00044732
1	chr14:104310414:G:T	104310414	T,T	G,G	1,1	-inf,-inf	inf,inf	3.75772,1.72683	0.00043775	0.00043775
1	chr14:104100433:A:G	104100433	NA,G	NA,A	NA,1	NA,inf	NA,inf	NA,2.43725	0.000437673	0.000437673
1	chr14:105670137:A:T	105670137	NA,T	NA,A	NA,1	NA,inf	NA,inf	NA,2.40726	0.000437454	0.000437454
1	chr14:104311687:G:A	104311687	A,A	G,G	1,1	-inf,-inf	inf,inf	3.76803,1.71284	0.000435856	0.000435856
1	chr14:104818813:C:A	104818813	NA,A	NA,C	NA,1	NA,-inf	NA,inf	NA,2.35993	0.000434244	0.000434244
1	chr14:104310424:C:T	104310424	T,T	C,C	1,1	-inf,-inf	inf,inf	3.74419,1.73508	0.000434168	0.000434168
1	chr14:104310423:C:A	104310423	A,A	C,C	1,1	-inf,-inf	inf,inf	3.75426,1.71864	0.000430298	0.000430298
1	chr14:105002569:A:G	105002569	G,G	A,A	1,1	inf,inf	inf,inf	2.07443,1.61847	0.000425075	0.000425075
1	chr14:104615037:C:A	104615037	A,A	C,C	1,1	-inf,inf	inf,inf	3.04581,0.348739	0.000420549	0.000420549
1	chr14:104121011:G:A	104121011	A,A	G,G	1,1	-inf,-inf	inf,inf	2.23099,1.3778	0.000418475	0.000418475
1	chr14:104313174:C:T	104313174	T,T	C,C	1,1	-inf,-inf	inf,inf	3.72428,1.72452	0.000414526	0.000414526
1	chr14:104926196:A:C	104926196	C,C	A,A	1,1	inf,inf	inf,inf	1.7199,2.0631	0.000411659	0.000411659
1	chr14:104595853:G:A	104595853	A,A	G,G	1,1	-inf,-inf	inf,inf	2.43101,1.13414	0.000410609	0.000410609
1	chr14:104126919:C:T	104126919	T,T	C,C	1,1	-inf,-inf	inf,inf	2.21659,1.37693	0.00040981	0.00040981
1	chr14:104239083:G:A	104239083	A,A	G,G	1,1	inf,inf	inf,inf	0.744478,2.77594	0.000408174	0.000408174
1	chr14:104087320:T:C	104087320	NA,C	NA,T	NA,1	NA,inf	NA,inf	NA,2.38688	0.000408165	0.000408165
1	chr14:104938047:T:C	104938047	C,C	T,T	1,1	-inf,-inf	inf,inf	0.974126,2.6199	0.000403981	0.000403981
1	chr14:105539433:T:C	105539433	C,C	T,T	1,1	inf,inf	inf,inf	1.40133,2.06408	0.000403387	0.000403387
1	chr14:105003418:C:T	105003418	T,T	C,C	1,1	inf,inf	inf,inf	1.13318,2.49597	0.000396459	0.000396459
1	chr14:104990824:T:C	104990824	C,C	T,T	1,1	inf,inf	inf,inf	2.13418,1.51841	0.000393939	0.000393939
1	chr14:105254466:A:C	105254466	C,C	A,A	1,1	-inf,-inf	inf,inf	3.94,1.3722	0.000390394	0.000390394
1	chr14:104870210:G:A	104870210	NA,A	NA,G	NA,1	NA,-inf	NA,inf	NA,2.30217	0.000389043	0.000389043
1	chr14:104097345:G:C	104097345	C,C	G,G	1,1	-inf,-inf	inf,inf	1.43979,2.13825	0.000388758	0.000388758
1	chr14:104941845:T:G	104941845	G,G	T,T	1,1	-inf,-inf	inf,inf	1.7066,1.94888	0.000388649	0.000388649
1	chr14:105279444:A:G	105279444	G,G	A,A	1,1	-inf,-inf	inf,inf	3.11161,2.22367	0.000387384	0.000387384
1	chr14:104327717:T:G	104327717	G,G	T,T	1,1	-inf,-inf	inf,inf	3.22707,2.13171	0.000384685	0.000384685
1	chr14:104873442:T:C	104873442	NA,C	NA,T	NA,1	NA,-inf	NA,inf	NA,2.29065	0.00037946	0.00037946
1	chr14:105042329:A:G	105042329	G,G	A,A	1,1	-inf,-inf	inf,inf	2.12068,1.53834	0.000378654	0.000378654
1	chr14:104278493:A:G	104278493	G,G	A,A	1,1	-inf,-inf	inf,inf	0.495936,2.89832	0.000373218	0.000373218
1	chr14:104594031:A:C	104594031	C,C	A,A	1,1	-inf,-inf	inf,inf	2.35312,1.16144	0.000372952	0.000372952
1	chr14:103926518:C:G	103926518	G,NA	C,NA	1,NA	-inf,NA	inf,NA	2.27989,NA	0.000372502	0.000372502
1	chr14:104867824:G:A	104867824	NA,A	NA,G	NA,1	NA,-inf	NA,inf	NA,2.25835	0.000356337	0.000356337
1	chr14:104336329:T:C	104336329	C,C	T,T	1,1	-inf,-inf	inf,inf	2.77986,1.59912	0.000352291	0.000352291
1	chr14:104506251:A:G	104506251	NA,G	NA,A	NA,1	NA,inf	NA,inf	NA,2.23559	0.000347743	0.000347743
1	chr14:104363909:G:A	104363909	NA,A	NA,G	NA,1	NA,inf	NA,inf	NA,2.31915	0.000345949	0.000345949
1	chr14:104936657:T:C	104936657	C,C	T,T	1,1	-inf,-inf	inf,inf	0.982332,2.53288	0.000345756	0.000345756
1	chr14:104160399:A:G	104160399	NA,G	NA,A	NA,1	NA,inf	NA,inf	NA,2.23259	0.000345683	0.000345683
1	chr14:104936449:G:A	104936449	A,A	G,G	1,1	-inf,-inf	inf,inf	0.991777,2.52496	0.000345346	0.000345346
1	chr14:104333863:A:G	104333863	G,G	A,A	1,1	-inf,-inf	inf,inf	3.47257,1.80934	0.000343344	0.000343344
1	chr14:104593692:T:C	104593692	C,C	T,T	1,1	-inf,-inf	inf,inf	2.27517,1.20104	0.000343232	0.000343232
1	chr14:104099442:G:T	104099442	NA,T	NA,G	NA,1	NA,inf	NA,inf	NA,2.28732	0.000339911	0.000339911
1	chr14:104937137:C:T	104937137	T,T	C,C	1,1	-inf,-inf	inf,inf	0.986375,2.5204	0.000339794	0.000339794
1	chr14:104922418:A:G	104922418	G,G	A,A	1,1	inf,inf	inf,inf	1.72845,1.83546	0.000338075	0.000338075
1	chr14:104093582:T:C	104093582	C,C	T,T	1,1	inf,inf	inf,inf	0.876317,2.61955	0.000337236	0.000337236
1	chr14:105602654:G:A	105602654	NA,A	NA,G	NA,1	NA,inf	NA,inf	NA,2.25567	0.000335374	0.000335374
1	chr14:104332698:G:A	104332698	A,A	G,G	1,1	-inf,-inf	inf,inf	3.29458,1.97498	0.000334582	0.000334582
1	chr14:104941693:A:G	104941693	G,G	A,A	1,1	-inf,-inf	inf,inf	0.979556,2.51243	0.000331535	0.000331535
1	chr14:104918047:T:C	104918047	NA,C	NA,T	NA,1	NA,inf	NA,inf	NA,2.19724	0.000328886	0.000328886
1	chr14:103888991:T:G	103888991	G,NA	T,NA	1,NA	-inf,NA	inf,NA	2.26548,NA	0.000325943	0.000325943
1	chr14:105620446:C:T	105620446	NA,T	NA,C	NA,1	NA,inf	NA,inf	NA,2.17472	0.000324712	0.000324712
1	chr14:104344679:G:A	104344679	A,NA	G,NA	1,NA	-inf,NA	inf,NA	2.39339,NA	0.000323621	0.000323621
1	chr14:104614366:A:G	104614366	G,G	A,A	1,1	-inf,inf	inf,inf	2.90638,0.358557	0.000323278	0.000323278
1	chr14:104896820:A:G	104896820	G,G	A,A	1,1	-inf,-inf	inf,inf	1.3966,2.18687	0.00032305	0.00032305
1	chr14:105357921:T:C	105357921	C,C	T,T	1,1	inf,-inf	inf,inf	2.38779,0.917605	0.000320971	0.000320971
1	chr14:104297330:C:A	104297330	A,A	C,C	1,1	-inf,-inf	inf,inf	1.77345,2.32479	0.000319043	0.000319043
1	chr14:103703805:C:T	103703805	T,NA	C,NA	1,NA	-inf,NA	inf,NA	2.25319,NA	0.000316851	0.000316851
1	chr14:104103779:C:G	104103779	G,G	C,C	1,1	-inf,-inf	inf,inf	1.54125,1.91797	0.000313288	0.000313288
1	chr14:104618740:C:T	104618740	T,T	C,C	1,1	-inf,inf	inf,inf	2.60965,0.735371	0.000312295	0.000312295
1	chr14:104327298:T:C	104327298	C,C	T,T	1,1	-inf,-inf	inf,inf	1.72956,2.38823	0.000305411	0.000305411
1	chr14:104368701:C:T	104368701	NA,T	NA,C	NA,1	NA,inf	NA,inf	NA,2.25138	0.000303715	0.000303715
1	chr14:105605363:C:G	105605363	G,NA	C,NA	1,NA	-inf,NA	inf,NA	2.24153,NA	0.000300043	0.000300043
1	chr14:104682318:C:T	104682318	NA,T	NA,C	NA,1	NA,inf	NA,inf	NA,2.17756	0.000298194	0.000298194
1	chr14:104682494:G:A	104682494	NA,A	NA,G	NA,1	NA,inf	NA,inf	NA,2.17408	0.000294875	0.000294875
1	chr14:104966033:T:C	104966033	C,C	T,T	1,1	-inf,-inf	inf,inf	2.43994,1.01222	0.00029395	0.00029395
1	chr14:104161801:C:T	104161801	T,T	C,C	1,1	-inf,-inf	inf,inf	2.13958,1.04391	0.00029322	0.00029322
1	chr14:104904566:T:G	104904566	G,G	T,T	1,1	-inf,-inf	inf,inf	1.0997,2.33834	0.000290997	0.000290997
1	chr14:104966065:C:T	104966065	T,NA	C,NA	1,NA	inf,NA	inf,NA	2.15785,NA	0.000290288	0.000290288
1	chr14:104359900:C:T	104359900	NA,T	NA,C	NA,1	NA,inf	NA,inf	NA,2.20097	0.000290196	0.000290196
1	chr14:104940694:A:G	104940694	G,G	A,A	1,1	-inf,-inf	inf,inf	0.951308,2.46401	0.000288448	0.000288448
1	chr14:104813281:C:T	104813281	T,T	C,C	1,1	-inf,-inf	inf,inf	2.15231,1.2784	0.000285455	0.000285455
1	chr14:105774388:TC:T	105774388	T,T	TC,TC	1,1	-inf,-inf	inf,inf	2.55995,0.577333	0.000281301	0.000281301
1	chr14:103991782:G:A	103991782	NA,A	NA,G	NA,1	NA,-inf	NA,inf	NA,2.13372	0.000276335	0.000276335
1	chr14:104137798:G:A	104137798	A,A	G,G	1,1	-inf,-inf	inf,inf	1.22927,2.1917	0.000276258	0.000276258
1	chr14:105155397:C:T	105155397	T,NA	C,NA	1,NA	-inf,NA	inf,NA	2.27757,NA	0.000272004	0.000272004
1	chr14:104939605:G:A	104939605	A,A	G,G	1,1	-inf,-inf	inf,inf	0.923381,2.45547	0.000271729	0.000271729
1	chr14:103991658:G:A	103991658	A,NA	G,NA	1,NA	inf,NA	inf,NA	2.13254,NA	0.000269034	0.000269034
1	chr14:103956512:C:T	103956512	NA,T	NA,C	NA,1	NA,-inf	NA,inf	NA,2.11634	0.000266879	0.000266879
1	chr14:105042905:A:G	105042905	G,G	A,A	1,1	-inf,-inf	inf,inf	1.73569,1.69035	0.000266648	0.000266648
1	chr14:103966264:G:C	103966264	NA,C	NA,G	NA,1	NA,-inf	NA,inf	NA,2.1046	0.000261467	0.000261467
1	chr14:104413069:T:C	104413069	C,NA	T,NA	1,NA	-inf,NA	inf,NA	2.08911,NA	0.000260703	0.000260703
1	chr14:105361232:A:G	105361232	G,G	A,A	1,1	inf,-inf	inf,inf	2.28637,0.908075	0.000260493	0.000260493
1	chr14:104940871:T:C	104940871	C,C	T,T	1,1	-inf,-inf	inf,inf	0.935421,2.42352	0.000260223	0.000260223
1	chr14:104881021:G:A	104881021	NA,A	NA,G	NA,1	NA,-inf	NA,inf	NA,2.09452	0.000260116	0.000260116
1	chr14:105593055:T:C	105593055	NA,C	NA,T	NA,1	NA,inf	NA,inf	NA,2.10188	0.00025948	0.00025948
1	chr14:104964590:T:G	104964590	G,G	T,T	1,1	-inf,inf	inf,inf	3.08318,0.103755	0.000256884	0.000256884
1	chr14:105251638:G:A	105251638	NA,A	NA,G	NA,1	NA,-inf	NA,inf	NA,2.13024	0.000256765	0.000256765
1	chr14:104146026:A:G	104146026	G,G	A,A	1,1	-inf,-inf	inf,inf	2.08613,1.20627	0.000254846	0.000254846
1	chr14:105288447:G:A	105288447	NA,A	NA,G	NA,1	NA,-inf	NA,inf	NA,2.15055	0.000251801	0.000251801
1	chr14:104212321:T:G	104212321	G,G	T,T	1,1	inf,inf	inf,inf	1.72958,1.5708	0.000251195	0.000251195
1	chr14:104044869:G:A	104044869	A,A	G,G	1,1	-inf,-inf	inf,inf	2.484,0.731494	0.000249296	0.000249296
1	chr14:103982857:C:T	103982857	NA,T	NA,C	NA,1	NA,-inf	NA,inf	NA,2.07767	0.000248479	0.000248479
1	chr14:104101385:C:T	104101385	T,T	C,C	1,1	inf,inf	inf,inf	1.01963,2.30272	0.000248143	0.000248143
1	chr14:104261740:T:C	104261740	C,C	T,T	1,1	inf,inf	inf,inf	1.1302,2.09326	0.000246931	0.000246931
1	chr14:104159333:G:A	104159333	A,A	G,G	1,1	-inf,-inf	inf,inf	2.32459,0.700828	0.000246768	0.000246768
1	chr14:103939578:G:A	103939578	NA,A	NA,G	NA,1	NA,-inf	NA,inf	NA,2.07453	0.000246702	0.000246702
1	chr14:103973678:C:T	103973678	NA,T	NA,C	NA,1	NA,-inf	NA,inf	NA,2.07418	0.000246675	0.000246675
1	chr14:104841086:G:T	104841086	NA,T	NA,G	NA,1	NA,-inf	NA,inf	NA,2.06971	0.00024651	0.00024651
1	chr14:104856121:T:C	104856121	C,NA	T,NA	1,NA	-inf,NA	inf,NA	2.04692,NA	0.000246461	0.000246461
1	chr14:104099782:C:T	104099782	T,T	C,C	1,1	inf,inf	inf,inf	1.29594,2.05813	0.000243791	0.000243791
1	chr14:104883270:C:T	104883270	NA,T	NA,C	NA,1	NA,-inf	NA,inf	NA,2.05843	0.00024303	0.00024303
1	chr14:105069825:T:C	105069825	C,C	T,T	1,1	-inf,-inf	inf,inf	1.42456,1.87412	0.000242747	0.000242747
1	chr14:104610996:T:C	104610996	NA,C	NA,T	NA,1	NA,inf	NA,inf	NA,2.05685	0.000242003	0.000242003
1	chr14:104262243:A:G	104262243	G,G	A,A	1,1	inf,inf	inf,inf	1.09643,2.11275	0.000241191	0.000241191
1	chr14:104277777:C:T	104277777	T,T	C,C	1,1	-inf,-inf	inf,inf	0.740231,2.4578	0.000240406	0.000240406
1	chr14:103965583:G:A	103965583	NA,A	NA,G	NA,1	NA,-inf	NA,inf	NA,2.06024	0.000240369	0.000240369
1	chr14:103973202:A:G	103973202	NA,G	NA,A	NA,1	NA,-inf	NA,inf	NA,2.06065	0.000240358	0.000240358
1	chr14:103943968:A:G	103943968	G,G	A,A	1,1	-inf,-inf	inf,inf	2.45648,0.741423	0.000240334	0.000240334
1	chr14:105440244:G:A	105440244	NA,A	NA,G	NA,1	NA,inf	NA,inf	NA,1.94365	0.000240017	0.000240017
1	chr14:103891757:A:C	103891757	C,NA	A,NA	1,NA	-inf,NA	inf,NA	2.10748,NA	0.000239198	0.000239198
1	chr14:104840826:G:A	104840826	NA,A	NA,G	NA,1	NA,-inf	NA,inf	NA,2.05153	0.00023811	0.00023811
1	chr14:103966920:T:G	103966920	NA,G	NA,T	NA,1	NA,-inf	NA,inf	NA,2.0552	0.000237985	0.000237985
1	chr14:104323557:G:A	104323557	A,A	G,G	1,1	-inf,-inf	inf,inf	3.31192,1.73969	0.000237562	0.000237562
1	chr14:104916939:G:A	104916939	NA,A	NA,G	NA,1	NA,-inf	NA,inf	NA,2.0418	0.000236297	0.000236297
1	chr14:103812404:G:A	103812404	A,NA	G,NA	1,NA	-inf,NA	inf,NA	2.10978,NA	0.000235636	0.000235636
1	chr14:104822272:G:A	104822272	NA,A	NA,G	NA,1	NA,-inf	NA,inf	NA,2.03894	0.00023527	0.00023527
1	chr14:105092760:G:A	105092760	A,A	G,G	1,1	inf,inf	inf,inf	1.25782,1.97355	0.000234907	0.000234907
1	chr14:104780355:T:A	104780355	A,A	T,T	1,1	-inf,-inf	inf,inf	0.0863741,2.82036	0.000234749	0.000234749
1	chr14:104682260:G:A	104682260	NA,A	NA,G	NA,1	NA,inf	NA,inf	NA,2.05281	0.000234646	0.000234646
1	chr14:104994092:G:A	104994092	A,A	G,G	1,1	-inf,-inf	inf,inf	2.98549,0.0633744	0.000232451	0.000232451
1	chr14:104364599:A:G	104364599	NA,G	NA,A	NA,1	NA,inf	NA,inf	NA,2.108	0.000232242	0.000232242
1	chr14:104108873:C:T	104108873	T,T	C,C	1,1	-inf,-inf	inf,inf	1.36755,1.93179	0.000228792	0.000228792
1	chr14:104325917:G:A	104325917	A,A	G,G	1,1	-inf,-inf	inf,inf	3.29783,1.7281	0.000228721	0.000228721
1	chr14:104105457:G:C	104105457	NA,C	NA,G	NA,1	NA,inf	NA,inf	NA,2.09457	0.000227809	0.000227809
1	chr14:104364260:C:T	104364260	NA,T	NA,C	NA,1	NA,inf	NA,inf	NA,2.09744	0.000227673	0.000227673
1	chr14:104725660:G:A	104725660	NA,A	NA,G	NA,1	NA,inf	NA,inf	NA,2.0017	0.000227555	0.000227555
1	chr14:105437994:G:A	105437994	A,NA	G,NA	1,NA	inf,NA	inf,NA	2.05128,NA	0.000227453	0.000227453
1	chr14:104033184:T:C	104033184	NA,C	NA,T	NA,1	NA,-inf	NA,inf	NA,2.02814	0.000226638	0.000226638
1	chr14:105289785:G:A	105289785	NA,A	NA,G	NA,1	NA,-inf	NA,inf	NA,2.09305	0.000226223	0.000226223
1	chr14:105282757:A:C	105282757	C,C	A,A	1,1	-inf,-inf	inf,inf	3.42363,1.62575	0.000225282	0.000225282
1	chr14:103947362:C:G	103947362	NA,G	NA,C	NA,1	NA,-inf	NA,inf	NA,2.02555	0.000224759	0.000224759
1	chr14:103936836:A:G	103936836	NA,G	NA,A	NA,1	NA,-inf	NA,inf	NA,2.02536	0.000224648	0.000224648
1	chr14:103947106:C:A	103947106	NA,A	NA,C	NA,1	NA,-inf	NA,inf	NA,2.02352	0.000223872	0.000223872
1	chr14:104995732:C:T	104995732	T,T	C,C	1,1	-inf,-inf	inf,inf	2.96537,0.0684613	0.0002236	0.0002236
1	chr14:104730379:A:G	104730379	NA,G	NA,A	NA,1	NA,inf	NA,inf	NA,1.99188	0.000222931	0.000222931
1	chr14:104614754:AAGG:A	104614754	A,A	AAGG,AAGG	1,1	-inf,inf	inf,inf	2.85061,0.0762558	0.000222863	0.000222863
1	chr14:104364840:A:C	104364840	NA,C	NA,A	NA,1	NA,inf	NA,inf	NA,2.08429	0.000222143	0.000222143
1	chr14:104882552:A:C	104882552	C,NA	A,NA	1,NA	-inf,NA	inf,NA	1.9929,NA	0.000221431	0.000221431
1	chr14:104978365:A:G	104978365	G,NA	A,NA	1,NA	inf,NA	inf,NA	2.01921,NA	0.000220891	0.000220891
1	chr14:104994202:G:A	104994202	A,A	G,G	1,1	-inf,-inf	inf,inf	2.96112,0.0552814	0.000220728	0.000220728
1	chr14:104364739:T:C	104364739	NA,C	NA,T	NA,1	NA,inf	NA,inf	NA,2.07583	0.000218634	0.000218634
1	chr14:103932626:A:G	103932626	NA,G	NA,A	NA,1	NA,-inf	NA,inf	NA,2.00923	0.000217897	0.000217897
1	chr14:104132216:C:T	104132216	T,T	C,C	1,1	-inf,-inf	inf,inf	2.02227,1.23352	0.000216665	0.000216665
1	chr14:104365265:T:C	104365265	NA,C	NA,T	NA,1	NA,inf	NA,inf	NA,2.06421	0.000215629	0.000215629
1	chr14:104593236:C:T	104593236	T,T	C,C	1,1	-inf,-inf	inf,inf	2.31887,0.880492	0.00021548	0.00021548
```
