## Supplementary material for "Characterization of shared and ancestry-specific signals driving complex traits using multi-ancestry fine-mapping": susiex_nc2.cs80.snp

```
BP	SNP	PIP(CS1)	LogBF(CS1,Pop1)	LogBF(CS1,Pop2)
103678537	chr14:103678537:T:A	1.62784e-05	-1.07666e-10	-0.919392
103678604	chr14:103678604:C:T	9.49497e-06	-1.28311	-0.175364
103678873	chr14:103678873:A:G	1.08966e-05	-1.07666e-10	-1.32078
103678997	chr14:103678997:G:T	1.03517e-05	-1.07666e-10	-1.37208
103679171	chr14:103679171:C:T	8.94947e-06	-1.51764	-3.65436e-10
103679194	chr14:103679194:G:A	2.03268e-05	-1.2858	0.588512
103680024	chr14:103680024:A:G	9.54621e-06	-1.32857	-0.124516
103680084	chr14:103680084:C:T	2.31989e-05	-1.26443	0.699306
103680161	chr14:103680161:G:A	1.03698e-05	-1.07666e-10	-1.37034
103681016	chr14:103681016:G:A	7.39831e-06	-0.349103	-1.35888
103681238	chr14:103681238:A:G	1.03591e-05	-1.07666e-10	-1.37136
103681549	chr14:103681549:T:C	2.22787e-05	-0.924692	0.319091
103681703	chr14:103681703:C:T	1.04694e-05	-1.07666e-10	-1.36077
103681877	chr14:103681877:C:T	1.03387e-05	-1.07666e-10	-1.37334
103682002	chr14:103682002:C:T	2.74106e-06	-1.33393	-1.36695
103682230	chr14:103682230:C:T	1.11423e-05	-1.07666e-10	-1.29848
103682391	chr14:103682391:G:A	1.05933e-05	-1.07666e-10	-1.34901
103682568	chr14:103682568:C:T	3.639e-05	-1.05743	0.942494
103682647	chr14:103682647:G:A	1.39235e-05	-1.07666e-10	-1.07566
103682863	chr14:103682863:C:A	8.94401e-06	-1.51825	-3.65436e-10
103683106	chr14:103683106:A:C	1.40071e-05	-1.07666e-10	-1.06967
103683138	chr14:103683138:A:G	7.80839e-06	-0.30214	-1.35189
103683232	chr14:103683232:C:T	2.81547e-06	-1.30386	-1.37024
103683616	chr14:103683616:ATCCTC:A	1.07529e-05	-1.07666e-10	-1.33405
103683623	chr14:103683623:GTAA:G	1.08097e-05	-1.07666e-10	-1.32879
103684017	chr14:103684017:A:G	7.94891e-06	-0.995562	-0.640635
103684752	chr14:103684752:T:C	8.93436e-06	-1.51933	-3.65436e-10
103685063	chr14:103685063:C:T	2.48575e-05	-1.20711	0.71104
103685090	chr14:103685090:C:T	1.24447e-05	-1.07666e-10	-1.18794
103685449	chr14:103685449:T:C	1.03569e-05	-1.07666e-10	-1.37158
103685476	chr14:103685476:A:G	1.03672e-05	-1.07666e-10	-1.37059
103685863	chr14:103685863:T:C	1.03629e-05	-1.07666e-10	-1.371
103687431	chr14:103687431:C:T	1.81751e-05	-0.984211	0.175032
103688052	chr14:103688052:A:G	1.037e-05	-1.07666e-10	-1.37031
103688269	chr14:103688269:C:T	7.55159e-06	-0.339319	-1.34815
103688370	chr14:103688370:C:T	1.05161e-05	-1.07666e-10	-1.35632
103688541	chr14:103688541:G:A	2.36222e-05	-1.26006	0.713017
103688545	chr14:103688545:C:G	5.40772e-05	-0.896315	1.1775
103688980	chr14:103688980:C:T	1.07302e-05	-1.25277	-0.0833977
103689065	chr14:103689065:G:GGT	7.78103e-05	-1.51731	2.16236
103689068	chr14:103689068:GTCGCT:G	5.8484e-06	-1.04887	-0.894191
103689303	chr14:103689303:C:T	1.91586e-05	-0.756482	-3.65436e-10
103689771	chr14:103689771:C:G	2.37859e-05	-1.25907	0.718928
103690636	chr14:103690636:TC:T	2.7867e-06	-1.31505	-1.36932
103690966	chr14:103690966:T:C	1.0661e-05	-1.07666e-10	-1.34264
103691018	chr14:103691018:C:T	1.03629e-05	-1.07666e-10	-1.371
103691210	chr14:103691210:C:G	1.07364e-05	-1.07666e-10	-1.33559
103691241	chr14:103691241:C:T	0.000101404	-1.26256	2.17244
103691589	chr14:103691589:C:T	5.39744e-06	-1.11609	-0.907218
103691861	chr14:103691861:A:T	1.07754e-05	-1.07666e-10	-1.33196
103691885	chr14:103691885:T:C	2.76189e-06	-1.32214	-1.37118
103692349	chr14:103692349:C:T	1.45701e-05	-1.07666e-10	-1.03026
103693092	chr14:103693092:G:C	5.60651e-06	-1.01787	-0.967432
103693134	chr14:103693134:T:C	1.06669e-05	-1.07666e-10	-1.34209
103693187	chr14:103693187:C:T	1.04424e-05	-1.07666e-10	-1.36336
103693724	chr14:103693724:T:C	8.94942e-06	-1.51764	-3.65436e-10
103693776	chr14:103693776:G:A	9.16961e-06	-1.49334	-3.65436e-10
103694209	chr14:103694209:G:A	1.09508e-05	-1.07666e-10	-1.31582
103694347	chr14:103694347:G:A	1.00503e-05	-1.40163	-3.65436e-10
103694352	chr14:103694352:C:T	1.03448e-05	-1.07666e-10	-1.37274
103694874	chr14:103694874:C:T	4.05448e-05	-1.07666e-10	-0.00682418
103694928	chr14:103694928:C:T	1.22415e-05	-1.07666e-10	-1.2044
103695184	chr14:103695184:G:A	1.27777e-05	-1.07666e-10	-1.16153
103695347	chr14:103695347:A:G	6.4187e-06	-0.884692	-0.965325
103695379	chr14:103695379:A:AT	1.30041e-05	-1.07666e-10	-1.14397
103695894	chr14:103695894:G:A	1.04434e-05	-1.07666e-10	-1.36327
103695906	chr14:103695906:C:T	1.03376e-05	-1.07666e-10	-1.37345
103695926	chr14:103695926:G:A	1.52564e-05	-1.27306	0.288825
103696039	chr14:103696039:C:T	3.83829e-05	-0.528035	0.466415
103696223	chr14:103696223:T:C	1.06373e-05	-1.07666e-10	-1.34487
103696386	chr14:103696386:G:A	4.11938e-06	-1.08076	-1.21277
103696791	chr14:103696791:C:T	1.1285e-05	-1.28576	-3.65436e-10
103697306	chr14:103697306:C:T	1.03928e-05	-1.07666e-10	-1.36812
103697425	chr14:103697425:G:C	3.38543e-05	-1.07666e-10	-0.187165
103697564	chr14:103697564:T:C	6.52107e-06	-0.912719	-0.921474
103697748	chr14:103697748:C:T	1.0377e-05	-1.07666e-10	-1.36964
103697856	chr14:103697856:TCTGCACAGTGTGGGACTGCAGGACAGGGTC:T	1.05158e-05	-1.07666e-10	-1.35635
103698185	chr14:103698185:T:C	1.04601e-05	-1.07666e-10	-1.36166
103698259	chr14:103698259:C:T	1.03471e-05	-1.07666e-10	-1.37253
103698297	chr14:103698297:G:A	1.03757e-05	-1.07666e-10	-1.36976
103699259	chr14:103699259:C:T	1.18638e-05	-1.07666e-10	-1.23574
103699416	chr14:103699416:G:A	7.19976e-06	-0.369308	-1.36588
103699590	chr14:103699590:T:C	2.33351e-05	-1.2767	0.717428
103699678	chr14:103699678:C:T	1.23187e-05	-1.07666e-10	-1.19811
103699867	chr14:103699867:G:A	1.18343e-05	-1.07666e-10	-1.23823
103699868	chr14:103699868:T:C	1.18987e-05	-1.07666e-10	-1.23281
103700396	chr14:103700396:C:T	6.73026e-06	-0.431775	-1.37084
103700446	chr14:103700446:A:G	1.70826e-05	-0.833729	-0.0374433
103700488	chr14:103700488:C:T	1.12889e-05	-1.07666e-10	-1.28541
103700620	chr14:103700620:G:A	1.82801e-05	-1.07666e-10	-0.803419
103700657	chr14:103700657:C:T	8.72748e-06	-1.54276	-3.65436e-10
103700738	chr14:103700738:C:T	8.41853e-06	-0.95556	-0.623237
103701208	chr14:103701208:G:A	6.68942e-06	-0.940153	-0.868551
103701227	chr14:103701227:A:G	7.58271e-06	-0.314552	-1.36881
103701259	chr14:103701259:C:T	1.28567e-05	-1.07666e-10	-1.15537
103701476	chr14:103701476:C:A	2.19429e-05	-1.07666e-10	-0.620788
103701601	chr14:103701601:G:A	2.34927e-06	-1.55032	-1.30481
103702041	chr14:103702041:C:T	2.29766e-05	-0.785454	0.210699
103702202	chr14:103702202:C:CTGCT	1.46651e-05	-1.07666e-10	-1.02376
103702307	chr14:103702307:G:A	2.36655e-05	-1.07666e-10	-0.545213
103702526	chr14:103702526:C:T	2.19571e-05	-1.28856	0.668414
103702680	chr14:103702680:C:T	1.08589e-05	-1.07666e-10	-1.32425
103702774	chr14:103702774:G:A	1.08069e-05	-1.07666e-10	-1.32905
103703020	chr14:103703020:G:A	1.08387e-05	-1.07666e-10	-1.32611
103703651	chr14:103703651:CCT:C	0.000136861	-1.31512	2.52486
103703805	chr14:103703805:C:T	0.000316851	2.0492	-3.65436e-10
103704004	chr14:103704004:A:C	3.04699e-06	-1.25902	-1.33606
103704128	chr14:103704128:G:A	5.52311e-06	-1.11394	-0.886353
103704217	chr14:103704217:C:T	1.05646e-05	-1.07666e-10	-1.35173
103704641	chr14:103704641:CATGATCCGCCTGCCTCAGCCTCGGCCTCCCAA:C	1.20675e-05	-1.07666e-10	-1.21871
103704861	chr14:103704861:C:T	1.05783e-05	-1.07666e-10	-1.35043
103704914	chr14:103704914:C:T	1.06257e-05	-1.07666e-10	-1.34596
103705132	chr14:103705132:C:T	3.07653e-05	-1.07666e-10	-0.282846
103705421	chr14:103705421:A:G	5.31005e-06	-1.15439	-0.885244
103705431	chr14:103705431:T:C	1.48624e-05	-1.07666e-10	-1.0104
103706433	chr14:103706433:T:G	1.32288e-05	-1.07666e-10	-1.12684
103706470	chr14:103706470:C:A	6.06772e-06	-0.566403	-1.33985
103706723	chr14:103706723:T:C	1.04421e-05	-1.07666e-10	-1.36339
103707128	chr14:103707128:C:T	1.23006e-05	-1.07666e-10	-1.19959
103707287	chr14:103707287:T:C	1.07089e-05	-1.07666e-10	-1.33815
103707526	chr14:103707526:C:G	1.04929e-05	-1.07666e-10	-1.35854
103707628	chr14:103707628:G:A	1.04296e-05	-1.07666e-10	-1.36458
103707786	chr14:103707786:T:C	8.11487e-06	-0.964654	-0.65088
103707813	chr14:103707813:G:A	1.10766e-05	-1.07666e-10	-1.3044
103708300	chr14:103708300:T:C	1.04293e-05	-1.07666e-10	-1.36461
103708472	chr14:103708472:G:GAT	1.03626e-05	-1.07666e-10	-1.37103
103708488	chr14:103708488:G:A	7.50135e-06	-1.16131	-0.532842
103708729	chr14:103708729:G:A	1.23325e-05	-1.07666e-10	-1.19699
103709035	chr14:103709035:G:A	1.06749e-05	-1.07666e-10	-1.34134
103709597	chr14:103709597:G:A	0.000103065	-1.07666e-10	0.926128
103710024	chr14:103710024:G:A	1.36551e-05	-1.07666e-10	-1.09512
103710119	chr14:103710119:G:A	1.60444e-05	-1.07666e-10	-0.93387
103710348	chr14:103710348:C:G	1.23221e-05	-1.07666e-10	-1.19784
103710462	chr14:103710462:C:T	3.83867e-05	-1.07666e-10	-0.0615212
103710511	chr14:103710511:C:T	1.03376e-05	-1.07666e-10	-1.37344
103710761	chr14:103710761:G:T	9.71317e-06	-1.41712	-0.0186301
103711309	chr14:103711309:C:T	4.53459e-05	-1.07666e-10	0.105089
103711737	chr14:103711737:C:G	1.52673e-05	-0.983521	-3.65436e-10
103711849	chr14:103711849:A:G	5.28392e-05	-1.30254	1.56056
103712033	chr14:103712033:A:G	1.03874e-05	-1.07666e-10	-1.36864
103712580	chr14:103712580:A:G	1.04863e-05	-1.07666e-10	-1.35916
103712773	chr14:103712773:C:T	1.4798e-05	-1.01474	-3.65436e-10
103712977	chr14:103712977:T:C	1.03536e-05	-1.07666e-10	-1.3719
103713342	chr14:103713342:T:C	1.09174e-05	-1.07666e-10	-1.31887
103713910	chr14:103713910:T:C	1.03467e-05	-1.07666e-10	-1.37256
103713963	chr14:103713963:C:T	2.73849e-05	-1.07666e-10	-0.39924
103714019	chr14:103714019:A:C	1.04258e-05	-1.07666e-10	-1.36495
103714056	chr14:103714056:C:T	5.74273e-05	-0.837857	1.17914
103714107	chr14:103714107:C:T	3.72718e-05	-1.23844	1.14745
103714263	chr14:103714263:C:T	1.09183e-05	-1.07666e-10	-1.31879
103714398	chr14:103714398:G:A	2.19728e-05	-1.31692	0.697494
103714516	chr14:103714516:G:A	1.04635e-05	-1.07666e-10	-1.36134
103714587	chr14:103714587:C:T	1.54595e-05	-1.07666e-10	-0.971007
103714988	chr14:103714988:G:A	1.04375e-05	-1.07666e-10	-1.36383
103716661	chr14:103716661:C:T	4.09653e-06	-0.968202	-1.33089
103717161	chr14:103717161:G:A	1.03549e-05	-1.07666e-10	-1.37178
103717366	chr14:103717366:G:A	1.16693e-05	-1.07666e-10	-1.25227
103717598	chr14:103717598:T:C	1.14256e-05	-1.07666e-10	-1.27338
103717778	chr14:103717778:C:G	4.98955e-06	-1.0936	-1.00829
103717964	chr14:103717964:C:T	1.0559e-05	-1.07666e-10	-1.35225
103717985	chr14:103717985:A:G	5.66965e-06	-0.602456	-1.37165
103718010	chr14:103718010:T:C	1.20973e-05	-1.07666e-10	-1.21625
103718320	chr14:103718320:C:G	1.04939e-05	-1.07666e-10	-1.35843
103718353	chr14:103718353:C:T	1.54985e-05	-0.968485	-3.65436e-10
103718400	chr14:103718400:G:A	4.24984e-05	-1.44968	1.48991
103719316	chr14:103719316:C:T	1.34709e-05	-1.07666e-10	-1.1087
103720016	chr14:103720016:C:CT	9.52257e-05	-1.07666e-10	0.847018
103720128	chr14:103720128:C:T	2.21019e-05	-1.07666e-10	-0.613568
103720131	chr14:103720131:C:T	3.16861e-05	-1.07666e-10	-0.253354
103720169	chr14:103720169:A:G	8.78946e-06	-1.53568	-3.65436e-10
103720248	chr14:103720248:C:T	1.29431e-05	-1.07666e-10	-1.14867
103720644	chr14:103720644:G:A	1.87804e-05	-1.07666e-10	-0.776416
103720771	chr14:103720771:G:A	4.62934e-05	-1.07666e-10	0.125767
103721020	chr14:103721020:T:C	1.62531e-05	-0.74565	-0.1753
103721393	chr14:103721393:C:T	1.33566e-05	-1.07666e-10	-1.11722
103721625	chr14:103721625:G:A	1.06255e-05	-1.07666e-10	-1.34597
103721764	chr14:103721764:T:C	1.45067e-05	-1.07666e-10	-1.03462
103721790	chr14:103721790:G:A	2.81345e-05	-1.50421	1.13197
103721992	chr14:103721992:T:C	1.15247e-05	-1.07666e-10	-1.26474
103722583	chr14:103722583:G:A	3.54835e-05	-1.36341	1.22324
103722681	chr14:103722681:T:C	7.2695e-05	0.577041	-3.65436e-10
103722751	chr14:103722751:G:A	1.80347e-05	-1.07666e-10	-0.816936
103722956	chr14:103722956:G:A	2.69643e-06	-1.36619	-1.35111
103723052	chr14:103723052:T:C	1.04199e-05	-1.07666e-10	-1.36551
103723358	chr14:103723358:C:T	1.86545e-05	-1.07666e-10	-0.783145
103723614	chr14:103723614:G:A	1.23226e-05	-1.07666e-10	-1.1978
103724087	chr14:103724087:G:A	1.26464e-05	-1.07666e-10	-1.17186
103724124	chr14:103724124:C:T	1.34238e-05	-1.1122	-3.65436e-10
103724190	chr14:103724190:A:G	3.16991e-06	-1.34253	-1.213
103724226	chr14:103724226:C:T	4.36115e-05	-1.07666e-10	0.066089
103724625	chr14:103724625:A:G	4.5972e-05	-1.07666e-10	0.1188
103725485	chr14:103725485:G:C	9.82146e-05	-1.07666e-10	0.877923
103725532	chr14:103725532:G:C	1.30241e-05	-1.07666e-10	-1.14243
103725684	chr14:103725684:T:C	1.11231e-05	-1.07666e-10	-1.3002
103725834	chr14:103725834:G:C	1.05125e-05	-1.07666e-10	-1.35667
103726153	chr14:103726153:G:A	4.22753e-05	-1.07666e-10	0.0349706
103726271	chr14:103726271:T:G	1.03632e-05	-1.07666e-10	-1.37097
103726507	chr14:103726507:T:C	1.83e-05	-1.07666e-10	-0.802333
103726687	chr14:103726687:G:A	1.08482e-05	-0.00745202	-1.31778
103726815	chr14:103726815:C:T	4.09493e-05	-1.07666e-10	0.0031039
103726920	chr14:103726920:G:T	3.35412e-06	-1.5185	-0.980546
103727891	chr14:103727891:A:G	1.55763e-05	-0.963483	-3.65436e-10
103727941	chr14:103727941:C:T	8.66273e-06	-1.28865	-0.26155
103728645	chr14:103728645:G:A	2.7008e-05	-0.413098	-3.65436e-10
103728865	chr14:103728865:A:C	1.03616e-05	-1.07666e-10	-1.37113
103729038	chr14:103729038:C:T	1.9673e-05	-1.07666e-10	-0.729983
103729078	chr14:103729078:T:C	4.72922e-05	-1.07666e-10	0.147114
103729273	chr14:103729273:T:C	2.62059e-06	-1.38905	-1.35678
103729327	chr14:103729327:C:T	2.9241e-06	-1.41969	-1.21656
103730270	chr14:103730270:G:A	3.35069e-06	-1.44316	-1.05691
103730535	chr14:103730535:G:A	4.05082e-05	-1.07666e-10	-0.00772729
103730785	chr14:103730785:A:G	0.000553288	2.60665	-3.65436e-10
103730929	chr14:103730929:T:C	1.3113e-05	-1.07666e-10	-1.13563
103731033	chr14:103731033:G:A	1.76991e-05	-1.07666e-10	-0.835716
103731440	chr14:103731440:C:A	1.06921e-05	-1.07666e-10	-1.33973
103731476	chr14:103731476:G:A	1.84464e-05	-1.07666e-10	-0.794365
103731694	chr14:103731694:C:T	2.13773e-05	-1.07666e-10	-0.646903
103731914	chr14:103731914:T:C	3.26161e-06	-1.4962	-1.03081
103732014	chr14:103732014:T:C	2.35401e-05	-1.28773	0.737205
103732544	chr14:103732544:C:T	2.31347e-06	-1.50941	-1.36107
103733019	chr14:103733019:C:T	3.74422e-06	-1.49776	-0.891262
103733042	chr14:103733042:G:A	1.1876e-05	-1.07666e-10	-1.23471
103733253	chr14:103733253:TG:T	5.84198e-06	-1.51213	-0.432035
103733326	chr14:103733326:G:A	1.17922e-05	-1.07666e-10	-1.2418
103733928	chr14:103733928:C:T	1.72347e-05	-1.07666e-10	-0.862306
103734499	chr14:103734499:C:T	4.2936e-05	0.0504779	-3.65436e-10
103735212	chr14:103735212:C:T	2.37373e-06	-1.47698	-1.36779
103735297	chr14:103735297:G:A	2.31113e-05	-1.07666e-10	-0.568912
103735663	chr14:103735663:T:A	2.35379e-05	-1.07666e-10	-0.550622
103735743	chr14:103735743:C:T	1.12977e-05	-1.07666e-10	-1.28464
103735967	chr14:103735967:G:A	2.46643e-06	-1.5109	-1.29556
103736236	chr14:103736236:G:A	2.4953e-06	-1.50833	-1.28649
103736610	chr14:103736610:G:A	2.3241e-05	-1.07666e-10	-0.563312
103738275	chr14:103738275:A:G	1.14362e-05	-1.07666e-10	-1.27245
103738488	chr14:103738488:AATC:A	1.47581e-05	-1.07666e-10	-1.01744
103738753	chr14:103738753:G:A	1.12969e-05	-1.07666e-10	-1.2847
103738786	chr14:103738786:G:A	0.000154515	0.33146	0.999601
103738835	chr14:103738835:G:A	1.21891e-05	-1.07666e-10	-1.20869
103739617	chr14:103739617:G:A	1.73931e-05	-1.07666e-10	-0.853156
103739766	chr14:103739766:G:A	2.57893e-06	-1.48609	-1.27576
103740262	chr14:103740262:G:A	1.73342e-05	-1.07666e-10	-0.85655
103740532	chr14:103740532:G:A	1.59017e-05	-1.07666e-10	-0.942806
103741343	chr14:103741343:G:A	1.69098e-05	-1.07666e-10	-0.881338
103742399	chr14:103742399:T:C	6.18908e-06	-1.15017	-0.736272
103742710	chr14:103742710:C:T	1.03434e-05	-1.07666e-10	-1.37289
103742847	chr14:103742847:G:A	8.83449e-06	-1.53057	-3.65436e-10
103743555	chr14:103743555:G:T	1.63484e-05	-1.07666e-10	-0.915103
103743892	chr14:103743892:C:T	1.66283e-05	-1.07666e-10	-0.898125
103743902	chr14:103743902:G:A	3.8572e-05	-1.16776	1.11105
103744002	chr14:103744002:T:C	1.03376e-05	-1.07666e-10	-1.37345
103744611	chr14:103744611:C:T	1.13017e-05	-1.07666e-10	-1.28428
103744799	chr14:103744799:G:A	2.90979e-06	-1.39774	-1.24341
103744843	chr14:103744843:G:A	3.03945e-06	-1.39002	-1.20753
103745192	chr14:103745192:T:G	2.52417e-06	-1.4348	-1.34852
103745215	chr14:103745215:G:A	2.28736e-05	-1.07666e-10	-0.579247
103746042	chr14:103746042:G:A	1.22263e-05	-1.07666e-10	-1.20564
103746086	chr14:103746086:G:A	1.81599e-05	-1.07666e-10	-0.810015
103746221	chr14:103746221:G:C	1.05592e-05	-1.07666e-10	-1.35224
103746281	chr14:103746281:C:T	1.94211e-05	-1.07666e-10	-0.742874
103746750	chr14:103746750:C:T	2.97896e-05	-1.07666e-10	-0.315073
103746843	chr14:103746843:T:C	2.81547e-05	-1.07666e-10	-0.371518
103746948	chr14:103746948:G:A	3.30211e-05	-0.212086	-3.65436e-10
103746983	chr14:103746983:G:A	1.15908e-05	-1.07666e-10	-1.25902
103747623	chr14:103747623:C:T	2.70229e-06	-1.47686	-1.23828
103748286	chr14:103748286:C:T	1.14355e-05	-1.07666e-10	-1.27251
103748373	chr14:103748373:A:T	1.54871e-05	-1.07666e-10	-0.969227
103748441	chr14:103748441:A:T	4.42822e-06	-1.53435	-0.686886
103749033	chr14:103749033:T:C	8.73208e-06	-1.54223	-3.65436e-10
103749103	chr14:103749103:C:T	1.92387e-05	-1.07666e-10	-0.75231
103749369	chr14:103749369:C:T	9.94233e-06	-1.41243	-3.65436e-10
103749381	chr14:103749381:C:G	1.45112e-05	-1.07666e-10	-1.03431
103749505	chr14:103749505:G:A	1.03696e-05	-1.07666e-10	-1.37035
103749601	chr14:103749601:C:A	1.84878e-05	-1.07666e-10	-0.792123
103749648	chr14:103749648:C:T	2.64161e-06	-1.45995	-1.27789
103749665	chr14:103749665:A:T	1.36124e-05	-1.07666e-10	-1.09825
103749752	chr14:103749752:A:G	1.72373e-05	-1.07666e-10	-0.862156
103749956	chr14:103749956:C:T	2.64633e-06	-1.43678	-1.29928
103750109	chr14:103750109:G:A	1.08641e-05	-1.07666e-10	-1.32377
103750176	chr14:103750176:T:A	2.68568e-06	-1.45374	-1.26755
103750199	chr14:103750199:T:TG	2.68038e-06	-1.4521	-1.27117
103750251	chr14:103750251:T:C	1.078e-05	-1.07666e-10	-1.33154
103750312	chr14:103750312:C:T	2.61192e-06	-1.4777	-1.27145
103750335	chr14:103750335:G:A	1.08685e-05	-1.07666e-10	-1.32337
103750439	chr14:103750439:C:T	1.9467e-05	-1.07666e-10	-0.740509
103750614	chr14:103750614:T:C	2.71851e-06	-1.46314	-1.24601
103750882	chr14:103750882:G:A	2.64278e-06	-1.45861	-1.27879
103751111	chr14:103751111:G:A	2.10966e-05	-1.07666e-10	-0.660119
103751290	chr14:103751290:G:A	1.12265e-05	-1.07666e-10	-1.29095
103751387	chr14:103751387:T:C	2.52811e-06	-1.50994	-1.27182
103751519	chr14:103751519:G:C	8.89969e-06	-1.52322	-3.65436e-10
103751706	chr14:103751706:C:T	6.08361e-06	-1.13901	-0.764623
103751798	chr14:103751798:A:G	2.78896e-06	-1.46081	-1.22275
103752741	chr14:103752741:GC:G	1.08932e-05	-1.07666e-10	-1.32109
103752772	chr14:103752772:A:G	4.48614e-05	-1.07666e-10	0.0943466
103752946	chr14:103752946:AAGAT:A	2.97977e-06	-1.53609	-1.08129
103753502	chr14:103753502:G:A	1.91248e-05	-1.07666e-10	-0.758247
103753612	chr14:103753612:C:T	2.61406e-06	-1.42172	-1.32661
103753883	chr14:103753883:C:T	1.80525e-05	-1.07666e-10	-0.815949
103754435	chr14:103754435:G:A	3.59715e-05	-1.07666e-10	-0.126503
103754837	chr14:103754837:T:G	5.62157e-05	-1.07666e-10	0.319964
103755033	chr14:103755033:C:T	1.93909e-05	-1.07666e-10	-0.744429
103755091	chr14:103755091:T:TTTC	2.71472e-06	-1.46362	-1.24692
103755125	chr14:103755125:G:A	4.44672e-06	-1.53292	-0.684141
103755167	chr14:103755167:C:G	2.55874e-06	-1.50853	-1.26119
103755503	chr14:103755503:TATTA:T	1.58469e-05	-1.07666e-10	-0.946258
103755599	chr14:103755599:G:A	2.19934e-05	-1.07666e-10	-0.618489
103755769	chr14:103755769:A:T	1.25779e-05	-1.07666e-10	-1.17729
103755915	chr14:103755915:A:T	2.52465e-06	-1.50972	-1.2734
103756341	chr14:103756341:C:T	2.69244e-06	-1.43822	-1.28056
103756346	chr14:103756346:T:C	2.19452e-05	-1.07666e-10	-0.620683
103756481	chr14:103756481:C:T	1.45163e-05	-1.07666e-10	-1.03396
103757495	chr14:103757495:A:C	1.07426e-05	-1.07666e-10	-1.33501
103758255	chr14:103758255:T:A	1.3148e-05	-1.07666e-10	-1.13296
103758684	chr14:103758684:T:G	1.91285e-05	-1.07666e-10	-0.758052
103758766	chr14:103758766:T:C	1.3278e-05	-1.07666e-10	-1.12312
103759015	chr14:103759015:G:C	1.29229e-05	-1.07666e-10	-1.15023
103759964	chr14:103759964:T:A	1.03381e-05	-1.07666e-10	-1.37339
103760180	chr14:103760180:G:GA	2.56749e-06	-1.50587	-1.26044
103760388	chr14:103760388:A:T	5.37175e-05	-1.07666e-10	0.274508
103760574	chr14:103760574:C:A	4.08027e-05	-1.07666e-10	-0.000483484
103760598	chr14:103760598:T:C	0.000207531	1.62605	-3.65436e-10
103760686	chr14:103760686:AG:A	1.0741e-05	-1.07666e-10	-1.33516
103761346	chr14:103761346:A:C	1.22884e-05	-1.07666e-10	-1.20058
103761423	chr14:103761423:T:C	2.59443e-06	-1.50666	-1.2492
103761711	chr14:103761711:C:T	1.79092e-05	-1.07666e-10	-0.823917
103762209	chr14:103762209:A:G	2.35954e-06	-1.48713	-1.36364
103762504	chr14:103762504:C:T	1.93224e-05	-1.23832	0.490353
103762647	chr14:103762647:ACTGCTGCAGCCT:A	1.46106e-05	-1.07666e-10	-1.02748
103762823	chr14:103762823:G:C	1.8769e-05	-1.07666e-10	-0.777025
103762978	chr14:103762978:T:C	1.43827e-05	-1.07666e-10	-1.0432
103763068	chr14:103763068:T:C	1.05404e-05	-1.07666e-10	-1.35402
103763106	chr14:103763106:C:G	4.80117e-06	-1.54325	-0.597125
103763648	chr14:103763648:C:T	6.26163e-06	-1.36944	-0.505352
103763739	chr14:103763739:C:G	1.43792e-05	-1.07666e-10	-1.04345
103764181	chr14:103764181:A:G	2.542e-06	-1.46062	-1.31566
103764198	chr14:103764198:C:T	2.54598e-06	-1.46793	-1.30678
103765093	chr14:103765093:T:C	2.53451e-06	-1.46026	-1.31897
103765098	chr14:103765098:G:A	1.14609e-05	-1.07666e-10	-1.27029
103765205	chr14:103765205:C:T	2.72475e-06	-1.48673	-1.22012
103765298	chr14:103765298:A:T	1.79534e-05	-0.821454	-3.65436e-10
103765988	chr14:103765988:TA:T	6.04925e-05	-1.07666e-10	0.393287
103766134	chr14:103766134:G:A	2.33459e-05	-1.07666e-10	-0.558811
103766278	chr14:103766278:G:A	1.80056e-05	-1.07666e-10	-0.818551
103766311	chr14:103766311:A:G	1.58252e-05	-1.07666e-10	-0.947625
103766677	chr14:103766677:A:G	2.85054e-06	-1.5365	-1.12522
103767281	chr14:103767281:T:A	2.73072e-06	-1.44539	-1.25927
103767460	chr14:103767460:C:G	1.06948e-05	-1.07666e-10	-1.33948
103767489	chr14:103767489:C:T	1.03882e-05	-1.07666e-10	-1.36856
103767732	chr14:103767732:C:T	1.06307e-05	-1.07666e-10	-1.34549
103767823	chr14:103767823:T:C	1.17516e-05	-1.07666e-10	-1.24524
103768020	chr14:103768020:G:A	2.64889e-06	-1.47183	-1.26326
103768141	chr14:103768141:G:A	1.47339e-05	-1.07666e-10	-1.01908
103768442	chr14:103768442:G:A	1.05976e-05	-1.07666e-10	-1.3486
103768448	chr14:103768448:C:A	1.04608e-05	-1.07666e-10	-1.3616
103768622	chr14:103768622:A:G	1.04827e-05	-1.07666e-10	-1.3595
103768753	chr14:103768753:G:T	2.66285e-06	-1.49223	-1.23761
103769292	chr14:103769292:T:C	3.61108e-05	-1.07666e-10	-0.122639
103769334	chr14:103769334:G:A	1.0448e-05	-1.07666e-10	-1.36282
103769388	chr14:103769388:G:A	1.05838e-05	-1.07666e-10	-1.34991
103769525	chr14:103769525:C:A	1.02321e-05	-1.23861	-0.145094
103769606	chr14:103769606:C:G	2.0679e-05	-1.07666e-10	-0.680114
103769954	chr14:103769954:C:T	1.78151e-05	-1.07666e-10	-0.829186
103770401	chr14:103770401:G:C	1.24859e-05	-1.07666e-10	-1.18463
103770512	chr14:103770512:C:CT	1.07281e-05	-1.07666e-10	-1.33636
103770756	chr14:103770756:A:G	3.58991e-05	-1.07666e-10	-0.12852
103770856	chr14:103770856:C:A	1.16368e-05	-1.07666e-10	-1.25506
103771915	chr14:103771915:ACAAT:A	1.7027e-05	-1.07666e-10	-0.874429
103772084	chr14:103772084:T:C	1.0707e-05	-1.07666e-10	-1.33833
103772310	chr14:103772310:T:C	2.33657e-05	-1.19204	0.634081
103772646	chr14:103772646:C:A	1.12987e-05	-1.07666e-10	-1.28455
103772664	chr14:103772664:T:C	6.10093e-05	-1.07666e-10	0.401795
103773093	chr14:103773093:C:T	1.5767e-05	-1.07666e-10	-0.95131
103773360	chr14:103773360:G:A	2.78001e-06	-1.47096	-1.21582
103773582	chr14:103773582:T:C	1.29916e-05	-1.07666e-10	-1.14493
103774281	chr14:103774281:A:C	2.52499e-06	-1.47046	-1.31253
103774438	chr14:103774438:G:A	1.0645e-05	-1.07666e-10	-1.34414
103774661	chr14:103774661:T:C	2.62772e-06	-1.4719	-1.27121
103774702	chr14:103774702:G:C	1.07685e-05	-1.07666e-10	-1.3326
103774804	chr14:103774804:C:T	2.69121e-06	-1.4736	-1.24564
103775162	chr14:103775162:C:T	2.64994e-06	-1.46864	-1.26605
103775465	chr14:103775465:G:A	5.54804e-05	-1.07666e-10	0.306797
103775540	chr14:103775540:G:T	1.44093e-05	-1.07666e-10	-1.04136
103775567	chr14:103775567:G:A	5.62485e-05	-1.07666e-10	0.320548
103776060	chr14:103776060:A:C	2.51948e-06	-1.45193	-1.33325
103776344	chr14:103776344:G:A	1.87239e-05	-1.07666e-10	-0.779429
103776625	chr14:103776625:A:C	1.52929e-05	-1.07666e-10	-0.981841
103776689	chr14:103776689:G:A	1.60342e-05	-1.07666e-10	-0.93451
103776815	chr14:103776815:T:C	9.9322e-06	-1.41345	-3.65436e-10
103777557	chr14:103777557:C:T	1.99765e-05	-1.07666e-10	-0.714676
103778205	chr14:103778205:C:T	1.03868e-05	-1.07666e-10	-1.36869
103778206	chr14:103778206:G:A	1.43504e-05	-1.07666e-10	-1.04545
103778225	chr14:103778225:AT:A	2.79382e-06	-1.50008	-1.18174
103778246	chr14:103778246:C:T	1.11674e-05	-1.2439	-0.0523339
103778596	chr14:103778596:G:A	1.12348e-05	-1.07666e-10	-1.29022
103778657	chr14:103778657:T:C	1.31337e-05	-1.07666e-10	-1.13405
103778697	chr14:103778697:C:T	8.99897e-06	-1.51212	-3.65436e-10
103778734	chr14:103778734:C:T	2.25688e-05	-1.07666e-10	-0.592663
103779063	chr14:103779063:A:G	3.99426e-06	-1.11621	-1.20816
103779147	chr14:103779147:G:A	1.87516e-05	-1.07666e-10	-0.777955
103779181	chr14:103779181:TG:T	3.03286e-06	-1.34601	-1.25372
103779195	chr14:103779195:G:A	1.03394e-05	-1.07666e-10	-1.37327
103779236	chr14:103779236:T:C	2.57787e-06	-1.48547	-1.2768
103780025	chr14:103780025:T:C	0.000175698	0.352676	1.10686
103780080	chr14:103780080:C:T	1.22516e-05	-1.07666e-10	-1.20358
103780739	chr14:103780739:G:A	5.32308e-05	-1.07666e-10	0.265405
103781564	chr14:103781564:T:G	2.48924e-06	-1.55098	-1.24628
103781691	chr14:103781691:G:A	1.0357e-05	-1.07666e-10	-1.37157
103781947	chr14:103781947:C:T	2.62179e-06	-1.49784	-1.24754
103782094	chr14:103782094:C:T	5.00719e-06	-1.52262	-0.575735
103782110	chr14:103782110:A:G	1.78574e-05	-1.07666e-10	-0.826813
103782129	chr14:103782129:G:A	1.25288e-05	-1.07666e-10	-1.1812
103783173	chr14:103783173:G:A	9.31879e-06	-1.4772	-3.65436e-10
103783586	chr14:103783586:T:C	0.000184131	0.211361	1.29506
103783714	chr14:103783714:A:G	1.07138e-05	-1.07666e-10	-1.3377
103784080	chr14:103784080:A:G	2.62064e-06	-1.42347	-1.32234
103784272	chr14:103784272:C:G	2.60987e-06	-1.47726	-1.27267
103784404	chr14:103784404:G:A	2.82971e-06	-1.43094	-1.23812
103784506	chr14:103784506:T:C	1.26523e-05	-1.07666e-10	-1.17139
103784669	chr14:103784669:C:T	2.43644e-06	-1.49519	-1.32351
103784939	chr14:103784939:T:C	2.81325e-06	-1.42902	-1.24587
103785440	chr14:103785440:A:T	1.6744e-05	-1.07666e-10	-0.891193
103785629	chr14:103785629:G:A	1.06153e-05	-1.07666e-10	-1.34693
103785760	chr14:103785760:T:G	6.1684e-05	-1.07666e-10	0.412793
103786141	chr14:103786141:G:A	2.03444e-05	-1.07666e-10	-0.696427
103786278	chr14:103786278:G:A	9.15164e-06	-1.4953	-3.65436e-10
103786548	chr14:103786548:C:T	4.13989e-06	-1.54354	-0.745027
103786665	chr14:103786665:T:C	6.05805e-05	-1.07666e-10	0.394742
103787545	chr14:103787545:G:A	2.41432e-05	-0.52523	-3.65436e-10
103787812	chr14:103787812:G:A	1.17998e-05	-1.07666e-10	-1.24115
103788110	chr14:103788110:T:G	2.09435e-05	-1.07666e-10	-0.667401
103788285	chr14:103788285:A:G	1.03392e-05	-1.07666e-10	-1.37329
103788414	chr14:103788414:C:CT	1.10142e-05	-1.07666e-10	-1.31004
103788548	chr14:103788548:G:C	1.42446e-05	-1.07666e-10	-1.05285
103788746	chr14:103788746:G:A	2.62923e-06	-1.46516	-1.27738
103788853	chr14:103788853:A:C	1.31147e-05	-1.07666e-10	-1.13549
103789717	chr14:103789717:T:A	1.03446e-05	-1.07666e-10	-1.37277
103789753	chr14:103789753:A:C	4.77779e-05	-1.07666e-10	0.157332
103790595	chr14:103790595:G:A	2.63967e-06	-1.45884	-1.27974
103790648	chr14:103790648:T:C	2.62298e-06	-1.55098	-1.19395
103790820	chr14:103790820:C:T	1.1305e-05	-1.07666e-10	-1.28399
103790882	chr14:103790882:G:A	1.21556e-05	-1.07666e-10	-1.21144
103790939	chr14:103790939:G:A	1.1048e-05	-1.07666e-10	-1.30699
103791126	chr14:103791126:T:TC	2.0489e-05	-1.07666e-10	-0.689342
103791180	chr14:103791180:G:C	2.34952e-05	-1.07666e-10	-0.552434
103791246	chr14:103791246:T:C	4.52935e-06	-1.51155	-0.687103
103791700	chr14:103791700:G:A	2.55975e-06	-1.41401	-1.35531
103791717	chr14:103791717:A:G	2.65032e-06	-1.46121	-1.27334
103791965	chr14:103791965:T:G	5.2128e-05	-1.07666e-10	0.24447
103792424	chr14:103792424:A:C	2.48756e-06	-1.48021	-1.31772
103792455	chr14:103792455:G:A	2.37921e-05	-1.07666e-10	-0.539878
103792547	chr14:103792547:C:T	2.4907e-06	-1.48534	-1.31133
103792553	chr14:103792553:A:C	1.12244e-05	-1.07666e-10	-1.29115
103792898	chr14:103792898:G:A	1.31843e-05	-1.07666e-10	-1.13021
103793806	chr14:103793806:G:C	5.42597e-05	-1.07666e-10	0.28455
103795087	chr14:103795087:G:A	1.04803e-05	-1.07666e-10	-1.35973
103795125	chr14:103795125:A:T	6.03105e-06	-0.593134	-1.31918
103795386	chr14:103795386:A:C	3.1499e-06	-1.31957	-1.24229
103795573	chr14:103795573:G:A	1.5277e-05	-1.07666e-10	-0.982882
103796504	chr14:103796504:A:G	2.63786e-06	-1.50533	-1.23393
103796957	chr14:103796957:A:G	2.65417e-06	-1.48599	-1.24711
103797540	chr14:103797540:CT:C	1.78992e-05	-1.07666e-10	-0.824475
103797734	chr14:103797734:A:G	2.60736e-06	-1.4911	-1.25979
103797768	chr14:103797768:A:G	9.58038e-06	-1.44951	-3.65436e-10
103797800	chr14:103797800:G:C	8.91509e-06	-1.26139	-0.260099
103798134	chr14:103798134:C:T	8.70614e-06	-1.5452	-3.65436e-10
103798154	chr14:103798154:T:C	2.14949e-05	-0.641417	-3.65436e-10
103798215	chr14:103798215:G:A	3.04166e-05	-0.294244	-3.65436e-10
103798520	chr14:103798520:G:A	2.61534e-06	-1.49566	-1.25218
103798864	chr14:103798864:A:G	1.03505e-05	-1.07666e-10	-1.3722
103799144	chr14:103799144:C:T	1.50341e-05	-1.07666e-10	-0.998908
103799386	chr14:103799386:G:C	5.08694e-05	-1.07666e-10	0.220031
103799808	chr14:103799808:G:A	5.93414e-05	-1.07666e-10	0.374076
103800007	chr14:103800007:G:A	2.44918e-06	-1.46515	-1.34833
103800463	chr14:103800463:G:A	1.81235e-05	-1.07666e-10	-0.812024
103800840	chr14:103800840:A:G	1.12748e-05	-1.07666e-10	-1.28666
103800903	chr14:103800903:T:C	1.36875e-05	-1.07666e-10	-1.09275
103800919	chr14:103800919:C:T	1.14694e-05	-1.07666e-10	-1.26955
103800974	chr14:103800974:C:T	2.48109e-06	-1.51069	-1.28984
103800996	chr14:103800996:A:G	2.68557e-06	-1.48241	-1.23893
103801070	chr14:103801070:A:G	2.65338e-06	-1.48741	-1.24599
103801122	chr14:103801122:T:C	1.31374e-05	-1.07666e-10	-1.13377
103801424	chr14:103801424:T:G	2.85309e-06	-1.54883	-1.112
103801887	chr14:103801887:A:G	1.91726e-05	-1.07666e-10	-0.755749
103802090	chr14:103802090:A:G	1.80661e-05	-1.07666e-10	-0.815193
103802395	chr14:103802395:T:A	1.04382e-05	-1.07666e-10	-1.36376
103802462	chr14:103802462:T:C	4.74067e-05	-1.07666e-10	0.149532
103802761	chr14:103802761:A:G	2.64419e-06	-1.49399	-1.24288
103803471	chr14:103803471:A:G	2.69075e-06	-1.48084	-1.23857
103803536	chr14:103803536:G:A	1.112e-05	-1.07666e-10	-1.30048
103803846	chr14:103803846:T:C	1.23491e-05	-1.07666e-10	-1.19565
103804870	chr14:103804870:C:T	2.65401e-06	-1.49129	-1.24187
103805084	chr14:103805084:A:G	5.0857e-05	0.219786	-3.65436e-10
103805133	chr14:103805133:G:A	9.17911e-06	-1.27851	-0.213788
103805167	chr14:103805167:G:A	3.60005e-05	-1.23537	1.10967
103805600	chr14:103805600:G:A	1.14069e-05	-1.07666e-10	-1.27501
103806297	chr14:103806297:G:T	2.6702e-06	-1.46026	-1.26682
103806421	chr14:103806421:G:A	1.5667e-05	-0.957676	-3.65436e-10
103806443	chr14:103806443:G:T	1.06735e-05	-1.07666e-10	-1.34147
103806839	chr14:103806839:C:A	1.04342e-05	-1.07666e-10	-1.36415
103806870	chr14:103806870:G:C	1.40253e-05	-1.07666e-10	-1.06837
103806974	chr14:103806974:C:T	2.49268e-06	-1.45458	-1.34129
103806988	chr14:103806988:T:C	9.26299e-06	-1.25116	-0.232047
103807216	chr14:103807216:C:T	5.54755e-05	-1.07666e-10	0.30671
103807450	chr14:103807450:G:A	1.14455e-05	-1.07666e-10	-1.27164
103807475	chr14:103807475:A:G	2.66889e-06	-1.48383	-1.24374
103807535	chr14:103807535:C:G	2.05611e-05	-0.685831	-3.65436e-10
103807829	chr14:103807829:T:C	2.62334e-06	-1.48749	-1.25729
103808097	chr14:103808097:T:C	1.06545e-05	-1.07666e-10	-1.34325
103808206	chr14:103808206:T:C	1.62196e-05	-1.07666e-10	-0.923011
103808573	chr14:103808573:T:C	1.29094e-05	-1.07666e-10	-1.15128
103808622	chr14:103808622:GAGTTC:G	1.43657e-05	-1.07666e-10	-1.04439
103808850	chr14:103808850:G:A	1.80979e-05	-1.07666e-10	-0.813434
103808936	chr14:103808936:C:T	1.90112e-05	-1.07666e-10	-0.764204
103809265	chr14:103809265:G:C	2.56218e-06	-1.46187	-1.3065
103809530	chr14:103809530:C:T	2.63842e-06	-1.511	-1.22805
103809673	chr14:103809673:T:A	6.43891e-05	-1.07666e-10	0.455714
103809712	chr14:103809712:C:T	3.2932e-06	-1.30804	-1.20933
103809904	chr14:103809904:G:A	1.33164e-05	-1.07666e-10	-1.12024
103810416	chr14:103810416:A:AT	1.0346e-05	-1.07666e-10	-1.37263
103810824	chr14:103810824:C:T	1.51262e-05	-1.07666e-10	-0.992804
103810844	chr14:103810844:T:A	3.86582e-05	-1.22288	1.1684
103811621	chr14:103811621:G:A	3.5524e-06	-1.29267	-1.14894
103812299	chr14:103812299:T:C	1.324e-05	-1.07666e-10	-1.12599
103812404	chr14:103812404:G:A	0.000235636	1.75306	-3.65436e-10
103812519	chr14:103812519:G:A	8.99659e-06	-1.25456	-0.257828
103812551	chr14:103812551:C:T	1.10189e-05	-1.07666e-10	-1.30962
103812762	chr14:103812762:C:G	1.31263e-05	-1.07666e-10	-1.13461
103812886	chr14:103812886:G:A	1.9949e-05	-1.07666e-10	-0.716054
103813552	chr14:103813552:T:C	2.67348e-06	-1.48825	-1.2376
103813637	chr14:103813637:G:A	2.68953e-06	-1.47813	-1.24174
103813744	chr14:103813744:G:A	1.25289e-05	-1.07666e-10	-1.18119
103814177	chr14:103814177:C:T	1.03379e-05	-1.07666e-10	-1.37341
103814205	chr14:103814205:C:T	2.34028e-05	-1.07666e-10	-0.556375
103814397	chr14:103814397:T:C	2.69897e-06	-1.45942	-1.25694
103814598	chr14:103814598:GT:G	1.034e-05	-1.07666e-10	-1.37321
103814673	chr14:103814673:C:T	4.02483e-05	-1.07666e-10	-0.014164
103815038	chr14:103815038:A:G	2.36807e-05	-1.07666e-10	-0.544571
103815204	chr14:103815204:T:C	2.77974e-06	-1.46385	-1.22303
103815254	chr14:103815254:A:C	1.0339e-05	-1.07666e-10	-1.37331
103815582	chr14:103815582:G:C	2.58598e-06	-1.43756	-1.32157
103815617	chr14:103815617:C:T	2.42926e-06	-1.49009	-1.33155
103815782	chr14:103815782:A:T	1.14454e-05	-1.07666e-10	-1.27164
103815910	chr14:103815910:C:T	1.03382e-05	-1.07666e-10	-1.37338
103816767	chr14:103816767:A:C	2.67591e-06	-1.54637	-1.17857
103817180	chr14:103817180:T:C	5.37691e-05	-1.07666e-10	0.275468
103817486	chr14:103817486:T:C	5.48908e-05	-1.07666e-10	0.296115
103817672	chr14:103817672:A:G	1.11835e-05	-1.07666e-10	-1.2948
103817975	chr14:103817975:T:C	1.03515e-05	-1.07666e-10	-1.3721
103818380	chr14:103818380:A:C	5.96824e-05	-1.07666e-10	0.379805
103819097	chr14:103819097:T:C	4.03405e-05	-1.07666e-10	-0.0118754
103819304	chr14:103819304:T:C	1.83398e-05	-1.07666e-10	-0.800159
103819413	chr14:103819413:C:T	2.56416e-06	-1.50761	-1.25999
103819767	chr14:103819767:A:ATC	3.13119e-06	-1.43351	-1.13431
103819873	chr14:103819873:C:T	8.65967e-06	-1.28589	-0.264668
103820043	chr14:103820043:A:G	2.46336e-06	-1.46314	-1.34457
103820164	chr14:103820164:A:C	5.30455e-05	-1.07666e-10	0.261918
103820445	chr14:103820445:AT:A	2.61103e-06	-1.48532	-1.26417
103821031	chr14:103821031:G:C	2.63288e-06	-1.49699	-1.24416
103821707	chr14:103821707:C:T	1.9991e-05	-0.71395	-3.65436e-10
103822508	chr14:103822508:T:G	4.60109e-05	-1.07666e-10	0.119646
103822648	chr14:103822648:C:A	1.43177e-05	-1.07666e-10	-1.04774
103822668	chr14:103822668:C:T	2.4617e-06	-1.45809	-1.35029
103822682	chr14:103822682:G:A	1.43882e-05	-1.07666e-10	-1.04282
103822901	chr14:103822901:G:A	3.05116e-06	-1.55041	-1.0433
103823040	chr14:103823040:T:C	1.42699e-05	-1.07666e-10	-1.05108
103823116	chr14:103823116:A:T	9.34554e-06	-1.49595	0.0216189
103823139	chr14:103823139:C:T	1.34368e-05	-1.07666e-10	-1.11123
103823207	chr14:103823207:G:A	1.08507e-05	-1.07666e-10	-1.325
103823253	chr14:103823253:C:T	5.44607e-05	-1.07666e-10	0.288248
103823311	chr14:103823311:C:T	1.03388e-05	-1.07666e-10	-1.37333
103823322	chr14:103823322:C:T	1.74733e-05	-1.07666e-10	-0.848559
103823855	chr14:103823855:A:C	1.29687e-05	-1.07666e-10	-1.14669
103823909	chr14:103823909:A:G	1.49127e-05	-1.07666e-10	-1.00702
103824337	chr14:103824337:T:C	1.32917e-05	-1.07666e-10	-1.12209
103824476	chr14:103824476:A:G	9.59164e-06	-1.32238	-0.125961
103824603	chr14:103824603:C:T	5.19502e-06	-1.38136	-0.680168
103824612	chr14:103824612:G:C	2.41528e-06	-1.4841	-1.34332
103824942	chr14:103824942:A:G	3.14674e-05	-0.26028	-3.65436e-10
103824993	chr14:103824993:C:A	2.60251e-06	-1.43362	-1.31914
103825502	chr14:103825502:A:G	2.40627e-06	-1.47169	-1.35947
103825605	chr14:103825605:G:A	1.06835e-05	-1.34053	-3.65436e-10
103825850	chr14:103825850:T:C	2.81382e-06	-1.46901	-1.20567
103826366	chr14:103826366:T:C	1.44573e-05	-1.03803	-3.65436e-10
103826742	chr14:103826742:C:T	5.00401e-06	-0.998494	-1.1005
103826746	chr14:103826746:T:C	6.26919e-06	-0.88452	-0.989064
103827152	chr14:103827152:A:T	5.56447e-05	-1.07666e-10	0.309754
103827196	chr14:103827196:T:C	9.21135e-06	-1.20408	-0.284713
103827197	chr14:103827197:G:A	9.77447e-06	-1.25182	-0.177636
103827341	chr14:103827341:C:G	2.50443e-06	-1.4401	-1.35107
103827461	chr14:103827461:G:C	2.77371e-06	-1.43369	-1.25535
103827895	chr14:103827895:G:A	1.24276e-05	-1.07666e-10	-1.18931
103827968	chr14:103827968:A:G	9.86696e-06	-1.42004	-3.65436e-10
103828132	chr14:103828132:C:T	2.52039e-06	-1.50617	-1.27865
103828170	chr14:103828170:C:A	1.73894e-05	-1.07666e-10	-0.853373
103828291	chr14:103828291:C:T	8.65494e-06	-1.5511	-3.65436e-10
103828460	chr14:103828460:G:C	8.68202e-06	-1.54798	-3.65436e-10
103828866	chr14:103828866:T:C	2.03961e-05	-1.07666e-10	-0.693886
103829077	chr14:103829077:C:T	0.00012833	-0.457272	1.60264
103829158	chr14:103829158:C:T	1.12924e-05	-1.07666e-10	-1.2851
103829227	chr14:103829227:G:A	4.86666e-05	-1.07666e-10	0.17576
103829266	chr14:103829266:A:G	3.01792e-06	-1.54925	-1.05541
103830189	chr14:103830189:G:A	1.7215e-05	-1.07666e-10	-0.863451
103830304	chr14:103830304:C:G	1.12487e-05	-1.07666e-10	-1.28898
103830688	chr14:103830688:T:C	3.33004e-05	-0.203663	-3.65436e-10
103830810	chr14:103830810:A:G	2.7146e-06	-1.47096	-1.23963
103831271	chr14:103831271:A:G	1.12742e-05	-1.07666e-10	-1.28671
103831345	chr14:103831345:T:C	1.10308e-05	-1.07666e-10	-1.30854
103831407	chr14:103831407:T:TC	3.24224e-05	-1.07666e-10	-0.230381
103831515	chr14:103831515:T:C	2.9144e-06	-1.53372	-1.10585
103831861	chr14:103831861:G:A	1.18359e-05	-1.07666e-10	-1.2381
103832499	chr14:103832499:A:G	2.78896e-06	-1.45541	-1.22815
103832842	chr14:103832842:T:C	2.93887e-06	-1.43777	-1.19344
103833044	chr14:103833044:A:G	2.08031e-05	-1.07666e-10	-0.674127
103833159	chr14:103833159:A:G	1.53639e-05	-1.07666e-10	-0.977214
103833393	chr14:103833393:T:C	2.84819e-06	-1.51572	-1.14683
103833540	chr14:103833540:A:G	2.60614e-06	-1.43525	-1.31611
103833683	chr14:103833683:T:C	8.94896e-06	-1.21614	-0.301556
103834268	chr14:103834268:T:G	1.60491e-05	-1.07666e-10	-0.933579
103834621	chr14:103834621:G:A	1.80895e-05	-1.07666e-10	-0.8139
103834830	chr14:103834830:T:G	1.29044e-05	-1.07666e-10	-1.15167
103834923	chr14:103834923:C:T	1.12544e-05	-1.07666e-10	-1.28847
103835088	chr14:103835088:A:G	1.62173e-05	-1.07666e-10	-0.923151
103835585	chr14:103835585:A:G	1.12872e-05	-1.07666e-10	-1.28556
103835647	chr14:103835647:C:T	1.3154e-05	-1.07666e-10	-1.13251
103835754	chr14:103835754:G:A	2.88225e-06	-1.55097	-1.09968
103836168	chr14:103836168:C:T	3.91172e-05	-0.0426682	-3.65436e-10
103836190	chr14:103836190:C:T	3.58687e-05	-1.07666e-10	-0.129366
103836194	chr14:103836194:C:T	1.0954e-05	-1.07666e-10	-1.31552
103836458	chr14:103836458:C:T	2.60743e-06	-1.52449	-1.22637
103836546	chr14:103836546:G:A	7.34882e-06	-1.25482	-0.459871
103837058	chr14:103837058:A:G	1.64604e-05	-1.07666e-10	-0.908273
103837119	chr14:103837119:A:G	4.69722e-05	-1.07666e-10	0.140325
103837936	chr14:103837936:T:C	5.41863e-05	-1.07666e-10	0.283197
103838013	chr14:103838013:G:A	1.12169e-05	-1.07666e-10	-1.29181
103838154	chr14:103838154:A:T	1.03395e-05	-1.07666e-10	-1.37326
103838862	chr14:103838862:C:T	1.28644e-05	-1.07666e-10	-1.15477
103839393	chr14:103839393:T:A	1.24379e-05	-1.07666e-10	-1.18849
103839426	chr14:103839426:G:T	1.03384e-05	-1.07666e-10	-1.37337
103839457	chr14:103839457:A:G	2.57881e-06	-1.49411	-1.26779
103839495	chr14:103839495:T:C	1.13832e-05	-1.07666e-10	-1.27709
103839974	chr14:103839974:A:T	1.12452e-05	-1.07666e-10	-1.28929
103840359	chr14:103840359:T:C	2.73404e-06	-1.46063	-1.24282
103840767	chr14:103840767:G:A	1.11269e-05	-1.07666e-10	-1.29986
103840843	chr14:103840843:C:G	9.74391e-06	-1.43259	-3.65436e-10
103841182	chr14:103841182:G:A	1.05383e-05	-1.07666e-10	-1.35421
103841216	chr14:103841216:T:C	3.00158e-06	-1.44	-1.17009
103841217	chr14:103841217:G:A	8.70414e-06	-1.27888	-0.266553
103841488	chr14:103841488:G:A	1.86876e-05	-1.07666e-10	-0.781373
103841603	chr14:103841603:A:G	1.36738e-05	-1.07666e-10	-1.09375
103842262	chr14:103842262:C:T	2.07146e-05	-1.07666e-10	-0.678393
103842583	chr14:103842583:G:A	2.72566e-06	-1.47192	-1.2346
103843292	chr14:103843292:T:C	8.6732e-06	-1.54899	-3.65436e-10
103843360	chr14:103843360:C:T	1.09173e-05	-1.07666e-10	-1.31888
103843688	chr14:103843688:C:T	7.52785e-06	-1.30063	-0.389992
103843714	chr14:103843714:G:A	1.79338e-05	-1.07666e-10	-0.822547
103843764	chr14:103843764:C:G	1.515e-05	-1.07666e-10	-0.991233
103843837	chr14:103843837:G:A	0.000189701	0.2244	1.31182
103844036	chr14:103844036:G:A	1.04989e-05	-1.07666e-10	-1.35796
103844038	chr14:103844038:G:A	1.03387e-05	-1.07666e-10	-1.37334
103844103	chr14:103844103:C:G	5.01817e-05	0.206418	-3.65436e-10
103844124	chr14:103844124:G:A	1.71107e-05	-1.07666e-10	-0.86953
103844310	chr14:103844310:G:C	1.76977e-05	-1.07666e-10	-0.835795
103844345	chr14:103844345:G:T	8.80624e-06	-1.53377	-3.65436e-10
103844458	chr14:103844458:A:G	1.50516e-05	-1.07666e-10	-0.997748
103844498	chr14:103844498:G:A	1.20607e-05	-1.07666e-10	-1.21928
103844648	chr14:103844648:G:A	4.86932e-05	-1.07666e-10	0.176308
103844914	chr14:103844914:T:C	1.25876e-05	-1.07666e-10	-1.17652
103845128	chr14:103845128:A:G	2.78754e-06	-1.46951	-1.21456
103845200	chr14:103845200:A:T	1.48348e-05	-1.07666e-10	-1.01225
103845669	chr14:103845669:A:C	1.53533e-05	-1.07666e-10	-0.977902
103846248	chr14:103846248:G:A	1.60911e-05	-1.07666e-10	-0.930965
103846831	chr14:103846831:C:T	1.03459e-05	-1.07666e-10	-1.37264
103846902	chr14:103846902:C:T	1.40392e-05	-1.07666e-10	-1.06738
103847004	chr14:103847004:G:A	1.2966e-05	-1.07666e-10	-1.1469
103847115	chr14:103847115:C:G	3.03298e-05	-1.07666e-10	-0.297101
103847268	chr14:103847268:C:T	1.25776e-05	-1.07666e-10	-1.17731
103847708	chr14:103847708:G:A	2.10857e-05	-1.07666e-10	-0.660638
103847710	chr14:103847710:T:C	1.03714e-05	-1.07666e-10	-1.37018
103847746	chr14:103847746:G:A	1.718e-05	-0.865484	-3.65436e-10
103847845	chr14:103847845:G:A	2.99358e-06	-1.43692	-1.17584
103847846	chr14:103847846:C:G	2.99652e-06	-1.44139	-1.17038
103849154	chr14:103849154:A:G	8.79875e-06	-1.23123	-0.303393
103849176	chr14:103849176:C:T	1.994e-05	-1.07666e-10	-0.716504
103849640	chr14:103849640:C:T	1.84239e-05	-1.07666e-10	-0.795585
103849696	chr14:103849696:C:T	2.83633e-06	-1.46669	-1.20003
103849718	chr14:103849718:A:C	2.85406e-06	-1.46518	-1.19531
103849828	chr14:103849828:C:T	1.04106e-05	-1.07666e-10	-1.36641
103850101	chr14:103850101:TCAGC:T	1.96234e-05	-1.07666e-10	-0.732511
103850265	chr14:103850265:G:A	1.15097e-05	-1.07666e-10	-1.26604
103850566	chr14:103850566:C:T	1.07737e-05	-1.07666e-10	-1.33213
103850708	chr14:103850708:C:T	2.6801e-06	-1.49317	-1.23021
103850899	chr14:103850899:G:A	5.67766e-05	-1.07666e-10	0.329893
103851436	chr14:103851436:C:G	1.24548e-05	-1.07666e-10	-1.18713
103851704	chr14:103851704:C:T	5.1596e-06	-1.42456	-0.643816
103852374	chr14:103852374:G:A	1.65456e-05	-1.07666e-10	-0.90311
103852432	chr14:103852432:C:T	1.16122e-05	-1.07666e-10	-1.25717
103852450	chr14:103852450:C:T	2.5642e-06	-1.4347	-1.33289
103852555	chr14:103852555:C:T	5.88054e-05	-1.07666e-10	0.365003
103852576	chr14:103852576:G:A	8.65984e-06	-1.55054	-3.65436e-10
103852603	chr14:103852603:G:A	1.60453e-05	-1.07666e-10	-0.933817
103852837	chr14:103852837:CTGCTGTTGCATTTCATGTTTGATTTT:C	1.20386e-05	-1.07666e-10	-1.22111
103853193	chr14:103853193:A:T	2.67265e-06	-1.52009	-1.20607
103853393	chr14:103853393:T:C	2.88025e-06	-1.47201	-1.17934
103854067	chr14:103854067:A:G	1.09222e-05	-1.07666e-10	-1.31843
103854106	chr14:103854106:A:G	1.32806e-05	-1.07666e-10	-1.12293
103854125	chr14:103854125:T:C	1.03479e-05	-1.07666e-10	-1.37245
103854207	chr14:103854207:A:G	1.03838e-05	-1.07666e-10	-1.36899
103854267	chr14:103854267:C:T	1.98077e-05	-1.07666e-10	-0.723161
103854364	chr14:103854364:G:A	1.0601e-05	-1.07666e-10	-1.34828
103854966	chr14:103854966:G:A	2.80652e-06	-1.44003	-1.23726
103855039	chr14:103855039:G:T	2.82851e-06	-1.43603	-1.23345
103855040	chr14:103855040:T:C	2.84104e-06	-1.43345	-1.23162
103855386	chr14:103855386:C:G	7.48072e-05	-1.07666e-10	0.605683
103855516	chr14:103855516:G:A	1.24731e-05	-1.07666e-10	-1.18565
103855689	chr14:103855689:A:G	5.54769e-06	-1.36419	-0.631663
103856236	chr14:103856236:G:A	2.34682e-06	-1.49561	-1.36056
103856274	chr14:103856274:G:A	1.60229e-05	-1.07666e-10	-0.935213
103856308	chr14:103856308:G:A	1.07346e-05	-1.07666e-10	-1.33576
103856469	chr14:103856469:G:A	3.48789e-05	-1.07666e-10	-0.157351
103856617	chr14:103856617:G:A	3.47584e-05	-1.07666e-10	-0.16081
103856646	chr14:103856646:C:T	2.38063e-06	-1.47813	-1.36373
103856686	chr14:103856686:G:A	4.25219e-06	-1.54878	-0.713018
103857647	chr14:103857647:G:A	2.36548e-06	-1.48802	-1.36023
103857756	chr14:103857756:T:C	1.84931e-05	-1.07666e-10	-0.791833
103857838	chr14:103857838:T:TGAGGTCAA	1.80998e-05	-1.07666e-10	-0.813331
103857846	chr14:103857846:A:G	5.02728e-06	-1.40825	-0.686098
103858159	chr14:103858159:T:G	8.92122e-06	-1.5208	-3.65436e-10
103858212	chr14:103858212:A:T	1.41728e-05	-1.05791	-3.65436e-10
103858476	chr14:103858476:C:A	1.22133e-05	-1.07666e-10	-1.20671
103858564	chr14:103858564:C:T	2.35074e-05	-1.07666e-10	-0.551917
103859650	chr14:103859650:G:A	2.93215e-06	-1.51775	-1.11574
103859878	chr14:103859878:C:T	1.58436e-05	-1.07666e-10	-0.946468
103859922	chr14:103859922:C:T	1.25515e-05	-1.07666e-10	-1.17939
103860496	chr14:103860496:A:G	1.22729e-05	-1.07666e-10	-1.20184
103861061	chr14:103861061:G:A	1.2749e-05	-1.07666e-10	-1.16378
103861395	chr14:103861395:C:T	3.39544e-06	-1.34305	-1.14375
103861404	chr14:103861404:G:A	1.01772e-05	-1.38908	-3.65436e-10
103862017	chr14:103862017:C:T	1.94976e-05	-0.73894	-3.65436e-10
103862158	chr14:103862158:C:T	2.0475e-05	-0.690028	-3.65436e-10
103862327	chr14:103862327:A:G	1.68835e-05	-1.07666e-10	-0.882894
103862329	chr14:103862329:A:C	1.20875e-05	-1.07666e-10	-1.21706
103862554	chr14:103862554:A:G	2.29856e-05	-1.07666e-10	-0.574363
103862555	chr14:103862555:A:G	9.30312e-06	-1.47888	-3.65436e-10
103863732	chr14:103863732:T:C	1.80632e-05	-1.07666e-10	-0.815353
103863771	chr14:103863771:C:T	5.8181e-06	-1.54669	-0.40157
103863874	chr14:103863874:C:T	1.74778e-05	-0.848299	-3.65436e-10
103863937	chr14:103863937:A:G	1.67963e-05	-1.07666e-10	-0.888076
103864018	chr14:103864018:G:A	1.04078e-05	-1.07666e-10	-1.36668
103864054	chr14:103864054:T:C	1.69297e-05	-1.07666e-10	-0.880165
103864089	chr14:103864089:A:C	1.33914e-05	-1.07666e-10	-1.11462
103864257	chr14:103864257:G:T	3.5332e-06	-1.48711	-0.959915
103864649	chr14:103864649:C:T	1.0447e-05	-1.07666e-10	-1.36292
103864702	chr14:103864702:A:G	2.53857e-06	-1.54069	-1.23695
103864704	chr14:103864704:A:C	2.51263e-06	-1.54472	-1.24319
103864717	chr14:103864717:C:T	2.53694e-06	-1.54426	-1.23402
103864718	chr14:103864718:A:G	2.4952e-06	-1.54583	-1.24903
103864735	chr14:103864735:T:A	2.88065e-06	-1.55062	-1.1006
103864751	chr14:103864751:T:C	1.81453e-05	-1.41067	0.599849
103865137	chr14:103865137:C:T	5.21955e-06	-1.30699	-0.749828
103865191	chr14:103865191:T:A	1.81103e-05	-1.07666e-10	-0.812749
103865226	chr14:103865226:A:G	1.20733e-05	-1.07666e-10	-1.21824
103865579	chr14:103865579:A:C	1.17768e-05	-1.07666e-10	-1.2431
103865691	chr14:103865691:G:A	3.62675e-06	-1.54887	-0.872027
103865752	chr14:103865752:C:T	0.000132368	1.17635	-3.65436e-10
103865809	chr14:103865809:A:G	1.52969e-05	-1.07666e-10	-0.981583
103865954	chr14:103865954:T:C	5.62142e-06	-1.54825	-0.434403
103866132	chr14:103866132:C:T	1.36814e-05	-1.07666e-10	-1.09319
103866422	chr14:103866422:C:T	0.000156613	-0.887477	2.23202
103866798	chr14:103866798:C:T	3.74821e-06	-1.1474	-1.24056
103867254	chr14:103867254:A:G	2.17286e-05	-1.32486	0.694261
103867374	chr14:103867374:G:A	1.34655e-05	-1.07666e-10	-1.1091
103867376	chr14:103867376:G:A	1.23832e-05	-1.07666e-10	-1.19289
103867538	chr14:103867538:G:C	2.82357e-06	-1.54681	-1.12442
103867548	chr14:103867548:C:T	1.18621e-05	-1.07666e-10	-1.23588
103867821	chr14:103867821:C:T	1.18829e-05	-1.07666e-10	-1.23413
103867873	chr14:103867873:A:G	8.09392e-06	-1.54276	-0.0753551
103868393	chr14:103868393:G:A	1.31302e-05	-1.07666e-10	-1.13432
103868464	chr14:103868464:C:T	2.3126e-05	-1.07666e-10	-0.568273
103868595	chr14:103868595:C:T	3.58047e-06	-1.537	-0.896743
103868636	chr14:103868636:C:A	1.19699e-05	-1.07666e-10	-1.22684
103868717	chr14:103868717:T:C	2.1413e-05	-1.07666e-10	-0.645232
103868787	chr14:103868787:C:G	1.32044e-05	-1.07666e-10	-1.12868
103868873	chr14:103868873:G:A	1.68234e-05	-1.07666e-10	-0.886462
103868966	chr14:103868966:T:C	2.97022e-06	-1.43813	-1.18246
103869075	chr14:103869075:C:T	1.41812e-05	-1.07666e-10	-1.05731
103869115	chr14:103869115:G:A	2.67008e-05	-1.55096	1.12642
103869141	chr14:103869141:C:T	1.29733e-05	-1.07666e-10	-1.14634
103869631	chr14:103869631:A:G	1.19225e-05	-1.07666e-10	-1.2308
103869665	chr14:103869665:G:A	1.46897e-05	-1.07666e-10	-1.02208
103870346	chr14:103870346:G:A	1.91702e-05	-1.07666e-10	-0.755876
103870570	chr14:103870570:G:A	1.80749e-05	-1.07666e-10	-0.814709
103870918	chr14:103870918:T:C	3.73104e-05	-1.07666e-10	-0.0899604
103870955	chr14:103870955:G:A	2.2404e-05	-1.07666e-10	-0.599992
103871085	chr14:103871085:T:C	1.70659e-05	-1.07666e-10	-0.872148
103871421	chr14:103871421:A:G	8.27434e-06	-0.250452	-1.34562
103871921	chr14:103871921:A:G	0.000119959	-1.08622	2.16413
103872151	chr14:103872151:C:T	1.18858e-05	-1.07666e-10	-1.23389
103872955	chr14:103872955:T:C	1.78333e-05	-1.07666e-10	-0.828165
103873032	chr14:103873032:T:C	1.59958e-05	-1.07666e-10	-0.936902
103873038	chr14:103873038:T:G	1.59859e-05	-1.07666e-10	-0.937525
103873126	chr14:103873126:G:A	1.91952e-05	-1.07666e-10	-0.754572
103873180	chr14:103873180:G:A	2.76843e-05	-0.388365	-3.65436e-10
103873253	chr14:103873253:C:T	5.98009e-06	-0.689104	-1.23169
103873860	chr14:103873860:G:A	1.12012e-05	-1.07666e-10	-1.29321
103874019	chr14:103874019:T:C	3.31103e-05	-0.209387	-3.65436e-10
103874344	chr14:103874344:C:T	1.05772e-05	-1.07666e-10	-1.35053
103874408	chr14:103874408:C:T	7.33747e-05	-1.48258	2.06893
103874864	chr14:103874864:A:G	0.000213493	-0.879913	2.53429
103875066	chr14:103875066:A:G	1.20785e-05	-1.07666e-10	-1.2178
103875175	chr14:103875175:T:G	1.05949e-05	-1.07666e-10	-1.34886
103875527	chr14:103875527:A:G	0.000172028	-1.30273	2.74115
103875828	chr14:103875828:G:A	1.14339e-05	-1.07666e-10	-1.27265
103876665	chr14:103876665:G:A	1.12887e-05	-1.07666e-10	-1.28543
103876792	chr14:103876792:T:A	7.19854e-05	-1.46507	2.0323
103876977	chr14:103876977:G:A	1.40892e-05	-1.07666e-10	-1.06383
103877515	chr14:103877515:A:C	8.05175e-06	-0.250319	-1.37302
103877675	chr14:103877675:T:C	1.11791e-05	-1.07666e-10	-1.29519
103877678	chr14:103877678:C:T	1.6604e-05	-0.89959	-3.65436e-10
103878004	chr14:103878004:G:A	1.81746e-05	-1.18399	0.374783
103878054	chr14:103878054:C:T	1.64815e-05	-1.17906	0.272064
103878207	chr14:103878207:C:G	1.13573e-05	-1.07666e-10	-1.27937
103878214	chr14:103878214:C:T	1.11716e-05	-1.07666e-10	-1.29586
103878274	chr14:103878274:A:G	2.83309e-05	-1.07666e-10	-0.36528
103878399	chr14:103878399:C:T	4.68973e-05	0.138729	-3.65436e-10
103878546	chr14:103878546:C:T	8.66809e-06	-1.54958	-3.65436e-10
103878738	chr14:103878738:C:T	1.69714e-05	-1.1846	0.306893
103879053	chr14:103879053:A:G	8.35348e-05	-1.07666e-10	0.716032
103879204	chr14:103879204:G:A	4.25932e-05	-1.4394	1.48186
103879366	chr14:103879366:C:T	2.3072e-05	0.229703	-0.800314
103879485	chr14:103879485:A:G	1.57131e-05	-1.48223	0.527492
103879739	chr14:103879739:C:T	1.17686e-05	-1.07666e-10	-1.2438
103879779	chr14:103879779:G:A	2.20414e-05	-1.07666e-10	-0.616309
103879781	chr14:103879781:G:A	5.65662e-05	0.32618	-3.65436e-10
103879848	chr14:103879848:T:C	5.44737e-05	-1.04359	1.33207
103879908	chr14:103879908:G:T	5.39686e-05	0.27917	-3.65436e-10
103879941	chr14:103879941:C:T	0.000123916	1.11038	-3.65436e-10
103881176	chr14:103881176:C:T	8.65671e-05	-1.5385	2.29019
103881247	chr14:103881247:C:T	1.16609e-05	-1.07666e-10	-1.25299
103881647	chr14:103881647:C:G	0.000111424	1.00411	-3.65436e-10
103881741	chr14:103881741:G:A	9.25954e-05	0.819007	-3.65436e-10
103882520	chr14:103882520:G:A	9.19222e-06	-1.51455	0.0236729
103882757	chr14:103882757:TG:T	1.21731e-05	-1.07666e-10	-1.21001
103882840	chr14:103882840:C:T	9.44697e-05	0.839047	-3.65436e-10
103882946	chr14:103882946:G:A	2.85572e-05	-1.07666e-10	-0.357323
103882981	chr14:103882981:C:T	1.19759e-05	-1.07666e-10	-1.22634
103883454	chr14:103883454:A:T	4.8056e-06	-1.51315	-0.626304
103883902	chr14:103883902:A:T	3.11732e-05	0.874658	-1.14433
103884085	chr14:103884085:C:A	1.16027e-05	-1.07666e-10	-1.25799
103884419	chr14:103884419:G:A	3.12765e-05	-1.54443	1.27807
103884492	chr14:103884492:TTC:T	3.00291e-05	-1.53747	1.2304
103884654	chr14:103884654:C:T	1.08988e-05	-1.07666e-10	-1.32058
103885188	chr14:103885188:C:T	1.28827e-05	-1.07666e-10	-1.15335
103885324	chr14:103885324:T:A	2.06331e-05	-0.297087	-0.385249
103885653	chr14:103885653:G:A	3.55551e-06	-1.09952	-1.34121
103885823	chr14:103885823:C:G	1.09018e-05	-1.07666e-10	-1.32031
103885890	chr14:103885890:G:GTC	3.57613e-06	-1.29564	-1.13931
103886034	chr14:103886034:C:A	6.80411e-06	-1.52892	-0.262787
103886586	chr14:103886586:G:A	1.07336e-05	-1.07666e-10	-1.33586
103886591	chr14:103886591:G:A	1.20999e-05	-0.740822	-0.475215
103886662	chr14:103886662:A:T	1.12809e-05	-1.07666e-10	-1.28612
103886971	chr14:103886971:T:C	2.72739e-05	0.277569	-0.68087
103887080	chr14:103887080:C:A	3.7423e-05	-1.07666e-10	-0.086945
103887449	chr14:103887449:C:T	1.79498e-05	-1.07666e-10	-0.821654
103887888	chr14:103887888:G:A	6.28688e-05	-1.04829	1.48011
103887995	chr14:103887995:C:T	1.07336e-05	-1.07666e-10	-1.33586
103888058	chr14:103888058:T:C	0.00241423	-1.07666e-10	4.07991
103888108	chr14:103888108:C:T	5.91623e-05	-1.50144	1.87249
103888168	chr14:103888168:T:C	5.18309e-05	-1.15608	1.39484
103888288	chr14:103888288:G:C	1.79142e-05	0.134637	-0.958275
103888576	chr14:103888576:G:A	8.85348e-06	-1.52842	-3.65436e-10
103888636	chr14:103888636:A:G	1.07412e-05	-1.07666e-10	-1.33515
103888841	chr14:103888841:A:G	1.40437e-05	-1.07666e-10	-1.06706
103888991	chr14:103888991:T:G	0.000325943	2.07749	-3.65436e-10
103889054	chr14:103889054:A:C	5.5038e-05	-1.22133	1.52012
103889329	chr14:103889329:G:T	1.34185e-05	-1.07666e-10	-1.1126
103889379	chr14:103889379:AGCTCT:A	1.13146e-05	-1.28314	-3.65436e-10
103889386	chr14:103889386:CTCTG:C	1.3137e-05	-1.07666e-10	-1.1338
103889392	chr14:103889392:CA:C	1.31518e-05	-1.07666e-10	-1.13267
103889537	chr14:103889537:G:C	0.000139791	1.23092	-3.65436e-10
103889546	chr14:103889546:T:C	5.61889e-06	-1.04146	-0.941639
103889677	chr14:103889677:A:G	3.08493e-05	-1.07666e-10	-0.280119
103889702	chr14:103889702:C:T	1.69893e-05	-1.07666e-10	-0.876646
103889807	chr14:103889807:T:C	1.11377e-05	-1.07666e-10	-1.2989
103890177	chr14:103890177:C:G	2.18825e-05	-1.07666e-10	-0.623544
103890368	chr14:103890368:G:A	1.55156e-05	-1.07666e-10	-0.967388
103890845	chr14:103890845:A:G	1.28e-05	-1.48872	0.328934
103890912	chr14:103890912:C:T	6.8599e-05	1.72731	-1.20827
103891055	chr14:103891055:C:T	1.7778e-05	-1.07666e-10	-0.83127
103891230	chr14:103891230:G:A	1.51229e-05	-0.993019	-3.65436e-10
103891301	chr14:103891301:T:C	1.2888e-05	-0.542941	-0.609997
103891453	chr14:103891453:C:T	1.63502e-05	-1.07666e-10	-0.91499
103891651	chr14:103891651:C:G	0.000133974	-0.468408	1.65682
103891654	chr14:103891654:G:A	8.24934e-05	-1.07666e-10	0.703487
103891757	chr14:103891757:A:C	0.000239198	1.76806	-3.65436e-10
103891815	chr14:103891815:G:A	0.000180164	-1.5502	3.03484
103892650	chr14:103892650:T:G	1.28882e-05	-1.07666e-10	-1.15292
103892784	chr14:103892784:C:T	2.00965e-05	-0.297448	-0.411237
103892932	chr14:103892932:G:T	6.37703e-06	-1.54625	-0.310283
103892973	chr14:103892973:C:T	1.54449e-05	-0.971954	-3.65436e-10
103893265	chr14:103893265:C:T	0.0291381	1.48926	5.08132
103893306	chr14:103893306:T:C	8.6827e-06	-1.44176	-0.106141
103893359	chr14:103893359:C:T	0.000186829	-0.204377	1.72534
103893702	chr14:103893702:C:T	3.23911e-05	-1.07666e-10	-0.231347
103893728	chr14:103893728:TTTTA:T	2.15208e-05	-0.336579	-0.303632
103893795	chr14:103893795:C:T	2.42358e-05	-1.07666e-10	-0.521399
103893796	chr14:103893796:G:A	1.63994e-05	-1.07666e-10	-0.911988
103894094	chr14:103894094:G:A	2.19085e-05	-0.17013	-0.452225
103894162	chr14:103894162:G:T	2.99637e-05	-1.07666e-10	-0.309243
103894166	chr14:103894166:G:A	1.15545e-05	-1.07666e-10	-1.26216
103894339	chr14:103894339:C:T	3.29413e-06	-1.55076	-0.966332
103894359	chr14:103894359:G:A	1.30802e-05	-1.13814	-3.65436e-10
103894467	chr14:103894467:T:C	7.56511e-06	-1.45986	-0.225821
103894571	chr14:103894571:G:A	4.53756e-06	-1.40229	-0.794552
103894907	chr14:103894907:C:T	0.0138411	1.05941	4.76675
103894956	chr14:103894956:C:G	4.03414e-05	-0.0118532	-3.65436e-10
103895228	chr14:103895228:T:C	2.07091e-05	-1.07666e-10	-0.678659
103895246	chr14:103895246:C:T	1.04758e-05	-1.07666e-10	-1.36017
103895534	chr14:103895534:C:T	1.35433e-05	-0.699714	-0.403629
103895579	chr14:103895579:C:T	1.04397e-05	-1.36362	-3.65436e-10
103895659	chr14:103895659:A:G	1.20729e-05	-0.870858	-0.347409
103895954	chr14:103895954:T:G	1.13087e-05	-0.807176	-0.476481
103895986	chr14:103895986:C:T	1.4072e-05	-1.07666e-10	-1.06505
103896051	chr14:103896051:C:T	1.22961e-05	-1.07666e-10	-1.19995
103896054	chr14:103896054:A:G	1.32253e-05	-1.07666e-10	-1.1271
103896106	chr14:103896106:T:C	4.36505e-06	-1.33909	-0.896508
103896336	chr14:103896336:T:C	1.06055e-05	-0.269825	-1.07803
103896572	chr14:103896572:C:T	1.31386e-05	-1.07666e-10	-1.13368
103896985	chr14:103896985:G:T	0.000863942	2.44529	0.60698
103897168	chr14:103897168:G:A	3.5335e-05	-1.07666e-10	-0.144357
103897235	chr14:103897235:G:A	2.33575e-05	-1.07666e-10	-0.558314
103897334	chr14:103897334:G:A	5.75103e-06	-0.80782	-1.15203
103897411	chr14:103897411:A:G	1.02106e-05	-0.0580961	-1.32771
103898069	chr14:103898069:AG:A	1.33993e-05	-1.07666e-10	-1.11403
103898119	chr14:103898119:C:T	2.71061e-05	-1.07666e-10	-0.409471
103898462	chr14:103898462:G:A	0.00063874	-0.229319	2.97958
103898562	chr14:103898562:A:G	2.25152e-05	-1.07666e-10	-0.595039
103898601	chr14:103898601:C:T	1.37047e-05	-1.09149	-3.65436e-10
103898870	chr14:103898870:C:T	1.50455e-05	-1.07666e-10	-0.998153
103898973	chr14:103898973:G:A	1.38432e-05	-0.178231	-0.90321
103899446	chr14:103899446:G:A	9.19838e-06	-0.677181	-0.813024
103899604	chr14:103899604:C:T	7.78289e-06	-0.316407	-1.3409
103899777	chr14:103899777:T:A	1.72944e-05	-1.07666e-10	-0.85885
103899823	chr14:103899823:C:T	1.51413e-05	-0.991807	-3.65436e-10
103899842	chr14:103899842:T:C	0.000123505	0.577865	0.529187
103899846	chr14:103899846:A:G	7.65155e-05	0.359871	0.26839
103900039	chr14:103900039:C:A	5.96888e-06	-0.804209	-1.11846
103900107	chr14:103900107:G:A	1.45823e-05	-1.19195	0.162525
103900169	chr14:103900169:T:C	1.34926e-05	-1.07666e-10	-1.10709
103900190	chr14:103900190:C:T	1.05366e-05	-1.07666e-10	-1.35438
103900620	chr14:103900620:C:T	1.11312e-05	-1.07666e-10	-1.29948
103901014	chr14:103901014:C:T	1.28007e-05	-1.07666e-10	-1.15974
103901112	chr14:103901112:A:G	1.97927e-05	-1.43733	0.71341
103902048	chr14:103902048:A:ATTG	1.20337e-05	-1.07666e-10	-1.22152
103902633	chr14:103902633:A:G	1.22825e-05	-1.07666e-10	-1.20106
103903530	chr14:103903530:G:A	1.38155e-05	-1.07666e-10	-1.08344
103903597	chr14:103903597:C:T	6.97801e-06	-1.2517	-0.514766
103903646	chr14:103903646:C:T	1.19125e-05	-1.07666e-10	-1.23164
103903647	chr14:103903647:C:T	2.28651e-06	-1.54746	-1.33474
103903656	chr14:103903656:G:A	1.03499e-05	-1.07666e-10	-1.37226
103903698	chr14:103903698:T:G	4.92541e-06	-0.890894	-1.22393
103903722	chr14:103903722:C:G	1.11648e-05	-1.07666e-10	-1.29647
103904002	chr14:103904002:C:G	6.41937e-05	-1.39793	1.85061
103904083	chr14:103904083:A:G	1.39925e-05	-1.07666e-10	-1.07071
103904319	chr14:103904319:C:T	1.75938e-05	-1.07666e-10	-0.841687
103904328	chr14:103904328:C:T	2.47338e-05	-0.267651	-0.233412
103904873	chr14:103904873:A:G	2.24133e-05	-1.07666e-10	-0.599577
103905059	chr14:103905059:G:A	2.55684e-05	-1.07666e-10	-0.467876
103905170	chr14:103905170:A:G	1.295e-05	-1.07666e-10	-1.14814
103905183	chr14:103905183:G:T	1.39315e-05	-1.07666e-10	-1.07508
103905361	chr14:103905361:C:T	9.22931e-05	-1.46568	2.28142
103905923	chr14:103905923:G:A	9.61482e-05	-0.984273	1.84093
103906124	chr14:103906124:C:T	1.72558e-05	-1.07666e-10	-0.861085
103906441	chr14:103906441:G:A	1.03711e-05	-1.07666e-10	-1.37021
103906540	chr14:103906540:A:G	1.04459e-05	-1.07666e-10	-1.36302
103906669	chr14:103906669:C:T	6.98392e-06	-0.906312	-0.859308
103906762	chr14:103906762:C:T	0.000158514	-1.4732	2.82981
103907308	chr14:103907308:C:T	5.24827e-06	-0.861695	-1.18964
103907457	chr14:103907457:T:C	2.09057e-05	-1.07666e-10	-0.66921
103907551	chr14:103907551:A:C	1.64503e-05	-0.908887	-3.65436e-10
103907637	chr14:103907637:G:A	1.05239e-05	-1.07666e-10	-1.35558
103907850	chr14:103907850:G:A	0.000141873	1.2457	-3.65436e-10
103907900	chr14:103907900:C:A	1.43971e-05	-1.07666e-10	-1.0422
103908039	chr14:103908039:G:A	5.09133e-05	-1.07666e-10	0.220892
103908744	chr14:103908744:A:T	4.9961e-05	-1.07666e-10	0.20201
103908926	chr14:103908926:A:T	1.10772e-05	-1.07666e-10	-1.30434
103909022	chr14:103909022:CA:C	2.46894e-05	-0.22753	-0.275329
103909113	chr14:103909113:G:A	7.41401e-05	-0.996432	1.59316
103909291	chr14:103909291:C:T	1.07991e-05	-1.07666e-10	-1.32977
103909643	chr14:103909643:C:T	7.42458e-06	-0.863342	-0.841094
103909967	chr14:103909967:A:C	1.24909e-05	-1.53758	0.353353
103909981	chr14:103909981:C:G	1.60084e-05	-0.936115	-3.65436e-10
103910480	chr14:103910480:C:T	9.05593e-06	-1.50581	-3.65436e-10
103910486	chr14:103910486:C:T	8.70286e-06	-1.54558	-3.65436e-10
103910762	chr14:103910762:C:T	9.20425e-06	-1.44054	-0.0490218
103911321	chr14:103911321:G:A	1.59534e-05	-1.07666e-10	-0.939561
103911750	chr14:103911750:G:A	5.19956e-06	-0.687211	-1.37345
103911895	chr14:103911895:C:A	1.01787e-05	-1.37038	-0.0185617
103911991	chr14:103911991:T:C	0.000183424	-1.18389	2.68646
103912026	chr14:103912026:T:C	1.6738e-05	-1.07666e-10	-0.891551
103912030	chr14:103912030:A:C	1.11207e-05	-1.07666e-10	-1.30043
103912428	chr14:103912428:C:T	1.09756e-05	-1.07666e-10	-1.31356
103912515	chr14:103912515:G:A	1.44184e-05	0.243772	-1.2845
103912570	chr14:103912570:T:C	1.07181e-05	-1.07666e-10	-1.3373
103912986	chr14:103912986:G:A	1.0367e-05	-1.07666e-10	-1.3706
103913018	chr14:103913018:T:C	1.03382e-05	-1.07666e-10	-1.37338
103913471	chr14:103913471:C:T	0.00018028	-1.07666e-10	1.48528
103913558	chr14:103913558:C:T	1.04483e-05	-1.07666e-10	-1.36279
103913575	chr14:103913575:C:T	5.7942e-06	-0.793269	-1.1591
103913589	chr14:103913589:C:T	1.63117e-05	-0.917348	-3.65436e-10
103913693	chr14:103913693:T:C	3.32184e-05	-1.07666e-10	-0.206126
103914534	chr14:103914534:TC:T	8.85195e-06	-1.52859	-3.65436e-10
103914588	chr14:103914588:C:T	7.5204e-05	-0.960454	1.57143
103914680	chr14:103914680:T:C	0.000168333	-1.07666e-10	1.41671
103914696	chr14:103914696:G:A	1.05561e-05	-1.07666e-10	-1.35253
103914981	chr14:103914981:T:C	3.45188e-06	-1.32208	-1.14823
103915304	chr14:103915304:G:A	0.000815689	-1.07666e-10	2.9948
103915350	chr14:103915350:A:G	1.07462e-05	-1.53672	0.202044
103915494	chr14:103915494:G:A	6.73294e-06	-0.462224	-1.33999
103915573	chr14:103915573:C:G	7.23662e-06	-0.914517	-0.815561
103915676	chr14:103915676:A:G	4.44693e-06	-1.29575	-0.921268
103915695	chr14:103915695:G:T	5.9618e-06	-0.751929	-1.17193
103915787	chr14:103915787:C:G	1.82495e-05	-0.805096	-3.65436e-10
103915928	chr14:103915928:T:C	1.72488e-05	-0.86149	-3.65436e-10
103916002	chr14:103916002:C:T	1.65762e-05	-0.901261	-3.65436e-10
103916024	chr14:103916024:C:T	2.09613e-05	-1.07666e-10	-0.666554
103916127	chr14:103916127:T:C	1.64594e-05	-0.908337	-3.65436e-10
103916164	chr14:103916164:A:T	1.69896e-05	-0.876629	-3.65436e-10
103916576	chr14:103916576:TA:T	4.49781e-06	-0.914093	-1.29155
103916701	chr14:103916701:A:T	1.56376e-05	-1.07666e-10	-0.959551
103916889	chr14:103916889:C:T	1.10332e-05	-1.07666e-10	-1.30832
103916895	chr14:103916895:G:A	2.30928e-05	-1.07666e-10	-0.569712
103917027	chr14:103917027:G:A	1.21026e-05	-1.07666e-10	-1.21581
103917213	chr14:103917213:C:T	1.73228e-05	-0.857208	-3.65436e-10
103917350	chr14:103917350:A:T	1.3612e-05	-1.07666e-10	-1.09828
103917393	chr14:103917393:TA:T	3.89676e-06	-1.54902	-0.800066
103917568	chr14:103917568:G:A	1.13595e-05	-1.07666e-10	-1.27918
103917665	chr14:103917665:T:C	1.71406e-05	-0.867783	-3.65436e-10
103917669	chr14:103917669:G:C	1.42488e-05	-1.07666e-10	-1.05256
103917698	chr14:103917698:G:A	2.85246e-06	-1.53865	-1.1224
103917728	chr14:103917728:G:A	2.35444e-05	-0.550343	-3.65436e-10
103918068	chr14:103918068:C:T	1.77922e-05	-0.830472	-3.65436e-10
103918112	chr14:103918112:G:A	1.47711e-05	-1.07666e-10	-1.01656
103918221	chr14:103918221:T:C	8.24122e-06	-0.850205	-0.749877
103918551	chr14:103918551:T:G	1.84089e-05	-0.796396	-3.65436e-10
103918606	chr14:103918606:C:T	4.00982e-06	-1.05293	-1.26756
103918651	chr14:103918651:G:C	2.41265e-06	-1.45543	-1.37307
103918675	chr14:103918675:C:T	1.18987e-05	-1.07666e-10	-1.2328
103918879	chr14:103918879:G:A	1.80646e-05	-1.07666e-10	-0.815278
103918922	chr14:103918922:C:T	2.79914e-06	-1.30649	-1.37343
103918925	chr14:103918925:G:A	2.72882e-06	-1.45959	-1.24577
103919111	chr14:103919111:G:A	1.67049e-05	-1.07666e-10	-0.893528
103919377	chr14:103919377:T:C	1.03388e-05	-1.07666e-10	-1.37333
103919553	chr14:103919553:G:C	1.83923e-05	-1.07666e-10	-0.797298
103919754	chr14:103919754:T:C	1.92337e-05	-0.752565	-3.65436e-10
103919813	chr14:103919813:C:T	1.82316e-05	-0.806073	-3.65436e-10
103921073	chr14:103921073:C:T	1.88623e-05	-0.772069	-3.65436e-10
103921134	chr14:103921134:T:C	8.66252e-06	-1.55023	-3.65436e-10
103921194	chr14:103921194:G:A	1.69735e-05	-1.07666e-10	-0.877576
103921305	chr14:103921305:G:C	7.73308e-06	-0.60576	-1.05796
103921312	chr14:103921312:G:A	1.8456e-05	-0.793845	-3.65436e-10
103921634	chr14:103921634:C:G	1.54285e-05	-1.07666e-10	-0.973014
103921780	chr14:103921780:A:T	4.42809e-06	-1.18666	-1.0346
103922057	chr14:103922057:G:A	1.42617e-05	-1.07666e-10	-1.05165
103922253	chr14:103922253:T:G	1.04932e-05	-1.07666e-10	-1.3585
103922699	chr14:103922699:G:A	1.69984e-05	-0.876112	-3.65436e-10
103922780	chr14:103922780:G:A	9.83886e-06	-0.57403	-0.848861
103922894	chr14:103922894:A:G	1.17436e-05	-1.07666e-10	-1.24593
103923304	chr14:103923304:G:A	1.31945e-05	-1.07666e-10	-1.12943
103923695	chr14:103923695:A:G	1.76828e-05	-1.07666e-10	-0.836637
103923758	chr14:103923758:C:T	9.34396e-06	-0.71289	-0.761611
103924419	chr14:103924419:T:C	1.8275e-05	-0.803695	-3.65436e-10
103924673	chr14:103924673:A:G	1.94182e-05	-0.743023	-3.65436e-10
103924729	chr14:103924729:T:C	2.04667e-05	-0.690433	-3.65436e-10
103924860	chr14:103924860:T:C	1.83405e-05	-0.80012	-3.65436e-10
103925031	chr14:103925031:A:C	3.52751e-05	-1.07666e-10	-0.146054
103925193	chr14:103925193:G:A	2.1193e-05	-1.07666e-10	-0.655562
103925265	chr14:103925265:T:C	1.03597e-05	-1.07666e-10	-1.37131
103925290	chr14:103925290:G:A	0.000179856	-1.07666e-10	1.48292
103925315	chr14:103925315:G:A	8.91279e-06	-0.4482	-1.07354
103925755	chr14:103925755:T:C	2.33997e-05	-0.556507	-3.65436e-10
103925978	chr14:103925978:G:A	4.9061e-05	-1.07666e-10	0.183834
103926518	chr14:103926518:C:G	0.000372502	2.21101	-3.65436e-10
103926863	chr14:103926863:G:A	4.45614e-06	-1.47245	-0.7425
103927187	chr14:103927187:T:C	8.07937e-06	-0.618279	-1.00164
103927192	chr14:103927192:A:G	0.0001894	-1.07666e-10	1.53463
103927566	chr14:103927566:C:T	1.59412e-05	-1.07666e-10	-0.940322
103927595	chr14:103927595:T:C	2.96281e-05	-0.320508	-3.65436e-10
103927610	chr14:103927610:G:T	3.17831e-06	-1.54915	-1.00373
103927698	chr14:103927698:T:C	1.32351e-05	-1.07666e-10	-1.12636
103927807	chr14:103927807:G:T	1.03438e-05	-1.07666e-10	-1.37284
103927893	chr14:103927893:T:C	1.16461e-05	-1.07666e-10	-1.25426
103928103	chr14:103928103:A:G	7.51736e-06	-0.722878	-0.969139
103928219	chr14:103928219:G:A	0.000190216	-1.07666e-10	1.53893
103928416	chr14:103928416:GC:G	4.6191e-05	-1.07666e-10	0.123554
103928820	chr14:103928820:C:T	1.06819e-05	-1.07666e-10	-1.34068
103928849	chr14:103928849:C:T	1.139e-05	-1.07666e-10	-1.2765
103929029	chr14:103929029:C:T	1.26427e-05	-1.07666e-10	-1.17215
103929154	chr14:103929154:G:A	1.08335e-05	-1.07666e-10	-1.32659
103929255	chr14:103929255:C:G	5.65121e-06	-1.18197	-0.795388
103929711	chr14:103929711:G:T	2.91509e-06	-1.28061	-1.35872
103930013	chr14:103930013:C:T	0.000214076	-1.07666e-10	1.6571
103930210	chr14:103930210:T:A	1.65136e-05	-1.07666e-10	-0.90505
103930222	chr14:103930222:T:C	1.24162e-05	-1.07666e-10	-1.19023
103930332	chr14:103930332:C:T	3.34513e-06	-1.47224	-1.02948
103930427	chr14:103930427:C:T	7.41993e-06	-0.660756	-1.04431
103930496	chr14:103930496:T:TA	3.77516e-05	-1.07666e-10	-0.0782029
103930655	chr14:103930655:C:T	1.68086e-05	-0.887341	-3.65436e-10
103930743	chr14:103930743:C:A	1.72228e-05	-0.862996	-3.65436e-10
103930808	chr14:103930808:C:T	1.76477e-05	-0.838625	-3.65436e-10
103930918	chr14:103930918:TGAGA:T	1.70188e-05	-0.874915	-3.65436e-10
103931012	chr14:103931012:A:G	1.81294e-05	-0.811697	-3.65436e-10
103931030	chr14:103931030:C:A	1.59554e-05	-0.858795	-0.0806359
103931253	chr14:103931253:T:C	1.65611e-05	-0.902175	-3.65436e-10
103931872	chr14:103931872:A:G	1.8122e-05	-0.812103	-3.65436e-10
103931878	chr14:103931878:C:T	1.67569e-05	-1.07666e-10	-0.890422
103932323	chr14:103932323:C:G	3.81176e-05	-1.07666e-10	-0.0685555
103932523	chr14:103932523:G:A	2.41559e-05	-0.524702	-3.65436e-10
103932548	chr14:103932548:C:T	1.35892e-05	-1.07666e-10	-1.09995
103932623	chr14:103932623:G:A	1.71345e-05	-0.868135	-3.65436e-10
103932626	chr14:103932626:A:G	0.000217897	-1.07666e-10	1.67479
103932644	chr14:103932644:T:C	1.7998e-05	-0.818971	-3.65436e-10
103932793	chr14:103932793:G:A	4.34478e-06	-1.45187	-0.788391
103933303	chr14:103933303:G:A	1.2732e-05	0.200012	-1.36513
103933365	chr14:103933365:T:C	1.71996e-05	-0.864346	-3.65436e-10
103933564	chr14:103933564:T:C	1.71764e-05	-0.865694	-3.65436e-10
103933697	chr14:103933697:C:T	5.9749e-05	0.38092	-3.65436e-10
103933822	chr14:103933822:T:C	5.82365e-06	-0.86663	-1.08067
103934031	chr14:103934031:ACT:A	1.75986e-05	-0.841414	-3.65436e-10
103934129	chr14:103934129:T:G	1.745e-05	-0.849894	-3.65436e-10
103934222	chr14:103934222:A:G	3.81507e-06	-1.47365	-0.896626
103934474	chr14:103934474:CAGG:C	1.76321e-05	-0.839512	-3.65436e-10
103934608	chr14:103934608:C:T	1.7424e-05	-0.851386	-3.65436e-10
103934654	chr14:103934654:C:T	3.86499e-06	-1.49394	-0.863334
103934843	chr14:103934843:T:A	1.04834e-05	-1.07666e-10	-1.35944
103935029	chr14:103935029:G:A	3.19242e-06	-1.2552	-1.29326
103935154	chr14:103935154:T:C	1.68952e-05	-0.882202	-3.65436e-10
103935196	chr14:103935196:C:T	1.75591e-05	-0.843661	-3.65436e-10
103935230	chr14:103935230:A:T	3.16564e-06	-1.24867	-1.30821
103935333	chr14:103935333:A:G	3.72547e-06	-1.46562	-0.928421
103935618	chr14:103935618:A:C	1.84668e-05	-0.793258	-3.65436e-10
103935689	chr14:103935689:C:G	1.0527e-05	-1.07666e-10	-1.35529
103935736	chr14:103935736:C:T	3.84362e-06	-1.4847	-0.878115
103936235	chr14:103936235:G:A	1.74877e-05	-0.847733	-3.65436e-10
103936424	chr14:103936424:T:C	1.40233e-05	-1.06851	-3.65436e-10
103936512	chr14:103936512:A:G	1.71012e-05	-0.870084	-3.65436e-10
103936818	chr14:103936818:A:G	5.54524e-06	-1.50159	-0.494704
103936836	chr14:103936836:A:G	0.000224648	-1.07666e-10	1.7053
103937425	chr14:103937425:C:T	1.66305e-05	-0.897992	-3.65436e-10
103937635	chr14:103937635:G:A	3.94046e-06	-1.48766	-0.850277
103937675	chr14:103937675:G:A	1.79014e-05	-0.82435	-3.65436e-10
103937678	chr14:103937678:C:T	0.000210051	-1.07666e-10	1.63812
103937850	chr14:103937850:T:C	2.08914e-05	-1.07666e-10	-0.669893
103938280	chr14:103938280:A:G	1.67739e-05	-0.88941	-3.65436e-10
103938672	chr14:103938672:T:C	1.65626e-05	-0.902087	-3.65436e-10
103938679	chr14:103938679:C:T	3.21735e-06	-1.25639	-1.28428
103938726	chr14:103938726:C:T	1.64431e-05	-0.909326	-3.65436e-10
103938893	chr14:103938893:G:T	1.72018e-05	-0.864217	-3.65436e-10
103938944	chr14:103938944:A:G	7.6448e-06	-1.03326	-0.64195
103939243	chr14:103939243:T:C	1.7022e-05	-0.874723	-3.65436e-10
103939314	chr14:103939314:A:G	2.3116e-06	-1.52483	-1.34647
103939578	chr14:103939578:G:A	0.000246702	-1.07666e-10	1.79895
103940026	chr14:103940026:T:G	1.77586e-05	-0.832362	-3.65436e-10
103940099	chr14:103940099:A:G	2.87773e-06	-1.55089	-1.10134
103940290	chr14:103940290:C:T	5.69385e-06	-0.755785	-1.21406
103940344	chr14:103940344:C:T	2.51271e-05	-1.07666e-10	-0.485287
103940377	chr14:103940377:G:A	2.42766e-06	-1.52305	-1.29926
103940455	chr14:103940455:T:C	2.22038e-05	-1.07666e-10	-0.608967
103940796	chr14:103940796:TGTAA:T	5.56262e-06	-0.924959	-1.0682
103941213	chr14:103941213:T:A	1.79303e-05	-0.822741	-3.65436e-10
103941451	chr14:103941451:A:G	8.82622e-06	-1.06093	-0.470575
103941510	chr14:103941510:G:A	3.32818e-05	-1.07666e-10	-0.20422
103941845	chr14:103941845:A:G	6.79717e-06	-0.753424	-1.0393
103942031	chr14:103942031:G:A	1.76353e-05	-0.839327	-3.65436e-10
103942190	chr14:103942190:G:T	0.00020955	-1.07666e-10	1.63573
103942619	chr14:103942619:G:A	1.86141e-05	-0.785312	-3.65436e-10
103942691	chr14:103942691:G:A	1.43484e-05	-1.07666e-10	-1.04559
103942739	chr14:103942739:A:G	2.00219e-05	-0.712403	-3.65436e-10
103942837	chr14:103942837:T:G	1.90594e-05	-0.761672	-3.65436e-10
103942940	chr14:103942940:T:C	9.2556e-06	-1.484	-3.65436e-10
103942966	chr14:103942966:GA:G	3.78621e-06	-1.49405	-0.88382
103943399	chr14:103943399:A:G	1.14082e-05	-1.07666e-10	-1.2749
103943422	chr14:103943422:A:G	2.76545e-06	-1.43797	-1.25406
103943652	chr14:103943652:C:A	9.0158e-06	-1.51025	-3.65436e-10
103943731	chr14:103943731:A:G	1.04859e-05	-1.07666e-10	-1.3592
103943968	chr14:103943968:A:G	0.000240334	2.39008	-0.617282
103944482	chr14:103944482:T:G	1.04222e-05	-1.07666e-10	-1.36529
103944670	chr14:103944670:A:G	1.33126e-05	-1.07666e-10	-1.12052
103944903	chr14:103944903:G:C	1.70892e-05	-1.07666e-10	-0.870782
103945010	chr14:103945010:A:C	2.86645e-06	-1.40905	-1.24711
103945575	chr14:103945575:A:T	2.77538e-06	-1.44669	-1.24175
103945684	chr14:103945684:A:G	0.000211697	-1.07666e-10	1.64592
103946149	chr14:103946149:G:A	1.77893e-05	-0.830634	-3.65436e-10
103946919	chr14:103946919:A:G	1.11583e-05	-1.07666e-10	-1.29704
103947090	chr14:103947090:A:G	1.06648e-05	-1.07666e-10	-1.34228
103947106	chr14:103947106:C:A	0.000223872	-1.07666e-10	1.70184
103947118	chr14:103947118:C:T	6.47234e-06	-0.838909	-1.00278
103947206	chr14:103947206:A:G	5.37139e-06	-1.42445	-0.603695
103947297	chr14:103947297:G:T	8.06191e-06	-1.09362	-0.528462
103947361	chr14:103947361:T:G	1.85952e-05	-0.786327	-3.65436e-10
103947362	chr14:103947362:C:G	0.000224759	-1.07666e-10	1.7058
103947368	chr14:103947368:C:T	1.81684e-05	-0.809548	-3.65436e-10
103947373	chr14:103947373:A:T	3.89549e-06	-1.45086	-0.898548
103947410	chr14:103947410:C:CTCT	1.48709e-05	-1.07666e-10	-1.00982
103947611	chr14:103947611:G:A	1.71854e-05	-0.865169	-3.65436e-10
103947645	chr14:103947645:A:G	2.92187e-06	-1.4865	-1.15051
103948378	chr14:103948378:C:T	1.04674e-05	-1.07666e-10	-1.36097
103948516	chr14:103948516:G:C	1.4365e-05	-1.07666e-10	-1.04444
103948688	chr14:103948688:T:C	4.13904e-05	-1.07666e-10	0.013818
103949013	chr14:103949013:T:C	3.96554e-06	-1.44496	-0.886628
103949445	chr14:103949445:C:T	1.04669e-05	-1.07666e-10	-1.36101
103949715	chr14:103949715:A:T	2.07634e-05	-1.07666e-10	-0.676038
103949736	chr14:103949736:A:G	1.68574e-05	-0.884445	-3.65436e-10
103949781	chr14:103949781:G:A	1.90979e-05	-0.759655	-3.65436e-10
103949927	chr14:103949927:C:T	1.88731e-05	-0.771492	-3.65436e-10
103950612	chr14:103950612:G:A	1.80535e-05	-0.815895	-3.65436e-10
103950725	chr14:103950725:C:T	1.0441e-05	-1.07666e-10	-1.36349
103950843	chr14:103950843:A:G	3.06554e-06	-1.34162	-1.24739
103951012	chr14:103951012:A:C	1.75008e-05	-0.846984	-3.65436e-10
103952087	chr14:103952087:A:T	1.76464e-05	-0.838701	-3.65436e-10
103952380	chr14:103952380:T:C	1.03132e-05	-1.3758	-3.65436e-10
103952483	chr14:103952483:C:T	1.0803e-05	-1.07666e-10	-1.3294
103952521	chr14:103952521:A:G	1.59552e-05	-0.93945	-3.65436e-10
103952907	chr14:103952907:A:T	1.04522e-05	-1.07666e-10	-1.36242
103952974	chr14:103952974:A:G	1.6589e-05	-0.90049	-3.65436e-10
103952999	chr14:103952999:T:C	1.05434e-05	-1.07666e-10	-1.35373
103953078	chr14:103953078:G:T	6.26076e-06	-0.762841	-1.11209
103953291	chr14:103953291:G:A	2.03662e-05	-1.07666e-10	-0.695353
103953535	chr14:103953535:G:A	1.69272e-05	-0.880312	-3.65436e-10
103953722	chr14:103953722:G:T	1.04646e-05	-1.07666e-10	-1.36123
103954006	chr14:103954006:A:T	1.73839e-05	-0.853688	-3.65436e-10
103954169	chr14:103954169:A:G	2.99622e-06	-1.48518	-1.1267
103954330	chr14:103954330:C:T	1.77681e-05	-1.07666e-10	-0.831827
103954535	chr14:103954535:T:C	1.43664e-05	-1.07666e-10	-1.04434
103954638	chr14:103954638:A:AT	1.79109e-05	-0.823821	-3.65436e-10
103954909	chr14:103954909:G:A	1.48578e-05	-1.07666e-10	-1.01071
103955150	chr14:103955150:C:T	9.45379e-06	-1.46282	-3.65436e-10
103955513	chr14:103955513:C:T	1.72758e-05	-0.859925	-3.65436e-10
103956431	chr14:103956431:C:T	1.67109e-05	-0.893169	-3.65436e-10
103956512	chr14:103956512:C:T	0.000266879	-1.07666e-10	1.87756
103956616	chr14:103956616:C:T	8.77996e-06	-1.53676	-3.65436e-10
103956744	chr14:103956744:C:T	5.82473e-06	-1.065	-0.882122
103956984	chr14:103956984:G:A	4.14305e-05	-1.07666e-10	0.0147863
103957049	chr14:103957049:A:G	1.78146e-05	-0.829213	-3.65436e-10
103957094	chr14:103957094:A:G	2.76246e-06	-1.43619	-1.25692
103957339	chr14:103957339:C:A	5.87969e-06	-1.0757	-0.862032
103957838	chr14:103957838:T:C	1.7612e-05	-0.84065	-3.65436e-10
103957871	chr14:103957871:A:T	2.76685e-06	-1.43229	-1.25924
103958054	chr14:103958054:A:G	1.74941e-05	-0.847367	-3.65436e-10
103958068	chr14:103958068:C:T	2.7407e-06	-1.44616	-1.25485
103958200	chr14:103958200:G:A	1.0599e-05	-1.07666e-10	-1.34847
103958201	chr14:103958201:T:C	1.73269e-05	-0.856974	-3.65436e-10
103958306	chr14:103958306:G:A	5.49541e-06	-1.09531	-0.910008
103958488	chr14:103958488:C:T	1.10312e-05	-1.07666e-10	-1.3085
103958725	chr14:103958725:C:T	1.78014e-05	-0.829954	-3.65436e-10
103958958	chr14:103958958:T:C	1.23112e-05	-1.07666e-10	-1.19873
103959049	chr14:103959049:G:A	1.73685e-05	-0.854575	-3.65436e-10
103959328	chr14:103959328:A:G	1.74692e-05	-0.84879	-3.65436e-10
103959589	chr14:103959589:G:A	5.50809e-05	-1.07666e-10	0.299571
103959939	chr14:103959939:C:T	8.73839e-06	-1.54151	-3.65436e-10
103960087	chr14:103960087:T:G	1.74136e-05	-0.85198	-3.65436e-10
103960141	chr14:103960141:G:T	1.73295e-05	-0.856821	-3.65436e-10
103960163	chr14:103960163:C:A	1.74252e-05	-0.851312	-3.65436e-10
103960180	chr14:103960180:T:C	3.72696e-05	-1.07666e-10	-0.091053
103960245	chr14:103960245:A:G	1.04105e-05	-1.07666e-10	-1.36642
103960248	chr14:103960248:GACAT:G	1.22963e-05	-1.07666e-10	-1.19993
103960559	chr14:103960559:CCTT:C	1.88021e-05	-0.775263	-3.65436e-10
103960657	chr14:103960657:AG:A	1.68988e-05	-0.88199	-3.65436e-10
103960706	chr14:103960706:T:C	1.04187e-05	-1.07666e-10	-1.36563
103960917	chr14:103960917:G:A	4.08724e-06	-1.49092	-0.810442
103961593	chr14:103961593:A:G	1.20232e-05	-1.07666e-10	-1.22239
103961743	chr14:103961743:G:A	1.72085e-05	-0.86383	-3.65436e-10
103961822	chr14:103961822:G:A	1.81713e-05	-0.809389	-3.65436e-10
103961946	chr14:103961946:C:T	1.04896e-05	-1.07666e-10	-1.35885
103962074	chr14:103962074:A:G	5.99647e-06	-1.04979	-0.868275
103962239	chr14:103962239:C:G	1.23764e-05	-0.980337	-0.213103
103962270	chr14:103962270:ACT:A	1.70274e-05	-0.87441	-3.65436e-10
103962273	chr14:103962273:T:A	1.68933e-05	-0.882315	-3.65436e-10
103962412	chr14:103962412:T:C	2.6267e-06	-1.42466	-1.31885
103962666	chr14:103962666:T:C	1.58755e-05	-1.07666e-10	-0.944454
103962880	chr14:103962880:A:T	1.04715e-05	-1.07666e-10	-1.36058
103962889	chr14:103962889:T:C	2.20193e-06	-1.54921	-1.37069
103963003	chr14:103963003:C:A	1.75818e-05	-0.842369	-3.65436e-10
103963069	chr14:103963069:C:T	3.62941e-05	-1.07666e-10	-0.117577
103963116	chr14:103963116:A:G	2.16107e-05	-1.07666e-10	-0.636045
103963484	chr14:103963484:TC:T	4.01366e-06	-1.49575	-0.823774
103963565	chr14:103963565:G:T	4.35904e-06	-1.48457	-0.752412
103964223	chr14:103964223:A:G	5.47785e-05	-1.07666e-10	0.294065
103964264	chr14:103964264:T:G	1.03973e-05	-1.07666e-10	-1.36768
103964403	chr14:103964403:A:G	3.85986e-05	-1.07666e-10	-0.0560147
103964766	chr14:103964766:G:A	1.33779e-05	-1.07666e-10	-1.11562
103965168	chr14:103965168:C:T	8.86783e-06	-1.5268	-3.65436e-10
103965583	chr14:103965583:G:A	0.000240369	-1.07666e-10	1.77294
103965616	chr14:103965616:T:C	1.2235e-05	-1.07666e-10	-1.20493
103965720	chr14:103965720:G:A	1.5411e-05	-1.07666e-10	-0.974151
103965932	chr14:103965932:G:C	5.519e-05	-1.07666e-10	0.30155
103966152	chr14:103966152:G:A	9.18103e-06	-1.49209	-3.65436e-10
103966264	chr14:103966264:G:C	0.000261467	-1.07666e-10	1.85708
103966295	chr14:103966295:C:T	1.21894e-05	-1.07666e-10	-1.20867
103966396	chr14:103966396:A:G	2.40483e-06	-1.55089	-1.28086
103966574	chr14:103966574:CT:C	1.36977e-05	-0.963378	-0.128626
103966902	chr14:103966902:C:T	5.70985e-06	-1.0585	-0.90854
103966920	chr14:103966920:T:G	0.000237985	-1.07666e-10	1.76298
103967414	chr14:103967414:A:G	1.46114e-05	-1.07666e-10	-1.02743
103967469	chr14:103967469:G:T	1.04031e-05	-1.07666e-10	-1.36713
103967867	chr14:103967867:G:T	4.12906e-06	-1.49166	-0.799524
103967900	chr14:103967900:G:A	5.03518e-05	0.209802	-3.65436e-10
103968130	chr14:103968130:CTG:C	3.39047e-06	-1.20559	-1.28268
103968944	chr14:103968944:CA:C	4.71969e-06	-0.923183	-1.23431
103968969	chr14:103968969:G:A	1.50286e-05	-1.07666e-10	-0.999278
103969123	chr14:103969123:C:A	8.84676e-06	-0.957639	-0.571541
103969129	chr14:103969129:A:C	1.14118e-05	-1.07666e-10	-1.27458
103969249	chr14:103969249:C:A	1.74139e-05	-0.851965	-3.65436e-10
103970183	chr14:103970183:A:T	5.9054e-06	-1.05657	-0.876797
103970488	chr14:103970488:T:A	1.70032e-05	-0.875828	-3.65436e-10
103970594	chr14:103970594:C:T	8.57577e-06	-1.39764	-0.162649
103970654	chr14:103970654:T:G	3.49842e-05	-1.07666e-10	-0.154336
103970727	chr14:103970727:C:T	1.03912e-05	-1.07666e-10	-1.36827
103970987	chr14:103970987:G:A	1.99735e-05	-0.714824	-3.65436e-10
103971174	chr14:103971174:G:A	4.55039e-06	-1.19921	-0.994809
103971273	chr14:103971273:G:A	1.84206e-05	-0.795761	-3.65436e-10
103971547	chr14:103971547:G:T	5.1531e-05	0.232951	-3.65436e-10
103971558	chr14:103971558:T:C	1.78349e-05	-0.828077	-3.65436e-10
103971583	chr14:103971583:T:C	3.86735e-05	-1.07666e-10	-0.0540783
103971952	chr14:103971952:A:T	1.71681e-05	-0.866178	-3.65436e-10
103971974	chr14:103971974:T:C	1.79375e-05	-0.822336	-3.65436e-10
103971982	chr14:103971982:C:T	1.14e-05	-1.07666e-10	-1.27562
103972100	chr14:103972100:A:G	1.04466e-05	-1.07666e-10	-1.36295
103972175	chr14:103972175:C:T	2.59164e-05	-0.454354	-3.65436e-10
103972853	chr14:103972853:C:G	1.8228e-05	-0.806272	-3.65436e-10
103973032	chr14:103973032:TAA:T	1.03758e-05	-1.07666e-10	-1.36976
103973147	chr14:103973147:C:T	1.03758e-05	-1.07666e-10	-1.36976
103973202	chr14:103973202:A:G	0.000240358	-1.07666e-10	1.7729
103973678	chr14:103973678:C:T	0.000246675	-1.07666e-10	1.79884
103973692	chr14:103973692:A:T	2.95805e-06	-1.55061	-1.07409
103974045	chr14:103974045:C:T	2.61231e-06	-1.48423	-1.26477
103974182	chr14:103974182:G:A	1.04997e-05	-1.07666e-10	-1.35788
103974318	chr14:103974318:A:G	1.82518e-05	-0.804966	-3.65436e-10
103974448	chr14:103974448:C:T	5.59626e-06	-1.0489	-0.938231
103974631	chr14:103974631:T:C	1.81934e-05	-0.808172	-3.65436e-10
103974785	chr14:103974785:A:G	1.774e-05	-0.833409	-3.65436e-10
103974806	chr14:103974806:A:C	9.36947e-06	-1.09236	-0.379412
103974893	chr14:103974893:C:T	1.06342e-05	-1.07666e-10	-1.34515
103974894	chr14:103974894:G:A	0.000214644	-1.07666e-10	1.65975
103974957	chr14:103974957:GAC:G	1.68341e-05	-1.07666e-10	-0.885827
103975005	chr14:103975005:C:G	1.03744e-05	-1.07666e-10	-1.36989
103975107	chr14:103975107:C:A	1.17045e-05	-1.07666e-10	-1.24926
103975644	chr14:103975644:G:A	1.27889e-05	-1.37808	0.217422
103975914	chr14:103975914:G:A	5.48038e-05	-1.07666e-10	0.294529
103975976	chr14:103975976:C:G	5.20245e-06	-1.10929	-0.950807
103976287	chr14:103976287:T:C	1.03754e-05	-1.07666e-10	-1.36979
103976399	chr14:103976399:A:G	1.92076e-05	-0.753924	-3.65436e-10
103976540	chr14:103976540:C:T	1.15684e-05	-1.26096	-3.65436e-10
103976657	chr14:103976657:G:A	1.2658e-05	-1.07666e-10	-1.17094
103976924	chr14:103976924:A:G	0.000771533	-1.07666e-10	2.93915
103977634	chr14:103977634:T:C	1.92103e-05	-1.07666e-10	-0.753786
103977828	chr14:103977828:T:C	2.08221e-05	-0.673215	-3.65436e-10
103978233	chr14:103978233:T:G	5.46632e-05	-1.07666e-10	0.291958
103978355	chr14:103978355:C:T	1.3352e-05	-1.07666e-10	-1.11757
103978808	chr14:103978808:C:G	1.87043e-05	-0.78048	-3.65436e-10
103978908	chr14:103978908:G:T	1.65789e-05	-0.901104	-3.65436e-10
103978970	chr14:103978970:T:C	2.1097e-05	-0.660103	-3.65436e-10
103979972	chr14:103979972:C:T	2.82389e-06	-1.45665	-1.21447
103980199	chr14:103980199:TAAAAG:T	1.82946e-05	-1.07666e-10	-0.802625
103980309	chr14:103980309:G:T	9.66741e-06	-1.44047	-3.65436e-10
103980367	chr14:103980367:C:T	5.52431e-06	-1.10068	-0.899396
103980752	chr14:103980752:A:G	0.000213171	-1.07666e-10	1.65286
103980979	chr14:103980979:A:AT	3.85986e-05	-1.07666e-10	-0.0560147
103981060	chr14:103981060:A:G	2.61529e-06	-1.43463	-1.31322
103981374	chr14:103981374:C:T	2.2088e-06	-1.55044	-1.36634
103981720	chr14:103981720:C:A	2.43418e-05	-1.07666e-10	-0.517038
103981884	chr14:103981884:T:C	3.377e-06	-1.1451	-1.34715
103981995	chr14:103981995:C:T	5.38757e-06	-1.05877	-0.966364
103982098	chr14:103982098:T:A	1.5453e-05	-0.937521	-0.0339085
103982212	chr14:103982212:C:T	1.06532e-05	-1.07666e-10	-1.34337
103982766	chr14:103982766:T:C	1.08938e-05	-1.07666e-10	-1.32104
103982774	chr14:103982774:G:A	5.29854e-06	-1.07899	-0.962815
103982857	chr14:103982857:C:T	0.000248479	-1.07666e-10	1.80613
103982889	chr14:103982889:G:A	5.70202e-06	-1.05958	-0.908832
103983434	chr14:103983434:A:T	1.43456e-05	-1.07666e-10	-1.04579
103984430	chr14:103984430:G:A	3.70047e-05	-1.07666e-10	-0.0981861
103984633	chr14:103984633:G:A	3.16572e-05	-1.07666e-10	-0.254266
103984635	chr14:103984635:A:G	2.63806e-06	-1.44844	-1.29075
103984793	chr14:103984793:C:T	2.62464e-06	-1.45356	-1.29073
103984806	chr14:103984806:G:A	4.12895e-06	-1.49418	-0.797032
103985095	chr14:103985095:A:C	4.15438e-06	-1.49229	-0.792776
103985146	chr14:103985146:G:A	5.62648e-06	-1.05378	-0.927963
103985380	chr14:103985380:GT:G	2.91603e-05	-1.07666e-10	-0.336424
103985434	chr14:103985434:G:A	1.03672e-05	-1.07666e-10	-1.37059
103985708	chr14:103985708:G:A	5.12963e-06	-0.744958	-1.32924
103985938	chr14:103985938:C:T	2.56425e-05	-0.464982	-3.65436e-10
103986068	chr14:103986068:C:G	3.90304e-06	-1.49446	-0.853019
103986418	chr14:103986418:C:T	5.78657e-06	-1.05788	-0.895813
103986499	chr14:103986499:A:G	1.82246e-05	-0.806458	-3.65436e-10
103986825	chr14:103986825:T:A	3.91278e-06	-1.49534	-0.849647
103986866	chr14:103986866:A:G	4.55859e-06	-0.81877	-1.37345
103986887	chr14:103986887:C:T	1.03508e-05	-1.07666e-10	-1.37217
103986991	chr14:103986991:G:A	1.4365e-05	-1.07666e-10	-1.04444
103987130	chr14:103987130:A:G	9.36168e-06	-1.47261	-3.65436e-10
103987214	chr14:103987214:T:A	1.24305e-05	-1.18908	-3.65436e-10
103987264	chr14:103987264:C:G	1.76969e-05	-0.835841	-3.65436e-10
103987487	chr14:103987487:C:T	3.85902e-06	-1.42414	-0.934675
103987581	chr14:103987581:A:G	1.0382e-05	-1.07666e-10	-1.36916
103987697	chr14:103987697:C:T	2.21804e-05	-1.07666e-10	-0.610025
103988469	chr14:103988469:C:G	1.05499e-05	-1.07666e-10	-1.35311
103988636	chr14:103988636:G:C	1.04468e-05	-1.07666e-10	-1.36294
103988936	chr14:103988936:T:C	8.67306e-06	-1.54901	-3.65436e-10
103989048	chr14:103989048:G:A	5.82409e-06	-1.07393	-0.873297
103989071	chr14:103989071:T:TTTTG	2.63772e-06	-1.44977	-1.28955
103989488	chr14:103989488:C:T	4.76673e-06	-1.31795	-0.829617
103989686	chr14:103989686:T:C	1.66727e-05	-0.895456	-3.65436e-10
103990348	chr14:103990348:T:C	2.08633e-05	-0.671239	-3.65436e-10
103990655	chr14:103990655:C:T	1.10567e-05	-1.07666e-10	-1.3062
103990858	chr14:103990858:G:A	3.87632e-06	-1.50165	-0.852694
103990955	chr14:103990955:G:C	1.12183e-05	-1.07666e-10	-1.29168
103991361	chr14:103991361:G:T	1.29002e-05	-1.07666e-10	-1.15199
103991469	chr14:103991469:G:A	5.4071e-05	-1.07666e-10	0.281067
103991527	chr14:103991527:C:T	1.03709e-05	-1.07666e-10	-1.37023
103991538	chr14:103991538:G:A	1.78365e-05	-1.07666e-10	-0.827983
103991658	chr14:103991658:G:A	0.000269034	1.88561	-3.65436e-10
103991782	chr14:103991782:G:A	0.000276335	-1.07666e-10	1.91238
103991892	chr14:103991892:G:T	1.20131e-05	-1.22324	-3.65436e-10
103991930	chr14:103991930:A:G	5.39679e-05	-1.07666e-10	0.279158
103992008	chr14:103992008:G:A	1.05839e-05	-1.07666e-10	-1.3499
103992088	chr14:103992088:C:T	1.12043e-05	-1.07666e-10	-1.29293
103992389	chr14:103992389:G:A	5.01042e-06	-1.10476	-0.992955
103992476	chr14:103992476:A:G	1.17192e-05	-1.07666e-10	-1.24801
103992544	chr14:103992544:T:C	4.78591e-06	-1.12272	-1.02083
103992820	chr14:103992820:A:G	1.05486e-05	-1.07666e-10	-1.35324
103993207	chr14:103993207:A:G	1.73402e-05	-1.07666e-10	-0.856204
103993571	chr14:103993571:T:A	3.05444e-05	-1.07666e-10	-0.290049
103993901	chr14:103993901:T:A	1.87526e-05	-0.777902	-3.65436e-10
103994099	chr14:103994099:G:A	1.22606e-05	-1.20284	-3.65436e-10
103994160	chr14:103994160:T:C	8.73636e-06	-1.54174	-3.65436e-10
103994288	chr14:103994288:A:G	1.58945e-05	-1.07666e-10	-0.943258
103994986	chr14:103994986:G:A	1.94096e-05	-0.743465	-3.65436e-10
103995112	chr14:103995112:C:T	1.04642e-05	-1.07666e-10	-1.36127
103995157	chr14:103995157:C:G	2.83719e-06	-1.40811	-1.25831
103995217	chr14:103995217:C:A	2.86249e-06	-1.40716	-1.25038
103995484	chr14:103995484:A:G	5.88538e-06	-0.788228	-1.14853
103995513	chr14:103995513:C:T	5.55217e-06	-1.03021	-0.96483
103996493	chr14:103996493:A:T	5.35126e-06	-1.45652	-0.575376
103996778	chr14:103996778:A:G	3.42354e-05	-1.07666e-10	-0.175971
103997066	chr14:103997066:T:C	1.91069e-05	-0.759181	-3.65436e-10
103997188	chr14:103997188:G:A	4.98584e-06	-1.46018	-0.642445
103997438	chr14:103997438:C:T	5.06284e-06	-1.53397	-0.553335
103998027	chr14:103998027:G:A	4.74188e-06	-1.5054	-0.647397
103998067	chr14:103998067:T:C	0.000200098	-1.07666e-10	1.58958
103998463	chr14:103998463:C:T	1.66129e-05	-0.850794	-0.0482561
103998472	chr14:103998472:C:T	2.25211e-06	-1.53066	-1.3667
103998700	chr14:103998700:T:C	1.04969e-05	-1.07666e-10	-1.35815
103998840	chr14:103998840:T:A	1.90659e-05	-0.853811	0.0924782
103998861	chr14:103998861:C:T	2.00147e-05	-0.712763	-3.65436e-10
103999081	chr14:103999081:C:T	4.89496e-06	-1.52966	-0.591362
103999139	chr14:103999139:G:A	1.76668e-05	-0.837542	-3.65436e-10
104000315	chr14:104000315:T:G	1.06698e-05	-1.07666e-10	-1.34181
104000626	chr14:104000626:A:C	0.000206599	-1.07666e-10	1.62155
104000834	chr14:104000834:G:A	2.4513e-06	-1.5203	-1.29231
104000949	chr14:104000949:A:G	1.90096e-05	-0.764287	-3.65436e-10
104001311	chr14:104001311:A:G	1.58049e-05	-0.948913	-3.65436e-10
104001342	chr14:104001342:C:T	2.59631e-06	-1.5	-1.25514
104001668	chr14:104001668:A:G	1.05288e-05	-1.07666e-10	-1.35512
104001677	chr14:104001677:C:T	9.43489e-06	-1.46482	-3.65436e-10
104002136	chr14:104002136:A:G	1.17276e-05	-1.07666e-10	-1.24728
104002208	chr14:104002208:T:C	2.59912e-06	-1.48888	-1.26517
104002486	chr14:104002486:G:A	9.51721e-06	-1.45613	-3.65436e-10
104002593	chr14:104002593:C:T	1.12151e-05	-1.07666e-10	-1.29197
104002980	chr14:104002980:C:T	1.03391e-05	-1.07666e-10	-1.3733
104003206	chr14:104003206:G:T	2.56788e-06	-1.50425	-1.2619
104003355	chr14:104003355:G:A	6.3441e-05	0.440879	-3.65436e-10
104003737	chr14:104003737:CCTCA:C	4.13791e-06	-1.448	-0.841041
104004349	chr14:104004349:G:A	4.44047e-06	-1.5487	-0.669774
104004620	chr14:104004620:C:T	5.19395e-05	0.240847	-3.65436e-10
104004895	chr14:104004895:A:G	1.03497e-05	-1.07666e-10	-1.37228
104005628	chr14:104005628:C:T	5.20337e-06	-1.53625	-0.52368
104005837	chr14:104005837:G:A	1.71138e-05	-1.07666e-10	-0.869348
104005871	chr14:104005871:G:A	2.39074e-05	-1.07666e-10	-0.535045
104005921	chr14:104005921:C:T	0.00015339	-1.28781	2.61157
104006419	chr14:104006419:G:A	4.80327e-06	-1.13912	-1.00081
104006916	chr14:104006916:A:G	2.47081e-06	-1.52427	-1.28041
104007407	chr14:104007407:G:A	2.70092e-06	-1.52954	-1.1861
104007598	chr14:104007598:C:T	1.5205e-05	-1.07666e-10	-0.987605
104007621	chr14:104007621:G:A	1.5517e-05	-1.07666e-10	-0.967294
104007902	chr14:104007902:C:T	3.98878e-06	-0.954413	-1.37133
104008031	chr14:104008031:G:A	3.77251e-06	-1.02039	-1.3611
104008105	chr14:104008105:G:T	1.03962e-05	-1.07666e-10	-1.3678
104008921	chr14:104008921:A:G	1.61595e-05	-1.07666e-10	-0.926724
104009101	chr14:104009101:G:A	1.03935e-05	-1.07666e-10	-1.36805
104009230	chr14:104009230:A:G	1.88669e-05	-1.07666e-10	-0.771825
104009233	chr14:104009233:T:C	2.72283e-05	-1.07666e-10	-0.404976
104009269	chr14:104009269:A:G	2.03299e-05	-1.07666e-10	-0.697139
104010213	chr14:104010213:G:A	1.03376e-05	-1.07666e-10	-1.37345
104010388	chr14:104010388:G:A	2.54444e-06	-1.5032	-1.27212
104010439	chr14:104010439:T:A	3.86533e-06	-1.06728	-1.28991
104011357	chr14:104011357:C:T	4.17496e-05	0.0224579	-3.65436e-10
104011409	chr14:104011409:G:A	1.32653e-05	-1.07666e-10	-1.12408
104011738	chr14:104011738:G:A	1.05504e-05	-1.07666e-10	-1.35307
104012403	chr14:104012403:C:T	3.28589e-06	-1.54378	-0.975818
104012610	chr14:104012610:G:A	1.15843e-05	-1.07666e-10	-1.25958
104012964	chr14:104012964:G:A	3.37584e-06	-1.54343	-0.949162
104013395	chr14:104013395:G:A	2.61166e-06	-1.5385	-1.21075
104014520	chr14:104014520:A:G	3.30295e-06	-1.54392	-0.970499
104014679	chr14:104014679:G:A	1.11459e-05	-1.07666e-10	-1.29816
104015011	chr14:104015011:T:C	9.98992e-06	-1.40765	-3.65436e-10
104015125	chr14:104015125:G:GT	2.20785e-05	-1.07666e-10	-0.614627
104015826	chr14:104015826:T:C	3.53185e-05	-1.07666e-10	-0.144825
104016300	chr14:104016300:G:A	3.46216e-06	-1.5356	-0.93174
104016337	chr14:104016337:G:T	3.064e-06	-1.52249	-1.06702
104016485	chr14:104016485:C:T	1.03646e-05	-1.07666e-10	-1.37083
104016606	chr14:104016606:A:G	1.49806e-05	-1.07666e-10	-1.00248
104016946	chr14:104016946:AG:A	8.72274e-06	-1.5433	-3.65436e-10
104017665	chr14:104017665:T:C	1.07754e-05	-1.07666e-10	-1.33197
104017715	chr14:104017715:C:T	1.05808e-05	-1.07666e-10	-1.35019
104018009	chr14:104018009:G:A	4.23845e-06	-1.01516	-1.24987
104018309	chr14:104018309:T:C	3.91476e-06	-0.981329	-1.36315
104018507	chr14:104018507:T:C	1.05829e-05	-1.07666e-10	-1.35
104018558	chr14:104018558:G:A	1.04104e-05	-1.07666e-10	-1.36642
104019188	chr14:104019188:T:C	1.04311e-05	-1.07666e-10	-1.36444
104019444	chr14:104019444:C:T	1.76692e-05	-0.837409	-3.65436e-10
104019632	chr14:104019632:G:C	3.27638e-06	-1.38139	-1.1411
104019843	chr14:104019843:T:C	1.04238e-05	-1.07666e-10	-1.36514
104019914	chr14:104019914:G:A	2.81774e-06	-1.54491	-1.12839
104020118	chr14:104020118:G:A	3.97079e-06	-0.970342	-1.35992
104021063	chr14:104021063:C:A	6.29121e-06	-0.721546	-1.14853
104021306	chr14:104021306:A:G	1.13119e-05	-1.07666e-10	-1.28338
104021358	chr14:104021358:A:G	1.8168e-05	-0.809569	-3.65436e-10
104021696	chr14:104021696:T:A	2.03463e-05	-1.07666e-10	-0.696333
104022296	chr14:104022296:C:G	5.02354e-06	-1.05688	-1.03822
104022492	chr14:104022492:C:T	4.38679e-06	-1.49251	-0.738126
104023040	chr14:104023040:G:A	3.21578e-06	-1.53351	-1.00766
104024137	chr14:104024137:A:G	1.80319e-05	-1.07666e-10	-0.817088
104024219	chr14:104024219:G:A	8.72219e-06	-1.54336	-3.65436e-10
104024413	chr14:104024413:A:G	1.28714e-05	-1.07666e-10	-1.15422
104025142	chr14:104025142:C:T	1.80325e-05	-0.817055	-3.65436e-10
104025212	chr14:104025212:T:C	1.73842e-05	-1.07666e-10	-0.853669
104025384	chr14:104025384:G:A	1.26916e-05	-1.07666e-10	-1.16829
104025479	chr14:104025479:G:A	0.000190637	-1.07666e-10	1.54114
104025653	chr14:104025653:G:C	1.21621e-05	-1.07666e-10	-1.2109
104026378	chr14:104026378:C:T	1.26551e-05	-1.07666e-10	-1.17117
104026587	chr14:104026587:G:A	1.06478e-05	-1.07666e-10	-1.34387
104026775	chr14:104026775:C:T	1.89795e-05	-1.07666e-10	-0.765874
104027046	chr14:104027046:CTTCACCA:C	9.02463e-06	-1.50927	-3.65436e-10
104027220	chr14:104027220:C:G	1.68893e-05	-1.07666e-10	-0.88255
104027292	chr14:104027292:C:T	3.08331e-06	-1.53734	-1.04588
104027310	chr14:104027310:A:G	1.79893e-05	-1.07666e-10	-0.819455
104027784	chr14:104027784:C:T	5.07945e-06	-1.53523	-0.548795
104027868	chr14:104027868:G:C	1.03791e-05	-1.07666e-10	-1.36944
104028226	chr14:104028226:T:C	5.2564e-06	-1.53803	-0.511755
104028316	chr14:104028316:A:G	0.000183217	-1.07666e-10	1.50144
104028343	chr14:104028343:T:TA	1.22704e-05	-1.07666e-10	-1.20204
104028528	chr14:104028528:T:A	1.05697e-05	-1.07666e-10	-1.35124
104028779	chr14:104028779:C:T	7.61058e-05	0.411467	0.211427
104028796	chr14:104028796:G:GT	1.91454e-05	-1.07666e-10	-0.75717
104028965	chr14:104028965:C:G	1.82509e-05	-0.805015	-3.65436e-10
104029358	chr14:104029358:T:C	1.90461e-05	-1.07666e-10	-0.762369
104029724	chr14:104029724:G:T	1.90814e-05	-1.07666e-10	-0.760519
104029785	chr14:104029785:C:T	2.25278e-05	-0.594481	-3.65436e-10
104029892	chr14:104029892:C:T	1.03904e-05	-1.07666e-10	-1.36835
104030231	chr14:104030231:A:G	2.00529e-05	-1.07666e-10	-0.710858
104030861	chr14:104030861:G:A	4.93532e-06	-1.53902	-0.573796
104031206	chr14:104031206:C:T	5.0304e-06	-1.5369	-0.556835
104031506	chr14:104031506:G:A	2.63119e-06	-1.55091	-1.19089
104031545	chr14:104031545:G:A	5.20806e-06	-1.07134	-0.987683
104031782	chr14:104031782:AG:A	3.16371e-06	-1.53286	-1.02463
104031784	chr14:104031784:G:C	3.14119e-06	-1.53573	-1.0289
104032135	chr14:104032135:G:A	1.37153e-05	-1.07666e-10	-1.09072
104032300	chr14:104032300:A:G	1.0387e-05	-1.07666e-10	-1.36867
104032500	chr14:104032500:C:T	4.65643e-06	-1.09307	-1.07791
104032854	chr14:104032854:C:T	3.09851e-06	-1.53097	-1.04735
104032862	chr14:104032862:C:T	1.8666e-05	-0.782527	-3.65436e-10
104033130	chr14:104033130:C:T	4.23849e-05	-1.39306	1.43062
104033184	chr14:104033184:T:C	0.000226638	-1.07666e-10	1.71412
104033393	chr14:104033393:A:G	5.14295e-06	-1.05643	-1.01518
104033452	chr14:104033452:A:G	1.04125e-05	-1.07666e-10	-1.36623
104033679	chr14:104033679:G:A	1.03382e-05	-1.07666e-10	-1.37339
104033894	chr14:104033894:G:T	5.26892e-06	-1.03213	-1.01528
104033964	chr14:104033964:G:A	1.37743e-05	-1.08642	-3.65436e-10
104034129	chr14:104034129:T:A	2.02076e-05	-1.07666e-10	-0.703175
104034191	chr14:104034191:TTC:T	4.28818e-06	-1.54517	-0.708199
104034338	chr14:104034338:C:T	8.73138e-06	-1.54231	-3.65436e-10
104034340	chr14:104034340:G:A	8.74641e-06	-1.54059	-3.65436e-10
104034387	chr14:104034387:T:C	1.07407e-05	-1.07666e-10	-1.33519
104034436	chr14:104034436:C:T	3.47028e-06	-1.09188	-1.37312
104035362	chr14:104035362:A:G	1.18385e-05	-1.23788	-3.65436e-10
104035588	chr14:104035588:A:G	4.3858e-06	-1.11026	-1.1206
104035861	chr14:104035861:G:A	5.06443e-06	-1.54435	-0.542644
104035916	chr14:104035916:C:T	2.16143e-05	-1.07666e-10	-0.635875
104036144	chr14:104036144:G:A	0.000176086	-1.07666e-10	1.46174
104036440	chr14:104036440:C:T	0.000193325	-1.07666e-10	1.55514
104036696	chr14:104036696:G:A	5.14302e-06	-1.54344	-0.528155
104036860	chr14:104036860:T:C	1.08541e-05	-1.07666e-10	-1.32469
104036896	chr14:104036896:G:A	3.05756e-06	-1.31398	-1.27763
104037151	chr14:104037151:T:G	1.42033e-05	-1.07666e-10	-1.05576
104037396	chr14:104037396:T:A	1.05636e-05	-1.07666e-10	-1.35182
104037530	chr14:104037530:T:C	4.29204e-05	-1.07666e-10	0.0501144
104037703	chr14:104037703:T:C	1.04655e-05	-1.07666e-10	-1.36114
104037778	chr14:104037778:T:G	1.88143e-05	-0.774614	-3.65436e-10
104037782	chr14:104037782:A:G	1.24078e-05	-1.19091	-3.65436e-10
104037783	chr14:104037783:G:A	1.27576e-05	-1.16311	-3.65436e-10
104038003	chr14:104038003:G:A	1.48488e-05	-1.07666e-10	-1.01131
104038178	chr14:104038178:T:C	5.42128e-06	-1.52755	-0.491354
104038358	chr14:104038358:T:C	2.94966e-06	-1.52724	-1.1003
104038547	chr14:104038547:G:T	1.30367e-05	-0.604181	-0.537283
104038673	chr14:104038673:CTGTTTTTTTGTT:C	5.52044e-06	-0.903141	-1.09763
104038867	chr14:104038867:G:A	2.28518e-05	-0.580203	-3.65436e-10
104038949	chr14:104038949:C:T	6.70463e-06	-0.908481	-0.897951
104039404	chr14:104039404:C:T	3.10637e-06	-1.53753	-1.03825
104039412	chr14:104039412:G:A	5.05822e-06	-1.54589	-0.54233
104039413	chr14:104039413:C:T	3.01222e-06	-1.53873	-1.06783
104039762	chr14:104039762:A:G	5.45854e-05	-1.07666e-10	0.290535
104039822	chr14:104039822:T:C	1.41721e-05	-1.07666e-10	-1.05796
104040018	chr14:104040018:CTA:C	1.0367e-05	-1.07666e-10	-1.37061
104040551	chr14:104040551:C:T	3.10444e-06	-1.53557	-1.04083
104040712	chr14:104040712:T:C	5.71115e-06	-0.905336	-1.06148
104040768	chr14:104040768:C:T	2.48433e-05	-1.07666e-10	-0.496643
104040946	chr14:104040946:G:A	7.15506e-06	-1.30977	-0.431639
104041090	chr14:104041090:A:G	3.10034e-06	-1.49974	-1.07798
104041162	chr14:104041162:A:G	1.09728e-05	-1.07666e-10	-1.31381
104041890	chr14:104041890:A:G	1.37192e-05	-1.09044	-3.65436e-10
104041965	chr14:104041965:CTGA:C	1.07868e-05	-1.33091	-3.65436e-10
104041988	chr14:104041988:T:C	1.51671e-05	-1.07666e-10	-0.990106
104042031	chr14:104042031:G:A	1.12698e-05	-1.07666e-10	-1.28711
104042151	chr14:104042151:C:T	1.42297e-05	-1.07666e-10	-1.0539
104042487	chr14:104042487:A:G	5.91068e-05	-1.07666e-10	0.370115
104042739	chr14:104042739:C:T	5.91953e-06	-0.892382	-1.03859
104043503	chr14:104043503:G:A	1.08789e-05	-1.32241	-3.65436e-10
104043519	chr14:104043519:C:G	0.000166819	-1.07666e-10	1.40768
104043794	chr14:104043794:G:C	5.90686e-06	-0.758224	-1.17489
104043817	chr14:104043817:A:G	2.37438e-05	-1.07666e-10	-0.541909
104043859	chr14:104043859:T:C	7.03102e-05	0.543686	-3.65436e-10
104043930	chr14:104043930:A:G	3.72558e-06	-1.09387	-1.30014
104044084	chr14:104044084:A:G	4.47802e-05	-1.07666e-10	0.0925339
104044408	chr14:104044408:A:G	1.82825e-05	-1.07666e-10	-0.803285
104044462	chr14:104044462:A:G	2.95353e-06	-1.53912	-1.08711
104044815	chr14:104044815:TA:T	4.68551e-06	-1.01849	-1.14627
104044869	chr14:104044869:G:A	0.000249296	2.44205	-0.632645
104044958	chr14:104044958:C:G	9.16825e-06	-1.49349	-3.65436e-10
104046288	chr14:104046288:C:T	1.10889e-05	-1.07666e-10	-1.30329
104046550	chr14:104046550:G:T	2.56068e-06	-1.5172	-1.25176
104046706	chr14:104046706:C:T	7.03688e-06	-1.44647	-0.311592
104046846	chr14:104046846:C:T	9.20061e-06	-1.48996	-3.65436e-10
104046921	chr14:104046921:C:T	0.000186739	-1.07666e-10	1.52048
104047786	chr14:104047786:G:A	1.1284e-05	-0.239468	-1.04637
104047799	chr14:104047799:C:T	2.66792e-06	-1.48142	-1.24651
104047842	chr14:104047842:C:G	9.17597e-06	-1.49264	-3.65436e-10
104047911	chr14:104047911:T:G	9.18977e-06	-1.49114	-3.65436e-10
104048134	chr14:104048134:G:T	3.73923e-06	-1.461	-0.929354
104048230	chr14:104048230:G:T	1.12217e-05	-1.07666e-10	-1.29138
104048481	chr14:104048481:C:G	5.05904e-06	-1.53825	-0.549802
104048535	chr14:104048535:G:T	1.60547e-05	-1.07666e-10	-0.933227
104048551	chr14:104048551:A:G	1.11951e-05	-1.07666e-10	-1.29375
104048893	chr14:104048893:A:G	1.07385e-05	-1.07666e-10	-1.3354
104049036	chr14:104049036:C:T	9.08104e-06	-1.50304	-3.65436e-10
104049283	chr14:104049283:T:C	4.42687e-06	-1.40375	-0.817785
104049750	chr14:104049750:A:G	4.79866e-06	-1.03745	-1.10345
104049771	chr14:104049771:C:T	9.29991e-06	-1.47923	-3.65436e-10
104049925	chr14:104049925:T:C	2.86245e-06	-1.47184	-1.18571
104050082	chr14:104050082:C:T	4.26099e-06	-1.38161	-0.878124
104050411	chr14:104050411:C:T	4.55967e-06	-1.35664	-0.835341
104050416	chr14:104050416:G:C	1.09268e-05	-1.07666e-10	-1.31801
104050603	chr14:104050603:ATCCTGCGCCTCAAGGTTGC:A	1.83215e-05	-1.07666e-10	-0.801158
104050788	chr14:104050788:CTG:C	1.86685e-05	-1.07666e-10	-0.782394
104051127	chr14:104051127:C:A	5.12992e-06	-1.54372	-0.530422
104051322	chr14:104051322:T:C	1.37655e-05	-1.07666e-10	-1.08707
104051428	chr14:104051428:T:C	1.0795e-05	-1.07666e-10	-1.33015
104051962	chr14:104051962:C:T	8.79578e-06	-1.53496	-3.65436e-10
104052083	chr14:104052083:G:A	9.4661e-06	-1.46151	-3.65436e-10
104052085	chr14:104052085:A:C	8.97533e-06	-1.51475	-3.65436e-10
104052221	chr14:104052221:T:C	4.7669e-06	-1.07559	-1.07195
104052288	chr14:104052288:A:G	9.26882e-06	-1.48258	-3.65436e-10
104052492	chr14:104052492:TA:T	1.03526e-05	-1.07666e-10	-1.372
104053026	chr14:104053026:T:C	2.58679e-06	-1.51505	-1.24376
104053033	chr14:104053033:G:A	5.33131e-06	-1.39125	-0.644385
104053077	chr14:104053077:C:G	1.82825e-05	-1.07666e-10	-0.803285
104053188	chr14:104053188:G:C	1.1098e-05	-1.07666e-10	-1.30247
104053517	chr14:104053517:T:C	5.33792e-06	-1.34457	-0.689825
104053883	chr14:104053883:C:T	1.05081e-05	-1.07666e-10	-1.35709
104054541	chr14:104054541:G:A	4.76907e-06	-1.5459	-0.601183
104054794	chr14:104054794:G:T	4.74667e-06	-1.00456	-1.14723
104055124	chr14:104055124:A:G	2.09758e-05	-1.07666e-10	-0.665863
104055272	chr14:104055272:GAGA:G	6.26549e-05	-1.07666e-10	0.42841
104055453	chr14:104055453:C:CT	1.05703e-05	-1.07666e-10	-1.35118
104055557	chr14:104055557:G:A	1.03637e-05	-1.07666e-10	-1.37093
104055647	chr14:104055647:TAG:T	4.93883e-06	-0.942932	-1.16917
104055651	chr14:104055651:TCC:T	4.9487e-06	-0.942547	-1.16756
104055698	chr14:104055698:A:G	2.05574e-05	-0.68601	-3.65436e-10
104056523	chr14:104056523:T:C	1.03781e-05	-1.36953	-3.65436e-10
104056916	chr14:104056916:G:A	1.43179e-05	-1.07666e-10	-1.04772
104056924	chr14:104056924:G:C	5.28818e-06	-1.11256	-0.931193
104057003	chr14:104057003:A:G	1.12097e-05	-1.07666e-10	-1.29246
104057419	chr14:104057419:C:T	1.43411e-05	-1.07666e-10	-1.0461
104057502	chr14:104057502:C:T	1.20039e-05	-1.03129	-0.192706
104058003	chr14:104058003:G:T	1.19124e-05	-1.07666e-10	-1.23165
104058306	chr14:104058306:TTTA:T	1.4155e-05	-1.05916	-3.65436e-10
104058465	chr14:104058465:AG:A	4.69503e-06	-1.0066	-1.15613
104058677	chr14:104058677:C:T	2.73464e-05	-0.400646	-3.65436e-10
104058829	chr14:104058829:C:T	1.97278e-05	-1.54678	0.819581
104058879	chr14:104058879:A:G	4.19347e-06	-1.54682	-0.728878
104059019	chr14:104059019:G:A	1.04889e-05	-1.07666e-10	-1.35891
104059406	chr14:104059406:G:A	1.60917e-05	-1.07666e-10	-0.930926
104059428	chr14:104059428:G:A	1.4662e-05	-1.02397	-3.65436e-10
104059551	chr14:104059551:A:G	1.96857e-05	-0.729337	-3.65436e-10
104059767	chr14:104059767:A:G	1.04628e-05	-1.07666e-10	-1.36141
104059830	chr14:104059830:AT:A	1.40897e-05	-1.06379	-3.65436e-10
104059833	chr14:104059833:T:A	4.38614e-06	-1.54942	-0.681364
104060266	chr14:104060266:C:T	1.04809e-05	-1.07666e-10	-1.35968
104060861	chr14:104060861:C:T	3.73251e-05	-0.490018	0.400454
104061599	chr14:104061599:C:T	6.58273e-05	-1.07666e-10	0.477803
104061779	chr14:104061779:T:C	1.59195e-05	-0.941688	-3.65436e-10
104061927	chr14:104061927:A:G	1.47115e-05	-1.55077	0.530165
104062301	chr14:104062301:C:T	1.23111e-05	-1.07666e-10	-1.19873
104062506	chr14:104062506:T:A	1.14684e-05	-1.07666e-10	-1.26964
104062780	chr14:104062780:A:G	1.63238e-05	-1.5439	0.6273
104062789	chr14:104062789:C:A	3.09008e-06	-1.49616	-1.08488
104062905	chr14:104062905:C:T	0.000187388	-1.07666e-10	1.52395
104063437	chr14:104063437:T:C	5.05506e-06	-1.4415	-0.647341
104063618	chr14:104063618:AGTCTGTACGCC:A	1.28247e-05	-1.07666e-10	-1.15786
104064274	chr14:104064274:T:C	9.38209e-06	-1.54494	0.0745087
104064330	chr14:104064330:C:T	1.04629e-05	-1.07666e-10	-1.36139
104064614	chr14:104064614:T:C	9.73335e-06	-1.54653	0.112855
104064830	chr14:104064830:G:A	6.86112e-05	-1.07666e-10	0.519224
104065377	chr14:104065377:T:C	9.36866e-06	-1.54209	0.0702315
104065431	chr14:104065431:A:G	1.88105e-05	-1.07666e-10	-0.774815
104065667	chr14:104065667:G:A	8.88405e-06	-1.52497	-3.65436e-10
104065859	chr14:104065859:G:A	1.05325e-05	-1.07666e-10	-1.35477
104066358	chr14:104066358:T:C	1.25705e-05	-1.17788	-3.65436e-10
104066722	chr14:104066722:T:C	1.89795e-05	-1.07666e-10	-0.765874
104066797	chr14:104066797:G:T	1.19997e-05	-1.22435	-3.65436e-10
104066871	chr14:104066871:T:G	1.7244e-05	-1.07666e-10	-0.861766
104067075	chr14:104067075:C:A	8.93539e-06	-1.54398	0.0247735
104067149	chr14:104067149:T:C	3.52522e-06	-1.49858	-0.95071
104067240	chr14:104067240:A:G	1.14773e-05	-1.07666e-10	-1.26886
104067487	chr14:104067487:C:T	2.24223e-05	-1.53827	0.939093
104068184	chr14:104068184:C:T	8.90267e-06	-1.52288	-3.65436e-10
104068237	chr14:104068237:G:A	3.02526e-05	-0.299649	-3.65436e-10
104068833	chr14:104068833:G:T	9.07284e-06	-1.54442	0.0404772
104068978	chr14:104068978:G:A	2.91201e-05	-1.07666e-10	-0.337803
104069251	chr14:104069251:C:A	1.57786e-05	-0.95058	-3.65436e-10
104069368	chr14:104069368:C:T	5.02952e-06	-1.53494	-0.558967
104069389	chr14:104069389:CTCATT:C	1.21909e-05	-1.07666e-10	-1.20854
104069749	chr14:104069749:A:C	8.73133e-06	-1.54231	-3.65436e-10
104069886	chr14:104069886:G:A	2.61038e-05	-1.07666e-10	-0.44715
104069915	chr14:104069915:C:G	4.33527e-06	-1.21659	-1.02586
104069953	chr14:104069953:G:C	1.15424e-05	-1.07666e-10	-1.2632
104070242	chr14:104070242:A:G	2.03564e-05	-1.07666e-10	-0.695835
104070708	chr14:104070708:T:G	1.20486e-05	-1.07666e-10	-1.22028
104071336	chr14:104071336:T:C	2.49404e-05	-1.50589	1.01314
104071343	chr14:104071343:C:T	1.57815e-05	-0.570639	-0.379756
104071902	chr14:104071902:TA:T	8.71714e-06	-1.5498	0.00585576
104072086	chr14:104072086:G:A	1.07921e-05	-1.07666e-10	-1.33042
104072336	chr14:104072336:T:C	1.04183e-05	-1.07666e-10	-1.36566
104072554	chr14:104072554:G:A	5.15575e-06	-1.02517	-1.04395
104072747	chr14:104072747:A:T	4.45355e-06	-1.03776	-1.17777
104073137	chr14:104073137:A:G	2.43462e-05	-1.53946	1.02261
104073151	chr14:104073151:C:T	1.19148e-05	-1.07666e-10	-1.23145
104073250	chr14:104073250:G:A	2.24763e-05	-1.53788	0.941113
104073404	chr14:104073404:A:G	6.26701e-05	-1.07666e-10	0.428652
104073432	chr14:104073432:G:A	1.04977e-05	-1.07666e-10	-1.35807
104073486	chr14:104073486:G:A	7.54737e-06	-0.697114	-0.990919
104073687	chr14:104073687:G:A	1.04623e-05	-1.07666e-10	-1.36146
104073748	chr14:104073748:C:A	8.2453e-06	-0.935286	-0.664302
104073814	chr14:104073814:C:T	4.17346e-05	0.0220992	-3.65436e-10
104073931	chr14:104073931:G:A	1.09808e-05	-1.07666e-10	-1.31308
104074323	chr14:104074323:G:A	6.11149e-06	-1.55015	-0.348914
104074518	chr14:104074518:T:C	2.34855e-05	-1.53648	0.983634
104074939	chr14:104074939:G:GT	1.76269e-05	-1.07666e-10	-0.839804
104075052	chr14:104075052:G:A	5.03993e-06	-0.932531	-1.15931
104075426	chr14:104075426:A:G	0.000161799	-1.01482	2.39194
104075705	chr14:104075705:C:T	1.41775e-05	-1.07666e-10	-1.05757
104075712	chr14:104075712:T:G	3.16603e-05	-0.25417	-3.65436e-10
104076639	chr14:104076639:G:T	1.03836e-05	-1.07666e-10	-1.369
104076931	chr14:104076931:C:T	2.1527e-05	-1.07666e-10	-0.639924
104077057	chr14:104077057:A:G	7.02062e-06	-0.721204	-1.03918
104077159	chr14:104077159:G:C	1.28126e-05	-1.07666e-10	-1.1588
104077564	chr14:104077564:C:T	4.60305e-06	-0.946014	-1.2365
104078561	chr14:104078561:G:C	2.08262e-05	-1.07666e-10	-0.673021
104078942	chr14:104078942:T:G	1.29822e-05	-1.07666e-10	-1.14565
104078947	chr14:104078947:C:T	8.71465e-06	-1.54423	-3.65436e-10
104078948	chr14:104078948:G:A	1.16116e-05	-0.736929	-0.520299
104078995	chr14:104078995:T:C	1.79055e-05	-0.824122	-3.65436e-10
104079065	chr14:104079065:A:G	1.81716e-05	-0.809374	-3.65436e-10
104079164	chr14:104079164:C:CAG	4.07376e-06	-1.46446	-0.840203
104079263	chr14:104079263:A:G	1.53659e-05	-1.07666e-10	-0.977078
104079293	chr14:104079293:C:T	1.08473e-05	-1.07666e-10	-1.32531
104079634	chr14:104079634:A:G	1.29225e-05	-1.15026	-3.65436e-10
104079927	chr14:104079927:C:T	1.78079e-05	-1.07666e-10	-0.829587
104080085	chr14:104080085:A:C	1.28184e-05	-1.07666e-10	-1.15835
104080556	chr14:104080556:A:G	7.31384e-06	-1.48722	-0.232242
104080997	chr14:104080997:G:A	0.0028397	-1.07666e-10	4.24222
104081057	chr14:104081057:C:G	1.95084e-05	-1.07666e-10	-0.738385
104081311	chr14:104081311:A:G	1.87018e-05	-0.786795	0.00618512
104081497	chr14:104081497:G:A	1.72334e-05	-1.07666e-10	-0.862385
104081567	chr14:104081567:C:T	1.3438e-05	-1.11114	-3.65436e-10
104081679	chr14:104081679:G:A	0.00266413	-1.07666e-10	4.1784
104082228	chr14:104082228:G:A	1.7545e-05	-1.07666e-10	-0.844463
104082267	chr14:104082267:A:G	0.000154248	-0.595619	1.92495
104082344	chr14:104082344:A:G	0.000162983	-0.549972	1.93439
104082440	chr14:104082440:C:T	1.14107e-05	-1.07666e-10	-1.27468
104082456	chr14:104082456:C:T	1.59469e-05	-1.07666e-10	-0.939966
104082545	chr14:104082545:C:T	1.7533e-05	-1.07666e-10	-0.845145
104083475	chr14:104083475:C:T	1.04923e-05	-1.07666e-10	-1.35859
104083603	chr14:104083603:C:G	1.03679e-05	-1.07666e-10	-1.37052
104084131	chr14:104084131:C:T	9.43748e-06	-0.870266	-0.594276
104084351	chr14:104084351:C:T	9.85675e-06	-1.42108	-3.65436e-10
104084490	chr14:104084490:G:A	0.00251056	-1.07666e-10	4.11903
104084577	chr14:104084577:G:A	1.38243e-05	-1.07666e-10	-1.0828
104084651	chr14:104084651:A:T	0.000135116	-1.32605	2.52295
104084788	chr14:104084788:G:A	1.63351e-05	-1.07666e-10	-0.915916
104085818	chr14:104085818:C:T	1.07163e-05	-1.07666e-10	-1.33747
104085983	chr14:104085983:G:A	1.04015e-05	-1.07666e-10	-1.36729
104086045	chr14:104086045:A:G	0.000795766	-0.713751	3.68382
104086859	chr14:104086859:A:G	2.37272e-06	-1.52994	-1.31526
104086983	chr14:104086983:C:T	1.05161e-05	-1.07666e-10	-1.35633
104087184	chr14:104087184:A:G	0.00010726	-1.30523	2.27126
104087225	chr14:104087225:TCTC:T	9.27094e-06	-1.48235	-3.65436e-10
104087229	chr14:104087229:C:T	2.24498e-06	-1.54475	-1.35578
104087273	chr14:104087273:G:A	1.34141e-05	-1.07666e-10	-1.11292
104087320	chr14:104087320:T:C	0.000408165	-1.07666e-10	2.30244
104087707	chr14:104087707:G:A	1.04155e-05	-0.716861	-0.649077
104087797	chr14:104087797:C:T	1.11008e-05	-1.07666e-10	-1.30222
104087805	chr14:104087805:C:T	1.08846e-05	-1.07666e-10	-1.32188
104087960	chr14:104087960:T:C	1.05643e-05	-1.35175	-3.65436e-10
104088502	chr14:104088502:G:A	1.83989e-05	-1.07666e-10	-0.796941
104088584	chr14:104088584:C:T	8.22438e-05	-1.3137	2.01415
104088643	chr14:104088643:G:A	0.0020719	-1.07666e-10	3.92699
104088788	chr14:104088788:A:G	2.08284e-05	-1.07666e-10	-0.672916
104088856	chr14:104088856:G:A	9.34144e-06	-1.47477	-3.65436e-10
104088975	chr14:104088975:T:C	1.03476e-05	-1.07666e-10	-1.37248
104089116	chr14:104089116:G:T	2.21924e-05	-0.544961	-0.0645224
104089169	chr14:104089169:C:T	1.0417e-05	-1.07666e-10	-1.36579
104089423	chr14:104089423:G:A	1.11705e-05	-1.07666e-10	-1.29596
104089571	chr14:104089571:C:T	9.2435e-06	-1.48531	-3.65436e-10
104089640	chr14:104089640:G:A	8.77758e-06	-1.53703	-3.65436e-10
104090519	chr14:104090519:G:T	1.35107e-05	-1.07666e-10	-1.10575
104090553	chr14:104090553:C:T	1.68758e-05	-1.07666e-10	-0.88335
104090567	chr14:104090567:C:T	1.00616e-05	-1.40051	-3.65436e-10
104090695	chr14:104090695:C:T	4.04873e-06	-1.49346	-0.817367
104090935	chr14:104090935:G:C	9.62012e-06	-1.44538	-3.65436e-10
104090970	chr14:104090970:A:C	6.71756e-05	-1.07666e-10	0.498079
104091105	chr14:104091105:A:G	9.71241e-06	-1.43583	-3.65436e-10
104091388	chr14:104091388:G:C	9.33699e-06	-1.47525	-3.65436e-10
104091574	chr14:104091574:C:T	1.94053e-05	-1.07666e-10	-0.743686
104091603	chr14:104091603:T:C	1.13621e-05	-1.07666e-10	-1.27895
104091982	chr14:104091982:T:C	0.000882802	-0.464735	3.5386
104092390	chr14:104092390:C:T	9.78138e-06	-1.42875	-3.65436e-10
104092451	chr14:104092451:C:T	9.90773e-06	-1.41592	-3.65436e-10
104093012	chr14:104093012:C:T	5.20813e-06	-1.48477	-0.574241
104093169	chr14:104093169:C:T	0.000487163	-0.801308	3.28068
104093286	chr14:104093286:T:C	3.21048e-05	-0.389123	0.148897
104093311	chr14:104093311:C:T	9.61307e-06	-1.44611	-3.65436e-10
104093328	chr14:104093328:C:T	1.24593e-05	-1.07666e-10	-1.18676
104093496	chr14:104093496:C:A	9.52336e-06	-1.45548	-3.65436e-10
104093515	chr14:104093515:T:C	0.000603285	-0.726452	3.41961
104093582	chr14:104093582:T:C	0.000337236	-0.599236	2.71079
104094252	chr14:104094252:G:A	3.57173e-05	-1.07666e-10	-0.133596
104094533	chr14:104094533:G:A	2.61265e-05	-1.07666e-10	-0.446281
104094675	chr14:104094675:A:G	9.70674e-06	-0.699588	-0.736823
104095260	chr14:104095260:T:C	9.80018e-06	-1.42683	-3.65436e-10
104095551	chr14:104095551:C:T	1.05354e-05	-1.07666e-10	-1.3545
104095723	chr14:104095723:G:A	2.76985e-06	-1.31745	-1.37299
104096244	chr14:104096244:G:A	1.33162e-05	-1.07666e-10	-1.12025
104096475	chr14:104096475:A:G	9.41044e-05	1.20212	-0.366942
104096549	chr14:104096549:G:C	1.03532e-05	-1.07666e-10	-1.37194
104096681	chr14:104096681:A:G	2.7936e-05	-0.28382	-0.0954954
104097020	chr14:104097020:C:T	1.03806e-05	-1.07666e-10	-1.36929
104097322	chr14:104097322:G:A	1.71447e-05	-1.07666e-10	-0.867542
104097345	chr14:104097345:G:C	0.000388758	0.462581	1.79115
104097421	chr14:104097421:C:T	1.04112e-05	-1.07666e-10	-1.36635
104097595	chr14:104097595:G:T	0.000206858	-1.07666e-10	1.6228
104098166	chr14:104098166:G:A	1.0235e-05	-1.38342	-3.65436e-10
104098753	chr14:104098753:G:A	9.9814e-06	-1.40851	-3.65436e-10
104099385	chr14:104099385:GC:G	1.23108e-05	-1.07666e-10	-1.19876
104099414	chr14:104099414:G:T	1.20907e-05	-1.07666e-10	-1.21679
104099442	chr14:104099442:G:T	0.000339911	-1.07666e-10	2.11945
104099585	chr14:104099585:G:T	3.78209e-06	-1.10569	-1.27326
104099652	chr14:104099652:T:C	0.000191878	-0.00671188	1.55434
104099782	chr14:104099782:C:T	0.000243791	0.126559	1.66052
104099834	chr14:104099834:G:A	1.17528e-05	-1.07666e-10	-1.24514
104099946	chr14:104099946:C:T	4.03201e-06	-1.06615	-1.24881
104100251	chr14:104100251:G:T	1.04578e-05	-1.07666e-10	-1.36188
104100433	chr14:104100433:A:G	0.000437673	-1.07666e-10	2.37224
104100575	chr14:104100575:C:T	4.50409e-06	-0.885256	-1.31899
104100792	chr14:104100792:T:C	2.04506e-05	-0.69122	-3.65436e-10
104100879	chr14:104100879:C:T	2.27669e-06	-1.5495	-1.33701
104101188	chr14:104101188:C:T	5.10535e-06	-1.16028	-0.918663
104101239	chr14:104101239:C:T	5.04392e-06	-1.17575	-0.915303
104101385	chr14:104101385:C:T	0.000248143	-0.318219	2.12299
104101482	chr14:104101482:G:T	1.19616e-05	-1.07666e-10	-1.22753
104101589	chr14:104101589:G:A	5.27334e-06	-1.17991	-0.866655
104101595	chr14:104101595:A:G	5.36851e-06	-1.18959	-0.839091
104101756	chr14:104101756:ACCTC:A	1.04219e-05	-1.07666e-10	-1.36532
104102135	chr14:104102135:T:C	5.00752e-06	-1.15498	-0.943315
104102376	chr14:104102376:C:T	1.44193e-05	-1.04067	-3.65436e-10
104102788	chr14:104102788:G:C	2.39265e-06	-1.52716	-1.30968
104103129	chr14:104103129:T:C	1.19233e-05	-1.07666e-10	-1.23074
104103182	chr14:104103182:C:T	1.03405e-05	-1.07666e-10	-1.37317
104103242	chr14:104103242:C:CG	1.03401e-05	-1.07666e-10	-1.3732
104103464	chr14:104103464:C:G	0.000101895	-0.303231	1.21794
104103541	chr14:104103541:A:G	1.13146e-05	-1.07666e-10	-1.28314
104103591	chr14:104103591:C:T	1.2651e-05	-1.07666e-10	-1.17149
104103751	chr14:104103751:C:T	1.38819e-05	-1.07666e-10	-1.07864
104103779	chr14:104103779:C:G	0.000313288	0.605297	1.43259
104104075	chr14:104104075:C:A	5.94727e-06	-1.09488	-0.831418
104104292	chr14:104104292:A:C	1.08112e-05	-1.07666e-10	-1.32865
104104476	chr14:104104476:C:A	1.19585e-05	-1.07666e-10	-1.22779
104104567	chr14:104104567:T:C	1.06889e-05	-1.07666e-10	-1.34002
104105102	chr14:104105102:C:T	3.82633e-06	-1.12363	-1.24369
104105457	chr14:104105457:G:C	0.000227809	-1.07666e-10	1.71928
104105483	chr14:104105483:C:G	3.38551e-06	-1.12019	-1.36954
104106330	chr14:104106330:G:A	0.000110168	0.418911	0.573866
104106352	chr14:104106352:C:T	5.32357e-06	-1.14356	-0.893528
104106932	chr14:104106932:C:T	1.81834e-05	-1.07666e-10	-0.808721
104107353	chr14:104107353:A:G	1.05944e-05	-1.07666e-10	-1.34891
104108016	chr14:104108016:C:T	2.90437e-05	-1.07666e-10	-0.340428
104108552	chr14:104108552:G:A	9.32852e-06	-1.47616	-3.65436e-10
104108873	chr14:104108873:C:T	0.000228792	0.31987	1.40371
104108989	chr14:104108989:C:A	5.03865e-06	-1.09089	-1.0012
104109129	chr14:104109129:C:T	1.05891e-05	-1.07666e-10	-1.34941
104109194	chr14:104109194:C:G	2.96574e-05	0.892639	-1.21216
104109532	chr14:104109532:G:A	1.86443e-05	-0.146347	-0.637346
104109597	chr14:104109597:CAT:C	0.000128976	-1.07666e-10	1.1504
104109601	chr14:104109601:T:C	1.35351e-05	-1.07666e-10	-1.10394
104109897	chr14:104109897:A:G	5.21719e-05	0.245313	-3.65436e-10
104110326	chr14:104110326:C:T	3.23397e-05	-0.232937	-3.65436e-10
104110479	chr14:104110479:A:G	4.75982e-05	0.310775	-0.157212
104110794	chr14:104110794:G:A	5.47891e-05	0.389382	-0.0951221
104111288	chr14:104111288:C:T	1.164e-05	-1.25478	-3.65436e-10
104111480	chr14:104111480:C:T	1.13948e-05	-1.07666e-10	-1.27607
104111489	chr14:104111489:C:T	1.13948e-05	-1.07666e-10	-1.27607
104112144	chr14:104112144:C:T	1.30844e-05	-1.07666e-10	-1.13781
104112345	chr14:104112345:A:T	1.26115e-05	-1.17462	-3.65436e-10
104112810	chr14:104112810:T:G	1.07261e-05	-1.07666e-10	-1.33655
104112877	chr14:104112877:A:G	1.07807e-05	-1.07666e-10	-1.33147
104112907	chr14:104112907:A:C	1.16669e-05	-1.07666e-10	-1.25247
104112951	chr14:104112951:C:A	2.37091e-05	-1.07666e-10	-0.543371
104113818	chr14:104113818:C:T	1.09462e-05	-1.31624	-3.65436e-10
104114057	chr14:104114057:C:T	8.21542e-05	1.62422	-0.924849
104114852	chr14:104114852:C:T	8.21173e-06	-1.43707	-0.166599
104115323	chr14:104115323:G:C	0.000148132	-1.07666e-10	1.28887
104115423	chr14:104115423:A:G	3.72468e-05	0.0167861	-0.108451
104115587	chr14:104115587:G:T	7.35913e-06	-0.593426	-1.11986
104115613	chr14:104115613:C:T	8.8482e-06	-1.52902	-3.65436e-10
104116049	chr14:104116049:C:T	4.33366e-06	-1.39602	-0.846805
104116442	chr14:104116442:G:A	3.91512e-05	-1.07666e-10	-0.0418011
104116662	chr14:104116662:G:C	1.16638e-05	-1.25274	-3.65436e-10
104117975	chr14:104117975:C:T	1.08879e-05	-1.32158	-3.65436e-10
104118555	chr14:104118555:A:G	3.23607e-06	-1.23183	-1.30304
104118655	chr14:104118655:T:C	2.2717e-05	-1.07666e-10	-0.586118
104118658	chr14:104118658:T:C	2.4681e-06	-1.43236	-1.37342
104118710	chr14:104118710:T:G	1.81178e-05	-1.07666e-10	-0.812337
104118844	chr14:104118844:C:T	2.31715e-05	-1.07666e-10	-0.566309
104118849	chr14:104118849:TGA:T	0.000644396	0.235004	2.52408
104118926	chr14:104118926:C:T	9.94169e-05	1.83916	-0.949072
104118950	chr14:104118950:C:A	8.87868e-06	-1.52558	-3.65436e-10
104119258	chr14:104119258:G:A	4.11892e-05	-1.07666e-10	0.00894346
104119602	chr14:104119602:C:T	5.18185e-05	-1.07666e-10	0.238516
104120056	chr14:104120056:A:C	6.77561e-06	-0.635944	-1.15996
104120199	chr14:104120199:C:T	1.05958e-05	-1.07666e-10	-1.34878
104120589	chr14:104120589:G:A	1.04611e-05	-1.07666e-10	-1.36157
104120914	chr14:104120914:A:C	1.16356e-05	-1.07666e-10	-1.25517
104121011	chr14:104121011:G:A	0.000418475	1.88842	0.438961
104121107	chr14:104121107:T:C	8.65554e-06	-1.55103	-3.65436e-10
104121304	chr14:104121304:C:T	1.13941e-05	-1.07666e-10	-1.27614
104121496	chr14:104121496:A:G	1.34964e-05	-1.07666e-10	-1.10681
104121533	chr14:104121533:G:A	8.66997e-06	-1.54937	-3.65436e-10
104121575	chr14:104121575:G:C	1.65372e-05	-0.903619	-3.65436e-10
104121601	chr14:104121601:C:T	4.49549e-05	-1.07666e-10	0.0964281
104121719	chr14:104121719:A:G	9.16949e-06	-0.403709	-1.08964
104122536	chr14:104122536:T:C	1.35334e-05	-1.07666e-10	-1.10407
104122946	chr14:104122946:G:A	8.66098e-06	-1.5504	-3.65436e-10
104123503	chr14:104123503:T:C	9.52731e-06	-0.712388	-0.742681
104123595	chr14:104123595:C:T	6.6548e-06	-0.863847	-0.950045
104124246	chr14:104124246:T:C	1.26426e-05	-1.07666e-10	-1.17216
104124687	chr14:104124687:G:C	5.02546e-05	0.207871	-3.65436e-10
104124939	chr14:104124939:T:C	3.02894e-06	-1.23665	-1.36437
104125116	chr14:104125116:A:G	8.66401e-06	-1.55005	-3.65436e-10
104125355	chr14:104125355:G:A	1.0349e-05	-1.37234	-3.65436e-10
104126399	chr14:104126399:A:G	1.23913e-05	-1.07666e-10	-1.19224
104126478	chr14:104126478:A:C	3.53078e-05	-1.07666e-10	-0.145128
104126681	chr14:104126681:A:C	0.000116844	-1.07666e-10	1.05161
104126919	chr14:104126919:C:T	0.00040981	1.86913	0.437333
104127143	chr14:104127143:C:T	3.31703e-05	-1.07666e-10	-0.207576
104127187	chr14:104127187:G:A	1.52066e-05	-0.987503	-3.65436e-10
104127717	chr14:104127717:G:A	5.21982e-05	-1.07666e-10	0.245816
104127750	chr14:104127750:G:A	1.14149e-05	-1.07666e-10	-1.27431
104127760	chr14:104127760:C:T	4.61064e-05	-1.07666e-10	0.121719
104127788	chr14:104127788:C:T	1.06587e-05	-1.07666e-10	-1.34285
104128179	chr14:104128179:C:T	3.65531e-05	-1.07666e-10	-0.110465
104128445	chr14:104128445:T:TA	1.08481e-05	-0.277438	-1.0478
104128736	chr14:104128736:C:G	4.71402e-06	-0.788603	-1.37009
104129683	chr14:104129683:G:T	1.49625e-05	-1.00368	-3.65436e-10
104130199	chr14:104130199:TTTTA:T	1.38814e-05	-0.355933	-0.722752
104130864	chr14:104130864:A:G	2.3527e-05	-1.07666e-10	-0.551082
104131287	chr14:104131287:C:T	1.72261e-05	-0.862806	-3.65436e-10
104131553	chr14:104131553:C:T	3.57148e-05	-1.07666e-10	-0.133667
104131684	chr14:104131684:G:A	1.01797e-05	-1.38884	-3.65436e-10
104131961	chr14:104131961:G:T	1.02532e-05	-1.38164	-3.65436e-10
104132216	chr14:104132216:C:T	0.000216665	1.48502	0.184104
104132359	chr14:104132359:T:C	3.37555e-05	-1.07666e-10	-0.190089
104132612	chr14:104132612:G:A	6.55475e-06	-0.520293	-1.30875
104132656	chr14:104132656:T:G	1.12466e-05	-1.07666e-10	-1.28917
104132799	chr14:104132799:C:T	1.34241e-05	-1.11218	-3.65436e-10
104132896	chr14:104132896:C:T	2.00113e-05	-1.07666e-10	-0.712934
104134627	chr14:104134627:G:T	1.85957e-05	-1.07666e-10	-0.786301
104134831	chr14:104134831:A:G	9.58612e-06	-1.44891	-3.65436e-10
104134834	chr14:104134834:A:G	2.28358e-05	-0.580901	-3.65436e-10
104134838	chr14:104134838:C:T	2.67627e-05	-1.07666e-10	-0.422222
104135489	chr14:104135489:A:G	4.05071e-05	-1.07666e-10	-0.0077542
104135643	chr14:104135643:C:T	1.34954e-05	-1.07666e-10	-1.10688
104135811	chr14:104135811:C:G	4.12635e-05	-1.07666e-10	0.0107476
104136073	chr14:104136073:C:T	3.12408e-05	-0.267507	-3.65436e-10
104136464	chr14:104136464:C:T	1.03484e-05	-1.07666e-10	-1.3724
104136854	chr14:104136854:T:C	4.05585e-05	-1.07666e-10	-0.00648726
104136934	chr14:104136934:G:A	0.000178181	0.202858	1.27071
104137249	chr14:104137249:A:T	3.83867e-05	-1.07666e-10	-0.0615214
104137536	chr14:104137536:T:C	0.000100735	-1.07666e-10	0.903264
104137798	chr14:104137798:G:A	0.000276258	0.0587441	1.85336
104137839	chr14:104137839:C:A	1.03797e-05	-1.07666e-10	-1.36938
104138326	chr14:104138326:A:G	4.72215e-06	-0.825276	-1.33169
104138366	chr14:104138366:C:G	2.53151e-05	-0.477829	-3.65436e-10
104139150	chr14:104139150:T:G	4.17178e-05	-1.07666e-10	0.0216964
104139471	chr14:104139471:T:C	1.07625e-05	-1.07666e-10	-1.33317
104139520	chr14:104139520:G:A	1.09196e-05	-1.07666e-10	-1.31867
104139870	chr14:104139870:G:C	2.10196e-05	-0.663778	-3.65436e-10
104140064	chr14:104140064:A:G	2.59935e-05	-1.07666e-10	-0.451385
104140446	chr14:104140446:C:G	8.24711e-05	-1.07666e-10	0.703217
104140510	chr14:104140510:A:G	7.42499e-05	-1.07666e-10	0.598205
104140513	chr14:104140513:T:C	7.50899e-05	-1.07666e-10	0.609454
104140677	chr14:104140677:T:G	0.000167959	0.801422	0.613068
104140696	chr14:104140696:G:A	1.8661e-05	-1.07666e-10	-0.782796
104140726	chr14:104140726:G:GT	7.42499e-05	-1.07666e-10	0.598205
104140829	chr14:104140829:A:G	7.0355e-05	-1.07666e-10	0.544323
104140901	chr14:104140901:CCTT:C	3.55321e-05	-1.07666e-10	-0.138795
104140944	chr14:104140944:G:A	1.04455e-05	-0.597148	-0.765916
104141013	chr14:104141013:C:T	7.07544e-05	-1.07666e-10	0.549984
104141079	chr14:104141079:G:A	7.07544e-05	-1.07666e-10	0.549984
104141095	chr14:104141095:C:T	7.07544e-05	-1.07666e-10	0.549984
104141281	chr14:104141281:A:G	1.76898e-05	-1.07666e-10	-0.836245
104141329	chr14:104141329:C:G	1.06428e-05	-1.07666e-10	-1.34435
104141731	chr14:104141731:A:G	0.000173467	1.58716	-0.140404
104141774	chr14:104141774:T:C	8.44302e-05	-1.07666e-10	0.726693
104142770	chr14:104142770:C:G	1.13425e-05	-0.619061	-0.661613
104142937	chr14:104142937:C:T	2.01364e-05	-1.07666e-10	-0.706701
104143076	chr14:104143076:T:C	2.368e-05	0.300224	-0.844823
104143371	chr14:104143371:T:C	9.23677e-05	-1.45574	2.27228
104143397	chr14:104143397:T:C	2.1523e-05	-1.07666e-10	-0.640112
104143477	chr14:104143477:G:A	2.29057e-05	-1.07666e-10	-0.577845
104143801	chr14:104143801:G:A	4.73869e-06	-0.89672	-1.25675
104143879	chr14:104143879:G:A	2.1687e-05	-1.07666e-10	-0.63252
104144126	chr14:104144126:A:G	0.000196324	1.77287	-0.202331
104144515	chr14:104144515:G:A	1.15972e-05	-1.07666e-10	-1.25847
104144600	chr14:104144600:A:G	2.2243e-05	-1.07666e-10	-0.607202
104144989	chr14:104144989:C:T	5.06465e-06	-1.14047	-0.94648
104145233	chr14:104145233:A:G	1.17052e-05	-1.07666e-10	-1.2492
104145695	chr14:104145695:G:C	2.83849e-05	-1.07666e-10	-0.363375
104145827	chr14:104145827:G:A	1.12293e-05	-1.07666e-10	-1.29071
104145939	chr14:104145939:C:T	1.28515e-05	0.194924	-1.35069
104146026	chr14:104146026:A:G	0.000254846	1.66471	0.166718
104146376	chr14:104146376:G:A	3.33959e-05	-1.07666e-10	-0.200799
104146610	chr14:104146610:C:A	1.02894e-05	-1.37812	-3.65436e-10
104147014	chr14:104147014:C:T	1.15069e-05	-1.07666e-10	-1.26628
104147326	chr14:104147326:G:A	1.16821e-05	-1.07666e-10	-1.25118
104147826	chr14:104147826:G:A	1.42918e-05	-0.963881	-0.0856658
104147878	chr14:104147878:C:T	1.5061e-05	-1.07666e-10	-0.997121
104147952	chr14:104147952:C:T	1.06873e-05	-1.07666e-10	-1.34018
104148250	chr14:104148250:ACTCC:A	1.09983e-05	-1.07666e-10	-1.31149
104148489	chr14:104148489:T:C	1.01049e-05	-1.39621	-3.65436e-10
104148532	chr14:104148532:G:C	2.25279e-05	-1.07666e-10	-0.594479
104148916	chr14:104148916:T:A	2.92762e-06	-1.42398	-1.21106
104149096	chr14:104149096:C:T	1.05127e-05	-1.35665	-3.65436e-10
104149492	chr14:104149492:C:T	1.85739e-05	-1.07666e-10	-0.787477
104149889	chr14:104149889:A:G	0.000177423	-1.2105	2.67981
104150501	chr14:104150501:C:T	1.03269e-05	-1.37448	-3.65436e-10
104150569	chr14:104150569:G:A	8.65482e-06	-1.55111	-3.65436e-10
104150570	chr14:104150570:C:A	8.6549e-06	-1.55111	-3.65436e-10
104150572	chr14:104150572:A:G	3.44385e-05	-1.07666e-10	-0.170056
104150717	chr14:104150717:C:T	9.88965e-06	-1.41774	-3.65436e-10
104150931	chr14:104150931:T:G	1.23209e-05	-1.07666e-10	-1.19794
104151477	chr14:104151477:TC:T	1.049e-05	-1.07666e-10	-1.35881
104151650	chr14:104151650:T:C	1.0413e-05	-1.07666e-10	-1.36618
104152405	chr14:104152405:C:G	1.02305e-05	-1.38385	-3.65436e-10
104152782	chr14:104152782:G:C	4.47615e-06	-1.39737	-0.813096
104153262	chr14:104153262:T:C	1.18994e-05	-1.07666e-10	-1.23275
104153391	chr14:104153391:AC:A	6.61998e-06	-0.477549	-1.34159
104153734	chr14:104153734:T:C	1.11363e-05	-1.07666e-10	-1.29902
104153740	chr14:104153740:G:A	0.000203054	2.96502	-1.36078
104153865	chr14:104153865:G:T	1.15377e-05	-1.07666e-10	-1.26361
104154197	chr14:104154197:C:T	3.28608e-05	-1.07666e-10	-0.216952
104154234	chr14:104154234:C:T	6.22343e-05	-1.07666e-10	0.421674
104154316	chr14:104154316:A:G	1.06473e-05	-1.07666e-10	-1.34392
104154369	chr14:104154369:C:T	3.21723e-06	-1.49105	-1.04966
104154602	chr14:104154602:G:C	3.19234e-05	-1.42729	1.1814
104154640	chr14:104154640:C:G	2.76418e-05	-1.07666e-10	-0.389901
104155046	chr14:104155046:C:T	0.000192941	1.53616	0.0169925
104155344	chr14:104155344:C:T	1.07735e-05	-1.07666e-10	-1.33214
104155421	chr14:104155421:G:A	1.9884e-05	-1.07666e-10	-0.719316
104156239	chr14:104156239:A:G	1.06729e-05	-1.07666e-10	-1.34153
104156364	chr14:104156364:C:G	4.50522e-05	-1.53316	1.63175
104156443	chr14:104156443:T:G	1.03399e-05	-1.07666e-10	-1.37323
104156444	chr14:104156444:T:C	0.0013525	3.16211	0.338371
104156783	chr14:104156783:C:T	5.83739e-06	-0.765881	-1.17907
104157247	chr14:104157247:A:G	1.55006e-05	-1.07666e-10	-0.968354
104157604	chr14:104157604:C:T	1.03796e-05	-1.07666e-10	-1.36939
104157895	chr14:104157895:G:A	1.03416e-05	-1.07666e-10	-1.37305
104157979	chr14:104157979:G:A	8.88492e-06	-1.52488	-3.65436e-10
104158005	chr14:104158005:C:T	1.73172e-05	0.48138	-1.33891
104158283	chr14:104158283:C:T	1.11047e-05	0.0711848	-1.37305
104158352	chr14:104158352:G:A	0.0025471	4.78841	-0.654933
104158465	chr14:104158465:G:A	9.96676e-06	-0.0381819	-1.37179
104158497	chr14:104158497:C:T	1.12061e-05	0.0791987	-1.37197
104158577	chr14:104158577:G:C	4.26684e-05	0.551131	-0.506905
104158689	chr14:104158689:G:A	8.80273e-06	-1.53417	-3.65436e-10
104158995	chr14:104158995:C:T	0.0101304	5.75538	-0.241308
104159232	chr14:104159232:G:A	1.09327e-05	-1.07666e-10	-1.31747
104159305	chr14:104159305:C:T	1.13706e-05	-1.07666e-10	-1.2782
104159333	chr14:104159333:G:A	0.000246768	2.40787	-0.608652
104159868	chr14:104159868:CAG:C	6.43303e-05	1.815	-1.3602
104159974	chr14:104159974:C:T	1.40919e-05	0.0651147	-1.12875
104160156	chr14:104160156:T:C	0.00127907	1.73312	1.71154
104160280	chr14:104160280:C:T	1.03714e-05	-1.07666e-10	-1.37018
104160393	chr14:104160393:G:C	3.4116e-05	0.42062	-0.600084
104160399	chr14:104160399:A:G	0.000345683	-1.07666e-10	2.13629
104160474	chr14:104160474:G:C	6.46042e-05	1.7702	-1.31115
104160590	chr14:104160590:G:A	1.28043e-05	-1.07666e-10	-1.15945
104160660	chr14:104160660:G:A	6.52805e-06	-1.46847	-0.364657
104160698	chr14:104160698:C:T	1.03795e-05	-1.07666e-10	-1.3694
104160729	chr14:104160729:C:T	5.22065e-06	-1.53266	-0.523954
104161022	chr14:104161022:A:G	3.47255e-06	-1.09373	-1.37061
104161055	chr14:104161055:A:G	9.3127e-06	-1.45974	-0.0181133
104161066	chr14:104161066:A:G	1.03423e-05	-1.07666e-10	-1.37299
104161176	chr14:104161176:C:T	1.16634e-05	-1.07666e-10	-1.25278
104161359	chr14:104161359:G:C	1.05914e-05	-1.07666e-10	-1.34919
104161725	chr14:104161725:C:T	0.000149851	2.34604	-1.04563
104161801	chr14:104161801:C:T	0.00029322	2.0632	-0.0915101
104161802	chr14:104161802:C:T	1.03859e-05	-1.07666e-10	-1.36878
104161875	chr14:104161875:A:T	2.79633e-06	-1.3687	-1.31222
104162009	chr14:104162009:T:G	1.32228e-05	-1.41019	0.2829
104162019	chr14:104162019:A:G	1.35203e-05	-1.41109	0.30605
104162069	chr14:104162069:T:C	1.14236e-05	-1.39426	0.120711
104162114	chr14:104162114:T:C	1.43714e-05	-1.3953	0.351312
104162116	chr14:104162116:G:A	0.000213632	1.93608	-0.281059
104162190	chr14:104162190:G:A	1.0548e-05	-1.07666e-10	-1.3533
104162203	chr14:104162203:A:G	1.37356e-05	-1.41051	0.321266
104162966	chr14:104162966:A:G	1.54704e-05	-1.41363	0.443326
104163055	chr14:104163055:A:G	1.39556e-05	-1.42678	0.35343
104163365	chr14:104163365:C:T	1.19591e-05	-1.07666e-10	-1.22774
104163512	chr14:104163512:G:A	1.7429e-05	-1.07666e-10	-0.851095
104163662	chr14:104163662:A:G	3.33944e-06	-1.2062	-1.29723
104163798	chr14:104163798:C:T	1.04061e-05	-1.07666e-10	-1.36684
104163839	chr14:104163839:C:T	5.01724e-06	-1.47024	-0.626113
104163977	chr14:104163977:T:C	3.66776e-06	-1.04842	-1.36123
104163991	chr14:104163991:A:G	3.6834e-06	-1.14598	-1.25942
104164072	chr14:104164072:G:A	5.88035e-06	-1.52722	-0.4104
104164129	chr14:104164129:C:T	1.03885e-05	-1.07666e-10	-1.36853
104164169	chr14:104164169:C:T	4.88492e-06	-1.52917	-0.593913
104164242	chr14:104164242:C:T	3.14897e-06	-1.19661	-1.36555
104164243	chr14:104164243:G:A	1.50925e-05	-1.07666e-10	-0.995034
104164358	chr14:104164358:T:C	1.17173e-05	-1.24816	-3.65436e-10
104164374	chr14:104164374:G:A	2.93023e-06	-1.26576	-1.36839
104164379	chr14:104164379:C:T	9.63479e-06	-1.44385	-3.65436e-10
104164413	chr14:104164413:C:T	8.99382e-06	-1.51269	-3.65436e-10
104164464	chr14:104164464:G:A	3.10215e-05	0.708802	-0.983353
104164701	chr14:104164701:GTGTA:G	6.47691e-06	-0.46849	-1.3725
104164706	chr14:104164706:TGTGTGTGA:T	1.21769e-05	-1.20969	-3.65436e-10
104164735	chr14:104164735:G:C	1.46094e-05	-1.07666e-10	-1.02757
104164742	chr14:104164742:C:T	1.0451e-05	-1.07666e-10	-1.36253
104164811	chr14:104164811:G:A	5.65869e-06	-1.54233	-0.433713
104164833	chr14:104164833:GTC:G	1.45981e-05	-1.07666e-10	-1.02834
104165004	chr14:104165004:C:T	8.66239e-06	-1.55024	-3.65436e-10
104165031	chr14:104165031:G:T	1.48214e-05	-1.07666e-10	-1.01316
104165200	chr14:104165200:T:C	2.99252e-05	-0.310532	-3.65436e-10
104165221	chr14:104165221:TTC:T	1.05197e-05	-1.07666e-10	-1.35598
104165850	chr14:104165850:T:C	4.09689e-06	-1.54873	-0.750278
104165920	chr14:104165920:A:G	1.18344e-05	-1.07666e-10	-1.23822
104166141	chr14:104166141:C:T	1.69775e-05	-1.07666e-10	-0.877342
104166362	chr14:104166362:G:A	5.49947e-05	-1.30497	1.60297
104166446	chr14:104166446:A:G	1.20792e-05	-1.07666e-10	-1.21775
104166716	chr14:104166716:C:T	1.42735e-05	-1.07666e-10	-1.05082
104166799	chr14:104166799:G:A	2.27905e-05	-0.582889	-3.65436e-10
104166890	chr14:104166890:A:C	0.00013907	0.682184	0.54356
104167055	chr14:104167055:G:A	1.03505e-05	-1.07666e-10	-1.3722
104167210	chr14:104167210:G:C	8.67458e-05	0.767618	-0.0138677
104167287	chr14:104167287:T:G	9.77539e-05	0.843582	0.029639
104167326	chr14:104167326:G:A	0.0001146	0.831127	0.201089
104167391	chr14:104167391:C:T	0.00013298	0.979878	0.201089
104167501	chr14:104167501:G:A	1.30734e-05	-1.07666e-10	-1.13865
104167637	chr14:104167637:C:T	0.000127739	1.1386	0.00216054
104167658	chr14:104167658:T:C	0.000128263	0.943766	0.201089
104167731	chr14:104167731:T:C	5.25276e-05	1.49598	-1.24388
104167904	chr14:104167904:C:T	0.000131629	0.89207	0.27869
104168120	chr14:104168120:T:C	0.000121774	0.87915	0.213782
104168138	chr14:104168138:G:A	0.000120757	0.875262	0.209286
104168173	chr14:104168173:G:A	0.000121774	0.882026	0.210911
104168191	chr14:104168191:C:T	0.000122672	0.88937	0.210911
104168210	chr14:104168210:T:C	0.000120488	0.871545	0.210771
104168409	chr14:104168409:T:C	0.000121235	0.87842	0.21008
104168410	chr14:104168410:A:C	0.000122442	0.887492	0.210911
104168447	chr14:104168447:G:A	0.000135267	0.987105	0.210911
104168516	chr14:104168516:C:T	0.000120135	0.868474	0.210911
104168568	chr14:104168568:G:T	0.000120796	0.87396	0.210911
104168861	chr14:104168861:G:A	1.1943e-05	-0.445918	-0.783166
104168940	chr14:104168940:T:C	7.16546e-05	1.54792	-0.985299
104169171	chr14:104169171:G:C	1.0967e-05	-1.07666e-10	-1.31434
104169197	chr14:104169197:C:T	1.03906e-05	-1.07666e-10	-1.36833
104169319	chr14:104169319:G:C	0.000114879	0.823732	0.210911
104169384	chr14:104169384:T:C	1.04156e-05	-1.07666e-10	-1.36593
104169638	chr14:104169638:A:G	1.05846e-05	-1.07666e-10	-1.34983
104169906	chr14:104169906:C:T	1.09854e-05	-1.07666e-10	-1.31267
104170247	chr14:104170247:G:A	2.83471e-06	-1.31235	-1.35494
104170471	chr14:104170471:T:C	7.70976e-05	0.505329	0.130511
104170685	chr14:104170685:C:T	1.23251e-05	-1.07666e-10	-1.19759
104170708	chr14:104170708:C:T	9.60852e-05	0.111064	0.74494
104170764	chr14:104170764:G:C	7.62036e-05	0.496059	0.128118
104170990	chr14:104170990:T:G	0.0320826	4.44276	2.22408
104171342	chr14:104171342:C:T	2.33741e-06	-1.53172	-1.32847
104171424	chr14:104171424:T:TCTTCTCACG	3.25916e-05	-1.07666e-10	-0.225178
104172104	chr14:104172104:A:G	0.456442	5.86979	3.45219
104172106	chr14:104172106:C:A	8.12167e-05	0.557377	0.130511
104172403	chr14:104172403:T:C	8.33477e-05	0.577549	0.136241
104172451	chr14:104172451:A:G	7.88049e-05	0.527093	0.13065
104172589	chr14:104172589:G:A	1.46997e-05	-1.07666e-10	-1.0214
104172698	chr14:104172698:T:C	1.11476e-05	-1.07666e-10	-1.29801
104172943	chr14:104172943:G:A	2.07281e-05	-0.677743	-3.65436e-10
104172947	chr14:104172947:G:A	9.0521e-06	-1.50624	-3.65436e-10
104173014	chr14:104173014:C:T	1.06735e-05	-1.34147	-3.65436e-10
104173182	chr14:104173182:C:G	8.05084e-05	0.548618	0.130511
104173307	chr14:104173307:C:T	2.9136e-05	0.282552	-0.619808
104173318	chr14:104173318:C:T	1.20579e-05	-1.07666e-10	-1.21951
104173674	chr14:104173674:T:C	3.02889e-06	-1.37547	-1.22557
104173899	chr14:104173899:A:G	1.24785e-05	-1.07666e-10	-1.18523
104174485	chr14:104174485:G:T	8.76248e-05	0.331107	0.432725
104174564	chr14:104174564:G:C	1.55413e-05	-0.96573	-3.65436e-10
104174664	chr14:104174664:G:A	1.10141e-05	-1.07666e-10	-1.31005
104174984	chr14:104174984:C:T	5.5487e-05	-1.07666e-10	0.306918
104175275	chr14:104175275:T:C	8.56201e-06	-1.48246	-0.079441
104175442	chr14:104175442:C:A	1.50027e-05	-1.07666e-10	-1.001
104175455	chr14:104175455:C:T	0.000138442	1.2725	-0.0512768
104175598	chr14:104175598:A:G	7.42599e-05	-1.07666e-10	0.59834
104176085	chr14:104176085:A:G	2.92127e-06	-1.46938	-1.16784
104176107	chr14:104176107:G:A	2.06548e-05	-0.681282	-3.65436e-10
104176152	chr14:104176152:G:T	0.000173456	1.44669	-3.65436e-10
104176187	chr14:104176187:C:T	7.32877e-05	0.417679	0.167481
104176454	chr14:104176454:T:C	5.88764e-05	-1.07666e-10	0.366208
104176520	chr14:104176520:G:C	1.03451e-05	-1.07666e-10	-1.37272
104176615	chr14:104176615:T:C	5.93778e-05	-1.07666e-10	0.374689
104176921	chr14:104176921:C:T	3.33352e-05	-1.07666e-10	-0.202617
104176948	chr14:104176948:C:T	1.40824e-05	-1.07666e-10	-1.0643
104177072	chr14:104177072:A:G	0.0654288	8.54593	-1.16645
104177123	chr14:104177123:G:A	1.40224e-05	-1.07666e-10	-1.06857
104177372	chr14:104177372:C:T	1.2387e-05	-1.07666e-10	-1.19258
104177420	chr14:104177420:C:T	5.12272e-05	-1.07666e-10	0.227039
104177522	chr14:104177522:A:G	0.00967204	5.45901	0.00875431
104177573	chr14:104177573:C:T	1.71508e-05	-1.07666e-10	-0.867185
104177762	chr14:104177762:T:C	0.00660887	4.38604	0.700893
104177805	chr14:104177805:G:A	8.65934e-06	-1.55059	-3.65436e-10
104177810	chr14:104177810:C:T	8.26074e-06	-1.34334	-0.254377
104177875	chr14:104177875:A:G	3.53202e-05	0.0424912	-0.187269
104177933	chr14:104177933:C:T	1.04504e-05	-1.07666e-10	-1.36259
104177991	chr14:104177991:T:C	1.25896e-05	0.0889854	-1.26535
104178233	chr14:104178233:G:A	3.10674e-05	-1.07666e-10	-0.273072
104178863	chr14:104178863:G:A	1.56643e-05	-0.957847	-3.65436e-10
104178865	chr14:104178865:A:G	1.52035e-05	-1.07666e-10	-0.987708
104178918	chr14:104178918:C:T	1.14431e-05	-1.07666e-10	-1.27184
104179010	chr14:104179010:C:T	1.09312e-05	-1.07666e-10	-1.31761
104179019	chr14:104179019:T:C	3.98442e-06	-0.957959	-1.36888
104179534	chr14:104179534:C:T	3.40195e-06	-1.38596	-1.09893
104179654	chr14:104179654:C:T	1.07839e-05	-1.07666e-10	-1.33117
104179825	chr14:104179825:C:T	5.72568e-05	0.338315	-3.65436e-10
104179855	chr14:104179855:G:A	1.0341e-05	-1.07666e-10	-1.37311
104180112	chr14:104180112:C:T	1.79316e-05	-0.822668	-3.65436e-10
104180300	chr14:104180300:TG:T	1.78257e-05	-1.53394	0.705346
104180380	chr14:104180380:C:T	7.23561e-05	-1.35014	1.92251
104180434	chr14:104180434:T:C	2.02036e-05	-1.44449	0.741123
104180887	chr14:104180887:C:T	2.63863e-06	-1.50219	-1.23678
104181012	chr14:104181012:C:T	6.85375e-05	-1.07666e-10	0.518149
104181046	chr14:104181046:CA:C	7.8556e-06	-1.40806	-0.239945
104181269	chr14:104181269:G:A	0.00115368	-0.831018	4.1725
104181418	chr14:104181418:C:T	1.83206e-05	-1.07666e-10	-0.801208
104181437	chr14:104181437:G:T	1.49406e-05	-1.47419	0.469036
104181604	chr14:104181604:G:A	1.32814e-05	-1.07666e-10	-1.12287
104181676	chr14:104181676:C:T	2.53017e-05	-1.53723	1.05887
104182265	chr14:104182265:G:A	3.03419e-06	-1.2774	-1.32189
104182465	chr14:104182465:G:A	7.04304e-05	-1.07666e-10	0.545393
104182518	chr14:104182518:C:T	1.0855e-05	-1.07666e-10	-1.32461
104182844	chr14:104182844:T:C	0.00179062	-0.246854	4.02794
104183051	chr14:104183051:CCCTGCCTGGACCCCCGTCCTCCCTGTCTGGACCCCGGTCCT:C	1.28653e-05	-1.54734	0.392644
104183159	chr14:104183159:C:A	3.13423e-06	-1.40683	-1.16002
104183270	chr14:104183270:C:T	9.30922e-06	-1.47823	-3.65436e-10
104183555	chr14:104183555:C:T	2.631e-05	-1.07666e-10	-0.439284
104183621	chr14:104183621:C:A	2.44041e-06	-1.45511	-1.36196
104183704	chr14:104183704:G:A	1.1063e-05	-1.55102	0.245401
104183746	chr14:104183746:C:T	1.95323e-05	-1.07666e-10	-0.737163
104183756	chr14:104183756:G:A	5.77363e-05	-1.07666e-10	0.346655
104184048	chr14:104184048:A:G	1.30034e-05	-1.07666e-10	-1.14402
104184157	chr14:104184157:G:A	3.50953e-06	-1.45974	-0.994004
104184476	chr14:104184476:AACAGTGGCAGCAATG:A	0.00245721	-0.366813	4.46436
104184590	chr14:104184590:T:A	9.15198e-06	-1.49526	-3.65436e-10
104184966	chr14:104184966:C:T	1.23185e-05	-1.19813	-3.65436e-10
104185060	chr14:104185060:G:A	2.40124e-06	-1.46238	-1.37087
104185179	chr14:104185179:G:A	1.11116e-05	-1.07666e-10	-1.30124
104186053	chr14:104186053:C:G	1.17627e-05	-1.07666e-10	-1.2443
104186187	chr14:104186187:G:A	1.07389e-05	-1.37224	0.0368768
104186473	chr14:104186473:C:T	8.75795e-06	-1.53927	-3.65436e-10
104186530	chr14:104186530:C:T	2.38302e-05	0.613124	-1.1514
104186550	chr14:104186550:G:A	0.0185622	1.60837	4.51128
104186590	chr14:104186590:C:T	8.9795e-06	-1.51429	-3.65436e-10
104186728	chr14:104186728:G:C	4.63505e-06	-1.06983	-1.10575
104186783	chr14:104186783:G:A	8.02885e-05	-1.07666e-10	0.676395
104186785	chr14:104186785:T:C	1.24975e-05	-1.54398	0.36028
104186794	chr14:104186794:C:T	1.30614e-05	-1.53353	0.393961
104186891	chr14:104186891:A:G	1.08153e-05	-1.52967	0.201393
104186931	chr14:104186931:A:G	2.62079e-06	-1.52341	-1.22234
104187160	chr14:104187160:G:A	1.04689e-05	-1.07666e-10	-1.36082
104187356	chr14:104187356:G:A	1.05298e-05	-1.07666e-10	-1.35502
104187373	chr14:104187373:G:A	1.78648e-05	0.331677	-1.15808
104187507	chr14:104187507:G:A	2.84981e-06	-1.29646	-1.36552
104187621	chr14:104187621:G:A	6.84613e-05	-1.07666e-10	0.517038
104187792	chr14:104187792:T:C	4.48953e-06	-1.03239	-1.17509
104188151	chr14:104188151:G:A	1.36707e-05	-1.06084	-0.033136
104188227	chr14:104188227:T:G	4.60755e-06	-0.974759	-1.20678
104188307	chr14:104188307:T:C	2.83204e-06	-1.29481	-1.37343
104188572	chr14:104188572:G:A	1.46907e-05	-1.07666e-10	-1.02202
104188610	chr14:104188610:C:T	3.48674e-06	-1.30819	-1.15207
104188897	chr14:104188897:C:T	2.96242e-06	-1.45122	-1.17201
104189121	chr14:104189121:C:T	4.81784e-06	-1.20734	-0.929565
104189435	chr14:104189435:G:A	1.14104e-05	-1.07666e-10	-1.2747
104189874	chr14:104189874:CAT:C	2.48356e-06	-1.43566	-1.36388
104189922	chr14:104189922:C:T	1.22315e-05	-1.07666e-10	-1.20522
104190322	chr14:104190322:T:C	3.9026e-06	-1.40135	-0.946243
104190716	chr14:104190716:G:A	9.86206e-06	-1.42054	-3.65436e-10
104190896	chr14:104190896:C:T	7.3033e-06	-0.557339	-1.16357
104190907	chr14:104190907:C:T	1.24952e-05	-1.07666e-10	-1.18389
104191423	chr14:104191423:G:A	1.72017e-05	-0.422723	-0.441502
104191425	chr14:104191425:G:A	1.64411e-05	-1.07666e-10	-0.909447
104191493	chr14:104191493:G:A	0.000131305	-1.07666e-10	1.16829
104191591	chr14:104191591:G:A	1.25385e-05	-1.07666e-10	-1.18043
104191790	chr14:104191790:C:T	3.08913e-06	-1.28324	-1.2981
104192185	chr14:104192185:C:T	6.16045e-05	-1.07666e-10	0.411503
104192231	chr14:104192231:G:A	1.12923e-05	-1.53257	0.247464
104192323	chr14:104192323:C:T	1.03377e-05	-1.07666e-10	-1.37343
104192359	chr14:104192359:G:A	1.91495e-05	-1.07666e-10	-0.756955
104192412	chr14:104192412:C:G	7.92226e-06	-1.53488	-0.104678
104192468	chr14:104192468:C:T	3.40898e-06	-1.11851	-1.36431
104192754	chr14:104192754:C:T	3.31371e-06	-1.49116	-1.02001
104192973	chr14:104192973:T:C	3.03513e-06	-1.25818	-1.34079
104192980	chr14:104192980:A:C	1.03774e-05	-1.07666e-10	-1.3696
104192997	chr14:104192997:C:T	0.000166949	-1.07666e-10	1.40846
104193038	chr14:104193038:C:T	1.17828e-05	-1.07666e-10	-1.24259
104193334	chr14:104193334:C:T	1.03534e-05	-1.07666e-10	-1.37192
104193512	chr14:104193512:C:T	1.83007e-05	-0.80229	-3.65436e-10
104193611	chr14:104193611:C:T	1.11377e-05	-1.07666e-10	-1.29889
104193640	chr14:104193640:C:T	9.03998e-06	-1.50757	-3.65436e-10
104193721	chr14:104193721:G:A	1.06265e-05	-1.07666e-10	-1.34588
104193810	chr14:104193810:A:G	9.49105e-06	-1.45888	-3.65436e-10
104193886	chr14:104193886:T:C	3.85704e-06	-1.04423	-1.3151
104194057	chr14:104194057:G:A	1.08759e-05	-1.07666e-10	-1.32268
104194221	chr14:104194221:G:A	8.65776e-06	-1.55078	-3.65436e-10
104194269	chr14:104194269:G:A	4.4625e-06	-0.841768	-1.37175
104194612	chr14:104194612:T:G	1.59237e-05	-0.265192	-0.676233
104194842	chr14:104194842:G:A	4.04411e-05	-0.0093857	-3.65436e-10
104195097	chr14:104195097:A:G	2.58159e-06	-1.41942	-1.3414
104195179	chr14:104195179:T:G	1.09036e-05	-1.32014	-3.65436e-10
104195402	chr14:104195402:T:C	2.5621e-06	-1.41713	-1.35128
104195677	chr14:104195677:G:A	8.1926e-06	-0.576124	-1.02988
104195785	chr14:104195785:G:A	3.50377e-05	-1.07666e-10	-0.152806
104195991	chr14:104195991:T:G	1.38908e-05	-0.546861	-0.531148
104196122	chr14:104196122:T:C	5.17917e-05	0.488775	-0.250778
104196196	chr14:104196196:G:A	1.9116e-05	0.382369	-1.14107
104196397	chr14:104196397:C:T	2.78464e-06	-1.55111	-1.134
104196452	chr14:104196452:G:A	1.11092e-05	-1.07666e-10	-1.30146
104196503	chr14:104196503:A:G	1.30614e-05	0.0221614	-1.16173
104196581	chr14:104196581:A:G	1.38853e-05	0.00197794	-1.08038
104196584	chr14:104196584:C:G	0.000111725	1.00681	-3.65436e-10
104196654	chr14:104196654:G:A	2.30972e-06	-1.54066	-1.33145
104196792	chr14:104196792:CT:C	2.11657e-05	0.446923	-1.10377
104197075	chr14:104197075:G:A	4.77205e-05	-0.383117	0.539247
104197377	chr14:104197377:T:G	4.38575e-05	-1.07666e-10	0.0717147
104197417	chr14:104197417:G:A	1.96732e-05	0.385	-1.11497
104197497	chr14:104197497:C:A	1.06085e-05	-1.07666e-10	-1.34758
104198052	chr14:104198052:CATCT:C	4.37793e-05	-1.07666e-10	0.0699297
104198274	chr14:104198274:A:G	2.23036e-05	0.461088	-1.06557
104198403	chr14:104198403:G:A	1.07935e-05	-1.07666e-10	-1.33029
104198471	chr14:104198471:A:G	5.8024e-05	-0.573944	0.925569
104198497	chr14:104198497:A:G	8.95447e-05	0.909961	-0.124454
104198885	chr14:104198885:C:A	1.65985e-05	-1.07666e-10	-0.899921
104198995	chr14:104198995:T:C	9.379e-05	0.728257	0.10357
104199207	chr14:104199207:G:A	8.951e-05	0.785118	-3.65436e-10
104199328	chr14:104199328:A:G	0.000106253	1.02341	-0.0668217
104199348	chr14:104199348:C:T	1.05909e-05	-1.07666e-10	-1.34924
104199370	chr14:104199370:G:T	5.05577e-05	-1.07666e-10	0.213883
104199393	chr14:104199393:G:A	3.13932e-06	-1.44845	-1.11678
104199530	chr14:104199530:G:A	3.87987e-05	-1.07666e-10	-0.0508439
104200179	chr14:104200179:G:T	1.05883e-05	-1.07666e-10	-1.34949
104200208	chr14:104200208:A:G	1.72048e-05	-0.864043	-3.65436e-10
104200236	chr14:104200236:C:T	7.31446e-06	-0.55007	-1.16931
104200481	chr14:104200481:A:G	3.79259e-05	-1.07666e-10	-0.073598
104200484	chr14:104200484:T:C	0.000101319	0.939425	-0.0303786
104200510	chr14:104200510:C:T	1.10277e-05	-1.07666e-10	-1.30882
104200770	chr14:104200770:A:G	9.02763e-05	0.92264	-0.128997
104200928	chr14:104200928:C:T	3.94661e-05	-1.07666e-10	-0.0337889
104201106	chr14:104201106:C:T	3.09545e-06	-1.23039	-1.34891
104201518	chr14:104201518:C:A	8.06501e-05	0.680889	-3.65436e-10
104201606	chr14:104201606:G:A	2.75781e-06	-1.48021	-1.21458
104201620	chr14:104201620:G:A	2.6717e-05	-1.07666e-10	-0.423932
104201643	chr14:104201643:C:T	1.10277e-05	-1.07666e-10	-1.30882
104201658	chr14:104201658:C:T	6.39866e-06	-1.54042	-0.312729
104201712	chr14:104201712:A:G	1.34494e-05	-1.07666e-10	-1.1103
104201797	chr14:104201797:G:A	1.28581e-05	-1.15526	-3.65436e-10
104201825	chr14:104201825:G:A	1.00855e-05	-0.0294766	-1.36865
104201930	chr14:104201930:CA:C	6.77831e-05	0.973127	-0.466046
104202121	chr14:104202121:G:A	6.67667e-06	-0.438855	-1.37176
104202147	chr14:104202147:T:C	4.59965e-05	1.32363	-1.2043
104202253	chr14:104202253:C:T	1.94986e-05	-0.738891	-3.65436e-10
104202338	chr14:104202338:G:A	1.83895e-05	-0.797449	-3.65436e-10
104202481	chr14:104202481:C:T	1.14086e-05	-1.07666e-10	-1.27486
104202489	chr14:104202489:G:A	3.08442e-06	-1.51801	-1.06486
104202967	chr14:104202967:G:A	1.12724e-05	-1.07666e-10	-1.28687
104203062	chr14:104203062:A:G	1.42823e-05	-1.07666e-10	-1.05021
104203241	chr14:104203241:G:A	4.0501e-05	-1.07666e-10	-0.00790464
104203470	chr14:104203470:A:G	8.87162e-06	-0.153734	-1.37264
104205359	chr14:104205359:A:G	0.0059578	1.63109	3.35213
104205514	chr14:104205514:T:C	1.4452e-05	-1.07666e-10	-1.0384
104205687	chr14:104205687:A:AGGGCTG	1.10342e-05	-1.07666e-10	-1.30823
104205971	chr14:104205971:C:T	1.33176e-05	-1.07666e-10	-1.12014
104206028	chr14:104206028:T:C	1.46234e-05	-1.07666e-10	-1.02661
104206050	chr14:104206050:C:T	4.02716e-05	-1.07666e-10	-0.0135859
104206104	chr14:104206104:C:A	1.04757e-05	-1.07666e-10	-1.36017
104206122	chr14:104206122:G:A	3.17876e-05	-1.07666e-10	-0.250154
104206884	chr14:104206884:T:C	5.88858e-05	1.60977	-1.2434
104206965	chr14:104206965:C:T	1.58954e-05	-0.943201	-3.65436e-10
104207196	chr14:104207196:G:C	4.83911e-05	1.44838	-1.2783
104207298	chr14:104207298:G:A	1.79357e-05	0.466945	-1.28938
104207314	chr14:104207314:G:C	1.55034e-05	-0.968172	-3.65436e-10
104207331	chr14:104207331:C:T	2.51068e-06	-1.5446	-1.24408
104207519	chr14:104207519:A:G	5.11085e-05	1.49515	-1.27043
104207613	chr14:104207613:C:T	9.18176e-06	-1.49201	-3.65436e-10
104207614	chr14:104207614:G:A	1.27945e-05	0.140041	-1.30026
104207615	chr14:104207615:A:G	2.7811e-06	-1.55051	-1.13587
104207648	chr14:104207648:G:A	5.12911e-05	-1.07666e-10	0.228285
104207683	chr14:104207683:C:T	3.38964e-05	-0.185921	-3.65436e-10
104207720	chr14:104207720:T:C	1.06239e-05	-1.07666e-10	-1.34613
104207740	chr14:104207740:G:T	1.16899e-05	-1.25051	-3.65436e-10
104207858	chr14:104207858:C:T	1.19713e-05	-1.07666e-10	-1.22672
104208002	chr14:104208002:C:T	0.0237484	1.51153	4.85451
104209438	chr14:104209438:G:A	1.17961e-05	-1.07666e-10	-1.24146
104209671	chr14:104209671:A:G	6.04569e-06	-0.543126	-1.36676
104210109	chr14:104210109:G:A	1.57001e-05	-0.955568	-3.65436e-10
104210321	chr14:104210321:C:T	2.33083e-06	-1.54862	-1.31439
104210480	chr14:104210480:C:T	7.15498e-06	-0.524891	-1.21653
104210560	chr14:104210560:T:C	3.26557e-05	-1.07666e-10	-0.223213
104210576	chr14:104210576:C:G	9.27736e-06	-0.374395	-1.10726
104210592	chr14:104210592:G:A	6.10619e-06	-1.54461	-0.355317
104210654	chr14:104210654:G:A	6.85166e-05	-1.07666e-10	0.517845
104210728	chr14:104210728:G:A	0.000179245	-1.07666e-10	1.47952
104210771	chr14:104210771:G:T	1.15276e-05	-1.07666e-10	-1.26449
104210888	chr14:104210888:G:A	1.10294e-05	-0.226967	-1.0817
104211088	chr14:104211088:G:A	0.000124173	-1.07666e-10	1.11244
104211175	chr14:104211175:G:A	1.19382e-05	-1.07666e-10	-1.22949
104211243	chr14:104211243:T:C	8.01351e-06	-1.35244	-0.275665
104211359	chr14:104211359:G:A	1.01564e-05	-1.39113	-3.65436e-10
104212187	chr14:104212187:G:A	1.88895e-05	-1.07666e-10	-0.770626
104212321	chr14:104212321:T:G	0.000251195	1.00133	0.815663
104212700	chr14:104212700:C:T	3.23948e-05	-0.231232	-3.65436e-10
104212862	chr14:104212862:T:G	2.70945e-06	-1.54503	-1.16745
104212912	chr14:104212912:C:T	1.1329e-05	-1.07666e-10	-1.28187
104213050	chr14:104213050:G:A	1.21842e-05	-0.848597	-0.360495
104213132	chr14:104213132:G:A	2.83288e-05	-0.365353	-3.65436e-10
104213338	chr14:104213338:G:A	1.05007e-05	-1.07666e-10	-1.35779
104213744	chr14:104213744:G:A	1.22991e-05	-1.07666e-10	-1.19971
104213854	chr14:104213854:C:T	2.77435e-05	-1.07666e-10	-0.386232
104213897	chr14:104213897:G:A	1.0611e-05	-0.266293	-1.08105
104214824	chr14:104214824:T:C	1.03909e-05	-1.07666e-10	-1.3683
104215702	chr14:104215702:AGT:A	1.11547e-05	-1.07666e-10	-1.29737
104215759	chr14:104215759:C:T	1.03538e-05	-1.07666e-10	-1.37188
104215817	chr14:104215817:A:G	3.12796e-06	-1.20217	-1.36668
104215872	chr14:104215872:C:T	1.11357e-05	-1.07666e-10	-1.29908
104216070	chr14:104216070:A:G	0.0041606	0.29837	4.32581
104216305	chr14:104216305:C:T	1.37423e-05	0.166274	-1.25503
104216817	chr14:104216817:G:C	4.95968e-06	-0.766318	-1.34157
104216866	chr14:104216866:C:T	1.91136e-05	-0.758834	-3.65436e-10
104218537	chr14:104218537:G:A	2.3304e-06	-1.49863	-1.36456
104218665	chr14:104218665:C:A	1.17301e-05	-1.07666e-10	-1.24707
104218695	chr14:104218695:G:A	1.12236e-05	-1.07666e-10	-1.29121
104218794	chr14:104218794:G:A	1.11523e-05	-1.07666e-10	-1.29759
104218945	chr14:104218945:G:A	3.7235e-06	-1.07388	-1.32069
104219474	chr14:104219474:C:T	1.84104e-05	0.0360626	-0.832378
104219498	chr14:104219498:T:C	4.86961e-06	-0.755627	-1.37059
104219858	chr14:104219858:A:C	8.67691e-06	-1.54857	-3.65436e-10
104219876	chr14:104219876:G:A	1.03648e-05	-1.07666e-10	-1.37081
104220009	chr14:104220009:G:A	2.20301e-06	-1.54607	-1.37334
104220142	chr14:104220142:C:A	1.19439e-05	-1.07666e-10	-1.22901
104220143	chr14:104220143:C:T	1.89192e-05	-1.07666e-10	-0.769057
104220227	chr14:104220227:AG:A	2.88414e-05	0.0332468	-0.380668
104220302	chr14:104220302:C:T	1.97306e-05	-0.727058	-3.65436e-10
104220466	chr14:104220466:G:T	4.74426e-06	-1.34543	-0.806865
104220504	chr14:104220504:AGT:A	2.87755e-06	-1.51311	-1.13918
104220977	chr14:104220977:T:G	3.99704e-05	-1.07666e-10	-0.0210914
104221047	chr14:104221047:T:C	9.37979e-06	-1.47067	-3.65436e-10
104221403	chr14:104221403:T:C	1.58152e-05	-0.948261	-3.65436e-10
104221881	chr14:104221881:G:A	1.11841e-05	-1.07666e-10	-1.29473
104221896	chr14:104221896:G:A	1.18686e-05	-1.07666e-10	-1.23534
104222117	chr14:104222117:C:T	2.10676e-05	-1.07666e-10	-0.661494
104222229	chr14:104222229:C:T	1.21723e-05	-1.07666e-10	-1.21007
104223362	chr14:104223362:C:T	1.06102e-05	-1.07666e-10	-1.34742
104223818	chr14:104223818:T:G	1.63743e-05	-0.913516	-3.65436e-10
104223976	chr14:104223976:CT:C	4.93657e-06	-0.961397	-1.15116
104224156	chr14:104224156:G:C	5.9176e-05	0.965326	-0.594041
104224166	chr14:104224166:C:A	3.70244e-06	-1.53149	-0.86875
104224218	chr14:104224218:G:T	5.72386e-06	-0.893444	-1.07114
104224244	chr14:104224244:C:T	1.49493e-05	-1.07666e-10	-1.00457
104224348	chr14:104224348:C:G	1.04502e-05	-1.07666e-10	-1.36261
104224389	chr14:104224389:TG:T	6.07818e-06	-0.954298	-0.950229
104224777	chr14:104224777:C:T	8.67573e-06	-1.5487	-3.65436e-10
104225044	chr14:104225044:C:T	5.88873e-06	-0.934659	-1.00153
104226487	chr14:104226487:T:G	1.03431e-05	-1.07666e-10	-1.37291
104226783	chr14:104226783:G:A	4.21075e-06	-1.38607	-0.885522
104226817	chr14:104226817:C:T	1.10696e-05	-1.07666e-10	-1.30503
104226864	chr14:104226864:A:G	7.58563e-06	-0.725398	-0.957577
104226991	chr14:104226991:G:A	1.03579e-05	-1.07666e-10	-1.37148
104227334	chr14:104227334:C:T	9.02894e-06	-1.5088	-3.65436e-10
104227430	chr14:104227430:C:T	4.92023e-05	0.84307	-0.656362
104227449	chr14:104227449:C:T	8.21243e-06	-0.690739	-0.912844
104228021	chr14:104228021:A:G	4.26033e-05	0.734029	-0.691329
104228211	chr14:104228211:G:T	1.4359e-05	-1.04485	-3.65436e-10
104228281	chr14:104228281:C:T	4.31123e-05	0.703395	-0.648818
104228377	chr14:104228377:G:A	1.31087e-05	-1.07666e-10	-1.13596
104228440	chr14:104228440:C:T	2.82012e-06	-1.53916	-1.13329
104228786	chr14:104228786:C:T	1.77272e-05	-1.07666e-10	-0.83413
104228815	chr14:104228815:G:C	1.40965e-05	-1.07666e-10	-1.06331
104228880	chr14:104228880:C:T	2.67282e-06	-1.53533	-1.19077
104228978	chr14:104228978:G:A	1.88645e-05	-1.07666e-10	-0.771952
104229299	chr14:104229299:C:T	2.53065e-06	-1.44495	-1.33581
104229403	chr14:104229403:C:T	1.73928e-05	-0.853175	-3.65436e-10
104229498	chr14:104229498:C:G	1.63512e-05	-1.07666e-10	-0.91493
104229578	chr14:104229578:C:T	8.71863e-06	-0.777618	-0.766151
104229598	chr14:104229598:TGTG:T	1.8012e-05	-1.07666e-10	-0.818193
104229784	chr14:104229784:G:A	1.65742e-05	0.424346	-1.32573
104229943	chr14:104229943:G:A	1.14534e-05	-1.07666e-10	-1.27095
104230115	chr14:104230115:C:T	1.12106e-05	-1.07666e-10	-1.29237
104230152	chr14:104230152:A:G	1.12417e-05	-1.07666e-10	-1.2896
104230153	chr14:104230153:G:A	1.8996e-05	-0.765006	-3.65436e-10
104230418	chr14:104230418:C:T	5.80485e-05	0.857322	-0.505274
104230435	chr14:104230435:G:A	1.0417e-05	-1.07666e-10	-1.36579
104230544	chr14:104230544:C:T	1.04619e-05	-1.07666e-10	-1.36149
104230616	chr14:104230616:C:T	5.53658e-06	-1.40978	-0.588073
104230712	chr14:104230712:G:A	1.07346e-05	-1.07666e-10	-1.33576
104231267	chr14:104231267:T:C	1.1311e-05	-1.07666e-10	-1.28345
104232333	chr14:104232333:C:T	1.03543e-05	-1.07666e-10	-1.37183
104232513	chr14:104232513:C:T	1.0393e-05	-1.07666e-10	-1.3681
104232537	chr14:104232537:A:G	1.12052e-05	-1.07666e-10	-1.29285
104232582	chr14:104232582:C:T	1.15717e-05	-1.07666e-10	-1.26067
104232798	chr14:104232798:GC:G	1.04377e-05	-1.07666e-10	-1.36381
104233092	chr14:104233092:C:A	2.28157e-05	-1.07666e-10	-0.581781
104233158	chr14:104233158:G:A	5.7565e-06	-1.37395	-0.584949
104233220	chr14:104233220:A:G	1.03422e-05	-1.07666e-10	-1.373
104233321	chr14:104233321:G:A	1.0405e-05	-1.07666e-10	-1.36695
104233326	chr14:104233326:G:T	5.20253e-05	-1.07666e-10	0.242498
104233444	chr14:104233444:G:A	1.04719e-05	-1.07666e-10	-1.36054
104233560	chr14:104233560:G:C	1.04387e-05	-1.07666e-10	-1.36371
104233779	chr14:104233779:C:T	1.04128e-05	-1.07666e-10	-1.3662
104233829	chr14:104233829:A:G	1.04569e-05	-1.07666e-10	-1.36197
104233932	chr14:104233932:C:T	1.16093e-05	-1.07666e-10	-1.25742
104234054	chr14:104234054:A:G	5.61957e-05	0.319608	-3.65436e-10
104234151	chr14:104234151:A:T	1.16103e-05	-1.07666e-10	-1.25734
104234217	chr14:104234217:G:T	7.95277e-05	1.02085	-0.353978
104234234	chr14:104234234:A:G	1.43952e-05	-1.07666e-10	-1.04233
104234314	chr14:104234314:G:C	1.20016e-05	-1.07666e-10	-1.22419
104234534	chr14:104234534:C:G	1.03734e-05	-1.07666e-10	-1.36999
104234668	chr14:104234668:C:G	1.04459e-05	-1.07666e-10	-1.36303
104234700	chr14:104234700:G:A	5.36622e-06	-1.45532	-0.573793
104234803	chr14:104234803:T:C	1.42962e-05	-1.07666e-10	-1.04924
104234865	chr14:104234865:G:T	1.15138e-05	-1.07666e-10	-1.26568
104234921	chr14:104234921:C:G	1.03948e-05	-1.07666e-10	-1.36792
104235143	chr14:104235143:G:A	1.68159e-05	-1.07666e-10	-0.886909
104235339	chr14:104235339:T:C	1.13975e-05	-1.07666e-10	-1.27584
104235354	chr14:104235354:G:A	1.35611e-05	-1.07666e-10	-1.10203
104235417	chr14:104235417:A:G	1.38313e-05	-1.07666e-10	-1.0823
104235429	chr14:104235429:A:G	1.35728e-05	-1.07666e-10	-1.10116
104235760	chr14:104235760:C:T	1.0487e-05	-1.07666e-10	-1.3591
104235895	chr14:104235895:A:G	4.30432e-06	-1.52263	-0.726985
104235973	chr14:104235973:G:A	1.24341e-05	-1.07666e-10	-1.18879
104236126	chr14:104236126:C:T	1.1062e-05	-1.07666e-10	-1.30571
104236515	chr14:104236515:G:A	1.38414e-05	-1.07666e-10	-1.08157
104236516	chr14:104236516:C:G	6.86372e-06	-0.880687	-0.902295
104236595	chr14:104236595:A:G	1.13089e-05	-1.07666e-10	-1.28364
104236723	chr14:104236723:A:G	2.96191e-05	-1.07666e-10	-0.320813
104236997	chr14:104236997:G:A	4.01974e-06	-0.95153	-1.36648
104237082	chr14:104237082:T:C	2.15305e-05	-1.07666e-10	-0.63976
104237411	chr14:104237411:T:C	5.26234e-05	-0.708808	0.962737
104237412	chr14:104237412:G:A	1.25406e-05	-1.11776	-0.0625037
104237417	chr14:104237417:A:C	5.93056e-06	-1.16968	-0.759433
104237465	chr14:104237465:C:T	3.81823e-06	-1.43052	-0.938929
104237571	chr14:104237571:C:T	1.96414e-05	-1.07666e-10	-0.731592
104237591	chr14:104237591:G:A	5.28305e-06	-1.14854	-0.896185
104237652	chr14:104237652:C:G	4.79172e-06	-1.50862	-0.633726
104237655	chr14:104237655:T:C	8.38227e-05	-0.682803	1.40228
104237775	chr14:104237775:G:T	3.10429e-05	-0.652562	0.378702
104237901	chr14:104237901:C:T	1.06591e-05	-1.07666e-10	-1.34282
104237907	chr14:104237907:G:A	2.38606e-05	-0.958029	0.421028
104237947	chr14:104237947:A:G	2.29091e-05	-0.97222	0.394525
104238293	chr14:104238293:C:T	8.66441e-06	-1.55001	-3.65436e-10
104238315	chr14:104238315:A:G	7.45699e-06	-1.00809	-0.691989
104238326	chr14:104238326:G:A	3.73441e-06	-1.32915	-1.0625
104238385	chr14:104238385:C:T	2.60866e-05	-0.933414	0.485606
104238498	chr14:104238498:A:G	2.71735e-05	-0.914961	0.507971
104238535	chr14:104238535:G:A	2.67212e-05	-0.913331	0.489556
104238799	chr14:104238799:T:C	1.35017e-05	-0.885158	-0.221261
104239083	chr14:104239083:G:A	0.000408174	-0.690615	2.99308
104239117	chr14:104239117:T:C	1.55861e-05	-0.778631	-0.184221
104239128	chr14:104239128:T:A	7.02202e-06	-1.54015	-0.220029
104239146	chr14:104239146:T:C	6.56941e-06	-1.0303	-0.796508
104239147	chr14:104239147:G:A	4.87493e-06	-1.41087	-0.714256
104239223	chr14:104239223:TG:T	0.000187517	-0.81972	2.34436
104239297	chr14:104239297:C:T	9.10243e-06	-1.50069	-3.65436e-10
104239301	chr14:104239301:G:T	1.32364e-05	-1.07666e-10	-1.12626
104239345	chr14:104239345:C:T	1.44238e-05	-0.86097	-0.17938
104239362	chr14:104239362:A:G	1.50506e-05	-0.833498	-0.164314
104239522	chr14:104239522:G:A	7.62218e-06	-1.54735	-0.130818
104239667	chr14:104239667:G:A	5.23679e-06	-0.912061	-1.14146
104239680	chr14:104239680:G:T	1.24703e-05	-1.18588	-3.65436e-10
104239926	chr14:104239926:C:T	5.41838e-06	-1.46197	-0.557462
104239971	chr14:104239971:G:A	6.74653e-05	-1.07666e-10	0.502382
104240023	chr14:104240023:T:G	1.77387e-05	-0.782079	-0.0514047
104240058	chr14:104240058:G:A	6.86633e-05	-0.371968	0.891952
104240153	chr14:104240153:C:G	1.47727e-05	-0.895491	-0.12096
104240359	chr14:104240359:A:G	2.00189e-05	-1.07666e-10	-0.712553
104240628	chr14:104240628:G:A	8.66563e-06	-1.54987	-3.65436e-10
104240637	chr14:104240637:C:T	1.17591e-05	-0.812835	-0.431769
104240827	chr14:104240827:C:G	5.73372e-06	-1.45844	-0.504432
104241004	chr14:104241004:T:C	8.21578e-05	-0.488812	1.18822
104241013	chr14:104241013:C:T	3.91971e-06	-1.22949	-1.11373
104241120	chr14:104241120:A:G	3.21123e-05	-0.400915	0.160923
104241235	chr14:104241235:A:G	3.03276e-05	-0.410315	0.113143
104241325	chr14:104241325:C:T	1.61997e-05	-0.423295	-0.500941
104241933	chr14:104241933:G:A	2.29247e-05	-0.577016	-3.65436e-10
104242170	chr14:104242170:T:C	5.04419e-05	-0.353711	0.565301
104242195	chr14:104242195:T:C	4.13475e-06	-1.46545	-0.824358
104242240	chr14:104242240:A:C	2.24456e-05	-0.560451	-0.0376868
104242248	chr14:104242248:AC:A	1.37413e-05	-1.07666e-10	-1.08882
104242260	chr14:104242260:T:C	1.03753e-05	-1.07666e-10	-1.3698
104242573	chr14:104242573:T:C	1.21042e-05	-1.07666e-10	-1.21568
104242862	chr14:104242862:C:T	1.08283e-05	-1.07666e-10	-1.32707
104243110	chr14:104243110:C:T	1.07846e-05	-1.07666e-10	-1.33111
104243111	chr14:104243111:A:G	1.54716e-05	-0.0711363	-0.89909
104243376	chr14:104243376:A:G	1.05781e-05	-1.07666e-10	-1.35045
104243384	chr14:104243384:A:G	8.65912e-06	-1.55062	-3.65436e-10
104243533	chr14:104243533:T:C	9.61729e-06	-1.09635	-0.349324
104243710	chr14:104243710:T:A	8.80068e-06	-1.5344	-3.65436e-10
104243764	chr14:104243764:G:A	3.99511e-06	-0.985225	-1.33894
104243836	chr14:104243836:G:A	1.11812e-05	-1.07666e-10	-1.295
104243857	chr14:104243857:A:G	1.14521e-05	-1.07666e-10	-1.27106
104244023	chr14:104244023:C:T	4.135e-06	-1.45234	-0.8374
104244168	chr14:104244168:T:G	1.00857e-05	-1.08119	-0.316916
104244181	chr14:104244181:C:T	4.00534e-05	-0.0190168	-3.65436e-10
104244314	chr14:104244314:C:T	4.82884e-06	-1.31675	-0.817877
104244431	chr14:104244431:G:A	1.05091e-05	-1.07666e-10	-1.35699
104244677	chr14:104244677:G:A	1.03851e-05	-1.07666e-10	-1.36886
104244712	chr14:104244712:C:T	1.79552e-05	-0.0420844	-0.779268
104244767	chr14:104244767:C:T	1.05856e-05	-1.07666e-10	-1.34974
104245151	chr14:104245151:G:A	3.57464e-06	-1.36108	-1.07429
104245453	chr14:104245453:C:A	8.7164e-06	-1.54403	-3.65436e-10
104245700	chr14:104245700:T:C	9.89081e-06	-1.41763	-3.65436e-10
104246058	chr14:104246058:T:C	1.2499e-05	-1.07666e-10	-1.18358
104246765	chr14:104246765:C:T	4.24596e-06	-1.462	-0.801264
104246942	chr14:104246942:G:C	4.07233e-06	-1.45873	-0.846287
104246952	chr14:104246952:T:A	1.08713e-05	-1.07666e-10	-1.32311
104246996	chr14:104246996:T:C	1.62283e-05	-0.958452	0.0359765
104247285	chr14:104247285:T:A	1.0339e-05	-1.07666e-10	-1.37331
104247298	chr14:104247298:G:A	2.82328e-05	-0.944827	0.576078
104247314	chr14:104247314:T:G	7.02855e-06	-1.10619	-0.653066
104247837	chr14:104247837:C:T	8.66386e-06	-1.55007	-3.65436e-10
104247863	chr14:104247863:G:T	1.06692e-05	-1.07666e-10	-1.34187
104247979	chr14:104247979:C:A	1.09261e-05	-1.07666e-10	-1.31807
104248427	chr14:104248427:G:A	2.34108e-05	-1.07666e-10	-0.556036
104248624	chr14:104248624:G:A	1.61308e-05	-0.928501	-3.65436e-10
104248643	chr14:104248643:G:C	1.24385e-05	-1.07666e-10	-1.18843
104248671	chr14:104248671:A:AG	1.05356e-05	-1.07666e-10	-1.35447
104248698	chr14:104248698:C:T	1.12939e-05	-1.07666e-10	-1.28497
104248774	chr14:104248774:C:T	4.39871e-06	-1.48052	-0.747402
104248836	chr14:104248836:G:C	1.04812e-05	-1.07666e-10	-1.35965
104248993	chr14:104248993:C:T	1.48308e-05	-1.01253	-3.65436e-10
104249167	chr14:104249167:A:C	1.03389e-05	-1.07666e-10	-1.37332
104249255	chr14:104249255:G:A	1.03549e-05	-1.07666e-10	-1.37177
104249320	chr14:104249320:GACCC:G	1.23627e-05	-1.07666e-10	-1.19455
104249383	chr14:104249383:C:T	2.50833e-05	-0.48703	-3.65436e-10
104249527	chr14:104249527:A:G	9.81147e-06	-1.42568	-3.65436e-10
104249835	chr14:104249835:C:A	2.31262e-05	-0.568266	-3.65436e-10
104249879	chr14:104249879:C:T	8.89736e-06	-1.52348	-3.65436e-10
104249903	chr14:104249903:C:T	1.06905e-05	-1.07666e-10	-1.33988
104250006	chr14:104250006:G:A	9.17816e-06	-1.4924	-3.65436e-10
104250074	chr14:104250074:G:A	2.97818e-05	-1.07666e-10	-0.315333
104250129	chr14:104250129:T:C	8.80136e-06	-1.53433	-3.65436e-10
104250383	chr14:104250383:A:G	8.3839e-06	-1.06514	-0.517781
104250778	chr14:104250778:G:A	1.23785e-05	-1.07666e-10	-1.19327
104252167	chr14:104252167:G:A	8.65918e-06	-1.55061	-3.65436e-10
104252361	chr14:104252361:G:A	3.94699e-06	-1.32329	-1.01298
104252619	chr14:104252619:C:T	1.11266e-05	-1.07666e-10	-1.29989
104252834	chr14:104252834:T:G	3.33336e-05	-1.07666e-10	-0.202664
104252922	chr14:104252922:G:C	2.70631e-05	-1.07666e-10	-0.41106
104252963	chr14:104252963:C:T	8.65533e-06	-1.55106	-3.65436e-10
104253252	chr14:104253252:G:A	2.67266e-05	-0.423572	-3.65436e-10
104253305	chr14:104253305:TA:T	3.41735e-05	-1.07666e-10	-0.17778
104253546	chr14:104253546:G:A	1.47104e-05	-1.07666e-10	-1.02068
104253557	chr14:104253557:A:G	1.03451e-05	-1.07666e-10	-1.37272
104253801	chr14:104253801:ATC:A	1.13694e-05	-1.07666e-10	-1.27831
104254023	chr14:104254023:C:T	1.11865e-05	-1.07666e-10	-1.29453
104254063	chr14:104254063:C:T	1.30746e-05	-1.07666e-10	-1.13856
104254191	chr14:104254191:C:T	1.03476e-05	-1.07666e-10	-1.37248
104254204	chr14:104254204:C:T	2.71339e-05	-1.07666e-10	-0.408446
104254216	chr14:104254216:C:T	5.02491e-06	-1.52124	-0.573583
104254270	chr14:104254270:G:T	1.13563e-05	-1.27946	-3.65436e-10
104254419	chr14:104254419:T:C	8.65492e-06	-1.5511	-3.65436e-10
104254443	chr14:104254443:G:A	5.38477e-06	-1.52232	-0.503338
104254642	chr14:104254642:GTGCATGTGTGAGTGTGTGTCTGTATC:G	2.77949e-06	-1.54806	-1.1389
104254968	chr14:104254968:G:A	1.03438e-05	-1.07666e-10	-1.37284
104255184	chr14:104255184:TA:T	1.23352e-05	-1.07666e-10	-1.19677
104255327	chr14:104255327:T:C	2.24323e-05	-1.07666e-10	-0.598728
104255452	chr14:104255452:C:T	1.09933e-05	-1.07666e-10	-1.31194
104255994	chr14:104255994:A:G	1.82121e-05	-1.07666e-10	-0.807147
104256035	chr14:104256035:CTG:C	1.10195e-05	-1.07666e-10	-1.30957
104256042	chr14:104256042:C:G	3.71583e-05	-1.07666e-10	-0.0940447
104256263	chr14:104256263:C:T	5.48022e-06	-1.49925	-0.508842
104256339	chr14:104256339:C:T	2.64421e-06	-1.48628	-1.25058
104256502	chr14:104256502:C:T	3.47644e-05	-1.07666e-10	-0.160639
104256557	chr14:104256557:A:G	2.47332e-06	-1.50109	-1.30258
104256679	chr14:104256679:T:C	5.67311e-06	-1.42044	-0.553052
104257096	chr14:104257096:C:T	4.76949e-06	-1.37333	-0.773661
104257210	chr14:104257210:CCA:C	1.1855e-05	-1.07666e-10	-1.23648
104257349	chr14:104257349:C:T	3.36576e-05	-1.07666e-10	-0.192991
104257486	chr14:104257486:T:C	4.32228e-06	-1.3526	-0.892849
104257570	chr14:104257570:T:C	4.28036e-06	-1.34927	-0.905921
104257602	chr14:104257602:A:T	4.74577e-06	-1.36855	-0.783431
104257636	chr14:104257636:C:T	4.33838e-06	-1.34909	-0.892643
104258028	chr14:104258028:C:A	4.75884e-06	-1.39063	-0.758601
104258300	chr14:104258300:T:C	4.1622e-06	-1.38798	-0.895212
104258306	chr14:104258306:A:C	4.16274e-06	-1.38677	-0.896285
104258994	chr14:104258994:ATAAT:A	2.49984e-06	-1.47534	-1.31766
104259143	chr14:104259143:A:G	1.04221e-05	-1.07666e-10	-1.36531
104259226	chr14:104259226:G:A	1.03375e-05	-1.07666e-10	-1.37345
104259315	chr14:104259315:G:A	1.03383e-05	-1.07666e-10	-1.37338
104259425	chr14:104259425:GACTA:G	5.1815e-06	-1.51387	-0.55027
104259591	chr14:104259591:A:G	1.19646e-05	-1.07666e-10	-1.22728
104260045	chr14:104260045:A:G	4.08091e-06	-1.38897	-0.913945
104260487	chr14:104260487:T:C	4.08727e-06	-1.3818	-0.919557
104260834	chr14:104260834:A:G	4.15455e-06	-1.3774	-0.907632
104261067	chr14:104261067:C:T	2.26912e-06	-1.52044	-1.3694
104261146	chr14:104261146:G:A	1.13324e-05	-1.07666e-10	-1.28156
104261231	chr14:104261231:A:T	8.66233e-06	-1.55025	-3.65436e-10
104261411	chr14:104261411:A:C	1.03599e-05	-1.07666e-10	-1.37129
104261700	chr14:104261700:A:G	6.67775e-05	-0.110492	0.602627
104261703	chr14:104261703:C:T	1.0356e-05	-1.07666e-10	-1.37166
104261740	chr14:104261740:T:C	0.000246931	-0.000310627	1.80019
104261821	chr14:104261821:T:G	1.03509e-05	-1.07666e-10	-1.37216
104261884	chr14:104261884:T:C	1.21195e-05	-1.07666e-10	-1.21442
104261901	chr14:104261901:C:T	8.65914e-06	-1.55062	-3.65436e-10
104262101	chr14:104262101:C:T	4.45875e-06	-1.33802	-0.876341
104262204	chr14:104262204:G:A	4.19825e-06	-1.36009	-0.914475
104262243	chr14:104262243:A:G	0.000241191	-0.0615689	1.83792
104262347	chr14:104262347:C:T	3.41807e-06	-1.44751	-1.03264
104262638	chr14:104262638:T:C	1.08255e-05	-1.07666e-10	-1.32732
104262671	chr14:104262671:T:C	4.29854e-06	-1.37233	-0.878626
104263362	chr14:104263362:A:G	5.17914e-06	-1.43383	-0.630764
104263574	chr14:104263574:G:A	4.17523e-06	-1.37334	-0.906723
104263742	chr14:104263742:C:T	2.11601e-05	-1.07666e-10	-0.657114
104263876	chr14:104263876:C:T	4.12359e-06	-1.38723	-0.905282
104264003	chr14:104264003:C:T	6.72299e-06	-0.431455	-1.37224
104264257	chr14:104264257:C:A	5.99857e-06	-1.52932	-0.388394
104264272	chr14:104264272:T:C	4.70958e-06	-1.3861	-0.773537
104264278	chr14:104264278:G:T	3.97137e-06	-1.39371	-0.936407
104264315	chr14:104264315:G:T	4.20642e-06	-1.38825	-0.884369
104264771	chr14:104264771:C:T	3.67076e-05	-1.07666e-10	-0.106249
104265184	chr14:104265184:T:G	1.77858e-05	-1.07666e-10	-0.830832
104265650	chr14:104265650:G:A	1.03396e-05	-1.07666e-10	-1.37325
104265775	chr14:104265775:C:T	1.15082e-05	-1.26617	-3.65436e-10
104266179	chr14:104266179:C:T	1.27527e-05	-1.07666e-10	-1.16349
104266416	chr14:104266416:C:T	5.08038e-06	-1.53476	-0.549083
104266727	chr14:104266727:C:T	4.19113e-06	-1.39309	-0.883176
104266815	chr14:104266815:C:G	1.05143e-05	-1.07666e-10	-1.3565
104266988	chr14:104266988:C:T	4.13467e-06	-1.39427	-0.895552
104267107	chr14:104267107:G:T	2.64697e-05	-0.433229	-3.65436e-10
104267138	chr14:104267138:G:A	1.03469e-05	-1.07666e-10	-1.37254
104267498	chr14:104267498:T:C	1.04061e-05	-1.07666e-10	-1.36684
104267547	chr14:104267547:T:C	8.80598e-06	-1.5338	-3.65436e-10
104267644	chr14:104267644:A:G	4.06896e-06	-1.40813	-0.897715
104268003	chr14:104268003:C:T	1.29314e-05	-1.14957	-3.65436e-10
104268191	chr14:104268191:C:T	1.03959e-05	-1.07666e-10	-1.36782
104268359	chr14:104268359:G:A	6.11776e-05	-1.07666e-10	0.40455
104268391	chr14:104268391:T:C	4.75114e-06	-1.54993	-0.600921
104268519	chr14:104268519:G:C	9.40748e-06	-1.46773	-3.65436e-10
104268710	chr14:104268710:C:T	3.82793e-05	-0.0643214	-3.65436e-10
104268725	chr14:104268725:C:T	3.15409e-06	-1.32875	-1.23178
104268922	chr14:104268922:C:T	3.7863e-06	-1.05829	-1.31956
104269280	chr14:104269280:C:A	8.78063e-06	-1.53668	-3.65436e-10
104269411	chr14:104269411:A:G	3.0019e-06	-1.32361	-1.28638
104269892	chr14:104269892:G:A	3.9469e-06	-1.54554	-0.790764
104269919	chr14:104269919:C:G	2.57602e-06	-1.45759	-1.30539
104269974	chr14:104269974:C:G	5.53473e-06	-1.36257	-0.635614
104269993	chr14:104269993:A:G	5.38713e-06	-1.36047	-0.664749
104270330	chr14:104270330:G:C	2.58276e-06	-1.41066	-1.34972
104270435	chr14:104270435:G:A	5.84961e-06	-1.50244	-0.440415
104270460	chr14:104270460:C:T	5.55232e-05	0.307569	-3.65436e-10
104270530	chr14:104270530:G:A	1.0687e-05	-1.07666e-10	-1.34021
104270560	chr14:104270560:T:C	1.49799e-05	-1.19686	0.194335
104270641	chr14:104270641:G:A	1.10651e-05	-1.07666e-10	-1.30544
104270683	chr14:104270683:C:G	1.03709e-05	-1.07666e-10	-1.37023
104270800	chr14:104270800:G:A	1.75425e-05	-1.07666e-10	-0.844603
104271133	chr14:104271133:C:T	1.64203e-05	-1.07666e-10	-0.910716
104271175	chr14:104271175:A:G	1.51081e-05	-1.07666e-10	-0.994003
104271203	chr14:104271203:G:A	1.03632e-05	-1.07666e-10	-1.37097
104271413	chr14:104271413:G:A	1.23498e-05	-1.07666e-10	-1.19559
104271425	chr14:104271425:C:T	0.000106623	-1.07666e-10	0.960066
104271725	chr14:104271725:T:G	2.38524e-06	-1.54144	-1.29849
104271834	chr14:104271834:G:T	1.1775e-05	-1.07666e-10	-1.24325
104271940	chr14:104271940:A:G	6.50711e-05	0.466249	-3.65436e-10
104272049	chr14:104272049:A:G	1.51529e-05	-1.07666e-10	-0.991042
104272489	chr14:104272489:A:G	3.35199e-06	-1.47232	-1.02736
104272566	chr14:104272566:A:T	1.03586e-05	-1.07666e-10	-1.37141
104272890	chr14:104272890:A:G	4.89476e-06	-1.55044	-0.57063
104273033	chr14:104273033:A:G	4.48865e-05	-1.02099	1.1159
104273147	chr14:104273147:C:T	0.00213699	-0.961519	4.91944
104273161	chr14:104273161:C:A	1.47114e-05	-1.07666e-10	-1.02061
104273261	chr14:104273261:C:T	1.11195e-05	-1.07666e-10	-1.30053
104273898	chr14:104273898:C:T	1.57254e-05	-1.07666e-10	-0.953952
104274042	chr14:104274042:T:G	9.06927e-06	-1.50434	-3.65436e-10
104274329	chr14:104274329:A:G	0.000967028	-0.669994	3.83499
104274335	chr14:104274335:G:A	1.18591e-05	-1.07666e-10	-1.23614
104274558	chr14:104274558:C:T	9.48976e-06	-1.45902	-3.65436e-10
104274629	chr14:104274629:CTTAG:C	4.18374e-06	-1.41733	-0.8607
104275316	chr14:104275316:G:C	1.46379e-05	-1.07666e-10	-1.02562
104275616	chr14:104275616:G:A	1.60358e-05	-1.07666e-10	-0.934407
104275646	chr14:104275646:C:T	1.08599e-05	-1.07666e-10	-1.32415
104276002	chr14:104276002:T:C	7.35997e-05	-0.024272	0.613682
104276012	chr14:104276012:G:GT	8.73617e-06	-1.54176	-3.65436e-10
104276355	chr14:104276355:C:T	1.42424e-05	-1.07666e-10	-1.05301
104276611	chr14:104276611:A:G	5.48398e-06	-1.50226	-0.505135
104277136	chr14:104277136:G:A	5.09523e-06	-1.06481	-1.01612
104277729	chr14:104277729:G:A	1.55368e-05	-1.07666e-10	-0.966019
104277777	chr14:104277777:C:T	0.000240406	-0.717659	2.49076
104277801	chr14:104277801:G:A	1.48718e-05	-1.00976	-3.65436e-10
104278092	chr14:104278092:G:A	1.47801e-05	-1.07666e-10	-1.01595
104278493	chr14:104278493:A:G	0.000373218	-1.07147	3.2844
104278623	chr14:104278623:C:T	1.49079e-05	-1.07666e-10	-1.00734
104279389	chr14:104279389:G:A	1.10189e-05	-1.07666e-10	-1.30962
104279819	chr14:104279819:A:G	1.52817e-05	-1.07666e-10	-0.982576
104280036	chr14:104280036:C:T	7.9251e-06	-1.5261	-0.1131
104280223	chr14:104280223:G:A	2.08424e-05	-1.07666e-10	-0.672241
104280346	chr14:104280346:G:A	1.15897e-05	-1.07666e-10	-1.25911
104280421	chr14:104280421:T:C	1.31585e-05	-1.07666e-10	-1.13216
104280563	chr14:104280563:C:T	8.87797e-06	-1.41775	-0.107908
104281034	chr14:104281034:T:A	1.03841e-05	-1.07666e-10	-1.36895
104281047	chr14:104281047:A:G	2.76883e-05	-1.27794	0.889717
104281106	chr14:104281106:C:T	1.17279e-05	-1.24726	-3.65436e-10
104281225	chr14:104281225:G:A	4.40896e-06	-1.08728	-1.13831
104281257	chr14:104281257:G:A	1.18097e-05	-1.07666e-10	-1.24031
104281392	chr14:104281392:G:A	2.09315e-05	-1.07666e-10	-0.667975
104281463	chr14:104281463:A:G	1.22551e-05	-1.07666e-10	-1.20329
104281549	chr14:104281549:G:A	1.06262e-05	-1.07666e-10	-1.34591
104281635	chr14:104281635:C:T	1.37403e-05	-1.0889	-3.65436e-10
104282231	chr14:104282231:C:T	1.06235e-05	-1.07666e-10	-1.34617
104282375	chr14:104282375:G:T	6.5822e-06	-1.0486	-0.776267
104282416	chr14:104282416:G:A	1.42289e-05	-0.709483	-0.344477
104282581	chr14:104282581:C:T	3.76885e-06	-1.48886	-0.893597
104282648	chr14:104282648:GCAGT:G	2.142e-05	0.728046	-1.37295
104282711	chr14:104282711:T:C	1.82229e-05	0.559971	-1.36652
104282896	chr14:104282896:C:T	3.67044e-06	-1.36469	-1.04423
104282981	chr14:104282981:C:T	2.54914e-05	0.870026	-1.34091
104283046	chr14:104283046:G:A	1.72122e-05	-1.07666e-10	-0.863616
104283062	chr14:104283062:T:C	1.90325e-05	0.586832	-1.34992
104283256	chr14:104283256:C:G	1.95709e-05	-1.07666e-10	-0.735185
104283334	chr14:104283334:T:C	2.75428e-05	0.773068	-1.16656
104283424	chr14:104283424:C:T	1.1129e-05	-1.07666e-10	-1.29967
104283634	chr14:104283634:ACTGTGCCTTCTGGGAAGGCTG:A	1.49491e-05	-1.00458	-3.65436e-10
104283695	chr14:104283695:G:T	1.11808e-05	-1.07666e-10	-1.29503
104283750	chr14:104283750:T:C	2.52672e-05	0.503012	-0.982738
104283786	chr14:104283786:A:G	2.49503e-05	0.503098	-0.995444
104283906	chr14:104283906:C:T	2.94609e-05	-0.326166	-3.65436e-10
104284279	chr14:104284279:G:A	2.32813e-05	0.353096	-0.914679
104284318	chr14:104284318:A:AG	2.72608e-05	0.518574	-0.922355
104284375	chr14:104284375:C:A	2.80705e-06	-1.51557	-1.16152
104284558	chr14:104284558:C:T	2.00665e-05	-1.07666e-10	-0.710179
104284797	chr14:104284797:G:A	1.51689e-05	-0.915962	-0.0740203
104284806	chr14:104284806:A:G	2.38677e-05	0.503105	-1.03981
104284819	chr14:104284819:G:A	2.4427e-05	0.508499	-1.02204
104284858	chr14:104284858:T:G	2.49842e-05	0.523068	-1.01406
104284859	chr14:104284859:C:T	2.43139e-05	0.479017	-0.9972
104284900	chr14:104284900:C:T	2.63546e-05	0.557527	-0.995116
104285045	chr14:104285045:C:T	1.17368e-05	-1.2465	-3.65436e-10
104285087	chr14:104285087:G:A	5.19424e-05	-1.07666e-10	0.240904
104285093	chr14:104285093:C:T	2.39085e-05	0.444104	-0.979102
104285096	chr14:104285096:A:G	1.36315e-05	-0.902293	-0.194554
104285162	chr14:104285162:T:C	2.50054e-05	0.519765	-1.00991
104285289	chr14:104285289:C:T	1.72359e-05	-1.07666e-10	-0.862234
104285290	chr14:104285290:G:A	1.22135e-05	-1.07666e-10	-1.20669
104285311	chr14:104285311:C:T	1.06852e-05	-1.07666e-10	-1.34037
104285418	chr14:104285418:T:C	2.57108e-05	0.545178	-1.0075
104285460	chr14:104285460:T:C	2.43837e-05	0.482761	-0.998078
104285552	chr14:104285552:A:G	2.51043e-05	0.543772	-1.02996
104285574	chr14:104285574:C:A	2.49786e-05	0.530763	-1.02198
104285581	chr14:104285581:C:T	2.49977e-05	0.519693	-1.01014
104285706	chr14:104285706:A:G	2.65942e-05	0.590415	-1.01896
104285772	chr14:104285772:G:A	9.85787e-06	-1.42096	-3.65436e-10
104285799	chr14:104285799:G:T	1.2429e-05	-1.07666e-10	-1.1892
104285914	chr14:104285914:G:A	8.89889e-06	-0.922253	-0.601052
104285916	chr14:104285916:C:A	1.14768e-05	-1.07666e-10	-1.26891
104286036	chr14:104286036:T:C	2.87311e-05	0.633205	-0.984457
104286208	chr14:104286208:G:A	1.3691e-05	-1.07666e-10	-1.09249
104286216	chr14:104286216:C:T	2.2766e-05	-1.07666e-10	-0.583964
104286225	chr14:104286225:A:G	2.79155e-05	0.601725	-0.981773
104286473	chr14:104286473:A:G	1.42471e-05	-0.989717	-0.0629596
104286556	chr14:104286556:G:A	2.4608e-05	-1.07666e-10	-0.50616
104286600	chr14:104286600:A:G	3.38395e-06	-1.11674	-1.37345
104286732	chr14:104286732:A:G	1.12803e-05	-1.07666e-10	-1.28617
104286809	chr14:104286809:A:G	2.60439e-05	0.574325	-1.02377
104286811	chr14:104286811:G:A	2.58628e-05	0.567592	-1.02402
104286817	chr14:104286817:G:A	2.66478e-05	0.573863	-1.00039
104286882	chr14:104286882:A:G	3.19793e-05	0.777377	-1.02152
104286949	chr14:104286949:T:C	2.19751e-05	0.4625	-1.08182
104286987	chr14:104286987:G:A	2.51963e-05	0.525209	-1.00774
104287026	chr14:104287026:T:C	2.56122e-05	0.559865	-1.02603
104287049	chr14:104287049:C:T	1.39534e-05	-1.43063	0.357124
104287181	chr14:104287181:G:A	4.82447e-05	1.0594	-0.892342
104287446	chr14:104287446:C:T	1.06928e-05	-1.07666e-10	-1.33966
104287462	chr14:104287462:G:C	1.13129e-05	-1.07666e-10	-1.28328
104287526	chr14:104287526:T:C	3.15633e-05	0.588943	-0.846178
104287742	chr14:104287742:G:A	2.62738e-06	-1.38302	-1.36022
104287782	chr14:104287782:G:T	4.23786e-05	0.930547	-0.893135
104288027	chr14:104288027:G:A	1.21065e-05	-1.07666e-10	-1.21549
104288318	chr14:104288318:CA:C	1.1457e-05	-1.07666e-10	-1.27063
104288418	chr14:104288418:C:T	2.47345e-05	-0.501033	-3.65436e-10
104288569	chr14:104288569:G:T	2.10313e-05	-1.07666e-10	-0.663218
104288641	chr14:104288641:G:A	1.40111e-05	-1.06938	-3.65436e-10
104288733	chr14:104288733:CTG:C	1.09108e-05	-1.07666e-10	-1.31948
104288750	chr14:104288750:T:G	5.11734e-05	0.982245	-0.756258
104289029	chr14:104289029:G:A	7.44525e-06	-0.790131	-0.911524
104289697	chr14:104289697:C:T	4.0681e-05	0.88031	-0.883779
104289981	chr14:104289981:C:T	4.58087e-05	1.08839	-0.973148
104290613	chr14:104290613:T:C	5.66723e-05	-1.07666e-10	0.328054
104290788	chr14:104290788:T:C	8.30374e-06	-1.35857	-0.233956
104290967	chr14:104290967:C:T	9.16013e-06	-1.32266	-0.171708
104291045	chr14:104291045:A:G	4.59742e-06	-1.26185	-0.921888
104291190	chr14:104291190:G:A	7.40399e-06	-1.39253	-0.314683
104291322	chr14:104291322:G:A	1.1217e-05	-1.07666e-10	-1.2918
104291444	chr14:104291444:T:C	8.82998e-06	-1.53108	-3.65436e-10
104291640	chr14:104291640:T:G	1.18227e-05	-1.07666e-10	-1.23921
104291675	chr14:104291675:G:A	1.17643e-05	-1.07666e-10	-1.24416
104291793	chr14:104291793:G:T	1.46149e-05	-1.07666e-10	-1.02719
104291932	chr14:104291932:C:T	1.05382e-05	-1.07666e-10	-1.35423
104292550	chr14:104292550:G:A	8.37846e-06	-0.78308	-0.800487
104292721	chr14:104292721:A:G	1.1391e-05	-1.07666e-10	-1.27641
104293058	chr14:104293058:C:T	2.57431e-05	-1.07666e-10	-0.461064
104293126	chr14:104293126:C:T	1.05218e-05	-1.07666e-10	-1.35578
104293266	chr14:104293266:C:T	1.09219e-05	-1.07666e-10	-1.31846
104293561	chr14:104293561:G:A	1.63955e-05	-1.07666e-10	-0.912222
104293612	chr14:104293612:G:C	2.90878e-06	-1.51754	-1.12395
104293648	chr14:104293648:G:A	3.5064e-05	-0.275125	0.123069
104294121	chr14:104294121:C:T	1.52105e-05	-0.987245	-3.65436e-10
104294248	chr14:104294248:A:G	1.20697e-05	-1.07666e-10	-1.21854
104294347	chr14:104294347:G:A	7.75294e-06	-0.642856	-1.0183
104295027	chr14:104295027:C:T	1.03527e-05	-1.07666e-10	-1.37199
104295230	chr14:104295230:C:T	1.03976e-05	-1.07666e-10	-1.36766
104295251	chr14:104295251:T:C	1.03387e-05	-1.07666e-10	-1.37333
104295345	chr14:104295345:G:A	1.14011e-05	-1.07666e-10	-1.27552
104295441	chr14:104295441:T:C	0.000140474	0.0400987	1.1957
104295535	chr14:104295535:T:C	2.3277e-06	-1.49181	-1.37254
104295549	chr14:104295549:C:A	1.88596e-05	-1.07666e-10	-0.772212
104295640	chr14:104295640:G:A	1.14053e-05	-1.07666e-10	-1.27515
104295666	chr14:104295666:C:T	3.09598e-06	-1.42276	-1.15636
104295747	chr14:104295747:T:C	6.91114e-05	1.52595	-0.999462
104295755	chr14:104295755:G:C	1.06361e-05	-1.07666e-10	-1.34497
104295833	chr14:104295833:T:C	1.87972e-05	-1.07666e-10	-0.775521
104295873	chr14:104295873:C:A	1.37732e-05	-1.07666e-10	-1.08651
104295891	chr14:104295891:C:T	1.06724e-05	-1.3627	0.0211283
104295936	chr14:104295936:C:T	5.79233e-05	-0.295325	0.645214
104296065	chr14:104296065:T:C	3.87418e-06	-1.45287	-0.902027
104296119	chr14:104296119:G:A	1.08452e-05	-1.07666e-10	-1.32551
104296191	chr14:104296191:T:G	4.24916e-06	-1.30354	-0.958975
104296243	chr14:104296243:A:C	1.76544e-05	-1.07666e-10	-0.838248
104296317	chr14:104296317:G:A	4.85104e-06	-1.55112	-0.578924
104296466	chr14:104296466:C:A	2.43131e-05	-1.07666e-10	-0.518214
104296594	chr14:104296594:G:A	1.54081e-05	-1.07666e-10	-0.974337
104296673	chr14:104296673:C:T	1.41485e-05	-1.29546	0.235838
104296933	chr14:104296933:C:T	2.09451e-05	-1.07666e-10	-0.667326
104296989	chr14:104296989:G:A	1.0798e-05	-1.07666e-10	-1.32987
104297291	chr14:104297291:C:T	1.04244e-05	-1.36699	0.00190867
104297312	chr14:104297312:G:A	1.10257e-05	-1.34839	0.0393842
104297330	chr14:104297330:C:A	0.000319043	0.193687	1.86241
104297555	chr14:104297555:C:T	2.57171e-06	-1.42621	-1.33846
104297627	chr14:104297627:A:C	1.54143e-05	-1.07666e-10	-0.973938
104297718	chr14:104297718:G:A	4.43915e-06	-0.974084	-1.24469
104297820	chr14:104297820:C:T	2.27714e-06	-1.52708	-1.35923
104297912	chr14:104297912:C:T	1.07342e-05	-1.07666e-10	-1.3358
104298165	chr14:104298165:G:A	2.74021e-06	-1.32957	-1.37163
104298285	chr14:104298285:G:A	1.73028e-05	-1.07666e-10	-0.858364
104298469	chr14:104298469:A:G	1.55585e-05	-1.07666e-10	-0.964622
104298551	chr14:104298551:G:A	1.64498e-05	-1.07666e-10	-0.908917
104298623	chr14:104298623:G:A	3.12669e-06	-1.20527	-1.36399
104298635	chr14:104298635:A:T	2.10671e-05	-0.661521	-3.65436e-10
104298692	chr14:104298692:C:G	1.64498e-05	-1.07666e-10	-0.908917
104299776	chr14:104299776:G:A	2.61633e-06	-1.40753	-1.33993
104299824	chr14:104299824:C:A	1.04518e-05	-1.07666e-10	-1.36245
104299851	chr14:104299851:G:T	2.58632e-06	-1.41438	-1.34461
104299865	chr14:104299865:G:C	0.000112215	0.0905069	0.920674
104300417	chr14:104300417:A:G	2.29324e-05	-1.07666e-10	-0.576679
104300714	chr14:104300714:G:A	1.03483e-05	-1.07666e-10	-1.37241
104301171	chr14:104301171:C:T	2.02467e-05	-0.70124	-3.65436e-10
104301217	chr14:104301217:G:A	0.000615946	-0.187453	2.90138
104301366	chr14:104301366:C:T	4.18331e-06	-1.24153	-1.0366
104301490	chr14:104301490:T:C	1.07842e-05	-1.07666e-10	-1.33115
104301625	chr14:104301625:C:T	1.0809e-05	-1.07666e-10	-1.32885
104301638	chr14:104301638:T:C	1.12947e-05	-1.07666e-10	-1.2849
104301647	chr14:104301647:T:C	3.2231e-05	-1.07666e-10	-0.236302
104301658	chr14:104301658:G:A	2.67953e-06	-1.40688	-1.31671
104301697	chr14:104301697:C:T	4.12381e-05	-1.09938	1.10951
104301924	chr14:104301924:A:G	5.56853e-05	-1.07666e-10	0.310485
104301986	chr14:104301986:C:T	1.03464e-05	-1.07666e-10	-1.3726
104301994	chr14:104301994:T:C	1.14112e-05	-1.07666e-10	-1.27464
104302008	chr14:104302008:C:T	7.7696e-05	-0.376229	1.0198
104302137	chr14:104302137:G:A	1.46425e-05	-1.07666e-10	-1.0253
104302668	chr14:104302668:C:T	7.89568e-06	-0.503793	-1.13912
104302886	chr14:104302886:C:T	0.000152664	-0.061491	1.3805
104303131	chr14:104303131:C:T	1.40941e-05	-1.07666e-10	-1.06347
104303265	chr14:104303265:T:G	1.43817e-05	-1.07666e-10	-1.04328
104303305	chr14:104303305:G:A	7.37737e-06	-0.467393	-1.24342
104303765	chr14:104303765:C:T	1.16576e-05	-1.07666e-10	-1.25328
104303973	chr14:104303973:G:A	1.4371e-05	-1.07666e-10	-1.04402
104304055	chr14:104304055:A:G	4.4286e-05	0.801548	-0.720112
104304453	chr14:104304453:C:T	9.22117e-05	-0.666493	1.48135
104304474	chr14:104304474:G:A	3.00844e-05	-1.07666e-10	-0.305226
104304756	chr14:104304756:C:T	1.27137e-05	-1.07666e-10	-1.16655
104304831	chr14:104304831:A:G	3.50783e-05	-0.862138	0.71049
104305029	chr14:104305029:G:C	3.24419e-05	-1.07666e-10	-0.229782
104305181	chr14:104305181:T:C	1.39023e-05	-1.07666e-10	-1.07718
104305228	chr14:104305228:TG:T	0.000121258	-1.07666e-10	1.08869
104305392	chr14:104305392:C:T	3.17937e-05	0.747912	-0.997874
104305422	chr14:104305422:C:G	1.21887e-05	-1.07666e-10	-1.20872
104305449	chr14:104305449:G:C	1.10969e-05	-1.07666e-10	-1.30257
104305572	chr14:104305572:C:T	1.47521e-05	-1.01785	-3.65436e-10
104305854	chr14:104305854:C:T	0.000189876	-0.842612	2.37975
104306004	chr14:104306004:C:T	1.27034e-05	-1.07666e-10	-1.16736
104306063	chr14:104306063:C:T	1.34079e-05	0.167609	-1.281
104306589	chr14:104306589:G:A	8.21007e-06	-0.416093	-1.18778
104306590	chr14:104306590:C:A	0.000176809	-0.821372	2.28721
104306664	chr14:104306664:C:T	1.16727e-05	-1.07666e-10	-1.25198
104306963	chr14:104306963:G:A	1.98982e-05	-1.07666e-10	-0.718601
104306999	chr14:104306999:T:C	5.88236e-05	1.72788	-1.36257
104307071	chr14:104307071:G:A	1.27034e-05	-1.07666e-10	-1.16736
104307073	chr14:104307073:A:G	8.16096e-06	-0.41446	-1.19541
104307162	chr14:104307162:G:A	5.53999e-05	-1.07666e-10	0.305346
104307215	chr14:104307215:G:GT	7.28906e-06	-0.524576	-1.19828
104307216	chr14:104307216:A:T	7.32001e-06	-0.52529	-1.19333
104307282	chr14:104307282:C:T	5.41921e-05	-1.07666e-10	0.283304
104307283	chr14:104307283:G:A	2.82795e-05	-0.262782	-0.104311
104307741	chr14:104307741:C:T	5.10953e-05	-1.07666e-10	0.224462
104307801	chr14:104307801:C:T	1.26989e-05	-1.07666e-10	-1.16772
104307802	chr14:104307802:A:G	1.63734e-05	-0.338277	-0.575297
104307963	chr14:104307963:G:A	5.52738e-05	-1.07666e-10	0.303068
104307986	chr14:104307986:C:T	1.68052e-05	-0.397234	-0.490313
104308012	chr14:104308012:G:A	1.54968e-05	-0.394818	-0.573781
104308189	chr14:104308189:C:T	5.07197e-05	-1.07666e-10	0.217082
104308224	chr14:104308224:G:A	1.27034e-05	-1.07666e-10	-1.16736
104308313	chr14:104308313:G:A	9.35363e-06	-1.47347	-3.65436e-10
104308480	chr14:104308480:G:C	5.43525e-05	-1.07666e-10	0.286259
104309066	chr14:104309066:G:T	9.72742e-06	-1.43428	-3.65436e-10
104309515	chr14:104309515:C:G	8.89613e-06	-1.11535	-0.408261
104309608	chr14:104309608:A:G	6.61463e-05	1.79708	-1.31445
104309706	chr14:104309706:C:T	6.90103e-06	-1.40294	-0.374619
104309777	chr14:104309777:G:A	6.72679e-05	-1.07666e-10	0.499451
104309785	chr14:104309785:C:T	6.67922e-05	-1.07666e-10	0.492354
104309802	chr14:104309802:G:A	6.3864e-05	1.80853	-1.36101
104309951	chr14:104309951:C:T	3.5912e-05	-1.07666e-10	-0.128161
104310081	chr14:104310081:G:T	6.72127e-05	-1.07666e-10	0.49863
104310134	chr14:104310134:C:T	1.84455e-05	-0.79441	-3.65436e-10
104310200	chr14:104310200:C:T	6.86493e-05	-1.07666e-10	0.51978
104310414	chr14:104310414:G:T	0.00043775	2.14472	0.227696
104310423	chr14:104310423:C:A	0.000430298	2.13963	0.215615
104310424	chr14:104310424:C:T	0.000434168	2.12419	0.240011
104310523	chr14:104310523:C:A	0.00047395	2.18898	0.262893
104310717	chr14:104310717:TGGCAGGG:T	4.3422e-05	-1.07666e-10	0.061734
104310725	chr14:104310725:TGGCAGGGAGTGCCAGGAGCATGCAGGGCTATG:T	4.33269e-05	-1.07666e-10	0.0595431
104311596	chr14:104311596:C:A	0.000173995	-0.295168	1.74496
104311644	chr14:104311644:T:C	8.68603e-06	-1.54752	-3.65436e-10
104311687	chr14:104311687:G:A	0.000435856	2.16095	0.207134
104311767	chr14:104311767:A:C	5.74735e-06	-0.591287	-1.36921
104311875	chr14:104311875:A:G	1.43755e-05	-1.07666e-10	-1.04371
104312003	chr14:104312003:G:A	1.34856e-05	-1.07666e-10	-1.10761
104312078	chr14:104312078:C:G	0.000123308	-0.624402	1.72986
104312540	chr14:104312540:G:T	1.40945e-05	-1.07666e-10	-1.06344
104312793	chr14:104312793:T:A	8.11484e-05	2.05007	-1.36302
104313174	chr14:104313174:C:T	0.000414526	2.09358	0.224323
104313398	chr14:104313398:A:T	1.06956e-05	-1.07666e-10	-1.3394
104313496	chr14:104313496:T:C	7.1038e-05	1.91667	-1.36269
104313867	chr14:104313867:G:A	1.43966e-05	-1.07666e-10	-1.04224
104313910	chr14:104313910:C:T	1.06919e-05	-1.07666e-10	-1.33974
104314212	chr14:104314212:G:A	1.29715e-05	-1.07666e-10	-1.14647
104314255	chr14:104314255:A:C	6.72957e-05	1.86343	-1.36357
104314652	chr14:104314652:C:T	7.38223e-05	1.81378	-1.22135
104314729	chr14:104314729:C:T	1.08804e-05	-0.849228	-0.473042
104314747	chr14:104314747:C:G	1.06919e-05	-1.07666e-10	-1.33974
104314802	chr14:104314802:G:A	1.4455e-05	-1.07666e-10	-1.03819
104314816	chr14:104314816:T:C	0.00013082	2.05603	-0.89144
104315432	chr14:104315432:A:G	8.64911e-05	-1.53962	2.29043
104316026	chr14:104316026:G:A	0.000482082	2.20626	0.26262
104316135	chr14:104316135:A:G	0.000179522	2.02319	-0.542121
104316158	chr14:104316158:T:A	1.03427e-05	-1.07666e-10	-1.37295
104316414	chr14:104316414:A:G	5.05664e-05	1.40467	-1.19062
104316424	chr14:104316424:C:T	2.26452e-06	-1.53042	-1.36145
104316453	chr14:104316453:A:C	7.43626e-05	1.51771	-0.917988
104316565	chr14:104316565:C:T	3.84133e-05	-0.443912	0.383085
104316615	chr14:104316615:C:T	1.14315e-05	-1.07666e-10	-1.27285
104316659	chr14:104316659:C:A	8.12121e-06	-0.939984	-0.674769
104316701	chr14:104316701:C:T	1.1241e-05	-1.07666e-10	-1.28966
104317102	chr14:104317102:G:A	1.37564e-05	-0.522068	-0.565658
104317124	chr14:104317124:C:T	1.05407e-05	-1.07666e-10	-1.35399
104317214	chr14:104317214:C:T	3.20613e-05	-1.07666e-10	-0.241582
104317452	chr14:104317452:C:T	0.0016719	1.55468	2.1578
104317459	chr14:104317459:C:G	9.26223e-06	-1.48329	-3.65436e-10
104317671	chr14:104317671:G:A	1.40245e-05	-1.07666e-10	-1.06843
104318637	chr14:104318637:G:A	2.85903e-05	-1.07666e-10	-0.356165
104318745	chr14:104318745:G:A	4.10467e-05	-0.673696	0.679175
104318902	chr14:104318902:T:C	1.03562e-05	-1.07666e-10	-1.37164
104319189	chr14:104319189:A:G	2.69487e-06	-1.46502	-1.25286
104319333	chr14:104319333:G:T	1.43646e-05	-1.07666e-10	-1.04446
104320286	chr14:104320286:T:TG	2.42872e-05	-1.07666e-10	-0.519282
104320776	chr14:104320776:A:G	1.32852e-05	-1.07666e-10	-1.12258
104320909	chr14:104320909:GGAGGA:G	1.04299e-05	-1.07666e-10	-1.36455
104321016	chr14:104321016:G:A	3.29689e-05	-0.442823	0.229155
104321169	chr14:104321169:C:T	5.26607e-06	-0.802872	-1.24508
104321279	chr14:104321279:C:T	3.31853e-05	-1.07666e-10	-0.207125
104321431	chr14:104321431:G:A	2.34367e-05	-1.07666e-10	-0.554927
104321511	chr14:104321511:C:A	4.99285e-05	1.39703	-1.19567
104321719	chr14:104321719:C:T	1.64006e-05	-0.911913	-3.65436e-10
104321849	chr14:104321849:C:T	1.39832e-05	-1.07666e-10	-1.07138
104321868	chr14:104321868:T:TG	1.09189e-05	-1.07666e-10	-1.31874
104322254	chr14:104322254:C:T	2.23447e-05	0.755254	-1.35789
104322357	chr14:104322357:C:T	1.56081e-05	-1.07666e-10	-0.96144
104322460	chr14:104322460:G:A	1.04317e-05	-1.07666e-10	-1.36439
104322625	chr14:104322625:G:A	2.74413e-05	-0.734779	0.337595
104322697	chr14:104322697:C:A	3.40149e-05	-1.07666e-10	-0.182433
104323201	chr14:104323201:G:A	8.69314e-06	-1.5467	-3.65436e-10
104323500	chr14:104323500:GC:G	1.0488e-05	-1.07666e-10	-1.359
104323557	chr14:104323557:G:A	0.000237562	1.48431	0.276889
104323639	chr14:104323639:G:A	3.48474e-05	-1.07666e-10	-0.158252
104323796	chr14:104323796:C:T	2.42516e-06	-1.55111	-1.27222
104323835	chr14:104323835:G:A	3.62616e-05	-1.07666e-10	-0.118473
104323840	chr14:104323840:G:A	2.26693e-05	0.769286	-1.35751
104324164	chr14:104324164:A:C	2.6374e-06	-1.49259	-1.24685
104324673	chr14:104324673:G:A	2.34882e-06	-1.5502	-1.30512
104325674	chr14:104325674:AGT:A	2.28559e-05	-1.07666e-10	-0.580022
104325864	chr14:104325864:T:C	1.04638e-05	-1.07666e-10	-1.36131
104325917	chr14:104325917:G:A	0.000228721	1.464	0.259271
104326002	chr14:104326002:A:G	1.04043e-05	-1.07666e-10	-1.36701
104326189	chr14:104326189:G:A	4.8341e-06	-1.28952	-0.844012
104326559	chr14:104326559:A:G	1.04451e-05	-1.07666e-10	-1.3631
104326645	chr14:104326645:C:G	1.28366e-05	-1.15693	-3.65436e-10
104326910	chr14:104326910:C:A	5.46353e-05	0.291449	-3.65436e-10
104327203	chr14:104327203:C:T	1.13938e-05	-1.07666e-10	-1.27616
104327298	chr14:104327298:T:C	0.000305411	0.0589198	1.95351
104327452	chr14:104327452:G:A	4.74475e-05	0.150393	-3.65436e-10
104327713	chr14:104327713:C:T	1.32202e-05	-1.07666e-10	-1.12749
104327717	chr14:104327717:T:G	0.000384685	1.35897	0.884227
104328110	chr14:104328110:A:G	4.2522e-05	0.0407891	-3.65436e-10
104328474	chr14:104328474:C:T	2.69883e-06	-1.53139	-1.18502
104328814	chr14:104328814:G:A	2.07642e-05	0.688326	-1.36433
104328815	chr14:104328815:T:C	2.63017e-06	-1.42127	-1.32091
104328833	chr14:104328833:C:T	3.33802e-05	-0.66677	0.4655
104329152	chr14:104329152:A:G	8.0056e-05	0.837168	-0.163673
104329470	chr14:104329470:T:C	3.81001e-05	-0.621325	0.55231
104330082	chr14:104330082:G:T	5.83276e-06	-1.43229	-0.513448
104330523	chr14:104330523:A:G	2.38295e-05	-1.07666e-10	-0.538307
104330548	chr14:104330548:T:C	2.7665e-06	-1.53909	-1.15256
104330555	chr14:104330555:T:C	1.03448e-05	-1.07666e-10	-1.37275
104331014	chr14:104331014:C:T	1.80676e-05	-1.07666e-10	-0.815111
104331176	chr14:104331176:T:C	0.000202308	1.35065	0.249907
104331698	chr14:104331698:A:G	4.94733e-05	1.09193	-0.899731
104331751	chr14:104331751:T:C	8.55292e-05	0.93177	-0.192144
104331805	chr14:104331805:C:T	1.35104e-05	-1.07666e-10	-1.10577
104332075	chr14:104332075:C:T	2.31825e-05	-1.07666e-10	-0.565834
104332199	chr14:104332199:G:T	1.06907e-05	-1.07666e-10	-1.33986
104332384	chr14:104332384:C:T	1.67513e-05	-1.07666e-10	-0.890758
104332665	chr14:104332665:T:C	4.6062e-05	1.05533	-0.934577
104332676	chr14:104332676:G:T	1.33999e-05	-1.07666e-10	-1.11399
104332689	chr14:104332689:T:C	0.000161501	1.31119	0.0640894
104332698	chr14:104332698:G:A	0.000334582	1.46032	0.643328
104332778	chr14:104332778:G:C	1.09989e-05	-0.740164	-0.571275
104332834	chr14:104332834:T:C	4.41501e-05	1.06994	-0.991573
104332899	chr14:104332899:T:A	1.96452e-05	0.637497	-1.3689
104333053	chr14:104333053:C:T	0.000468493	1.65769	0.7826
104333668	chr14:104333668:A:C	1.23591e-05	-1.07666e-10	-1.19484
104333863	chr14:104333863:A:G	0.000343344	1.736	0.393505
104334022	chr14:104334022:C:T	1.33761e-05	-1.07666e-10	-1.11576
104334607	chr14:104334607:G:A	1.55227e-05	-1.07666e-10	-0.966926
104334749	chr14:104334749:A:C	3.27769e-05	-0.219508	-3.65436e-10
104334923	chr14:104334923:G:T	3.4644e-05	1.17803	-1.34214
104335174	chr14:104335174:G:A	3.90582e-05	-1.07666e-10	-0.0441788
104335928	chr14:104335928:C:G	1.56962e-05	-1.07666e-10	-0.955816
104335953	chr14:104335953:C:T	1.6242e-05	-1.07666e-10	-0.921631
104335962	chr14:104335962:G:T	0.000901219	1.86647	1.22805
104335974	chr14:104335974:A:T	0.000917812	1.83921	1.27355
104336329	chr14:104336329:T:C	0.000352291	1.45242	0.702803
104336883	chr14:104336883:A:C	2.41594e-06	-1.48869	-1.33845
104336955	chr14:104336955:A:G	1.03413e-05	-1.07666e-10	-1.37309
104337326	chr14:104337326:C:T	1.18953e-05	-1.07666e-10	-1.23308
104337337	chr14:104337337:T:C	4.86785e-05	-0.389457	0.565462
104337894	chr14:104337894:G:C	1.17021e-05	-1.07666e-10	-1.24947
104339335	chr14:104339335:T:C	9.06378e-06	-0.135058	-1.36989
104339485	chr14:104339485:G:A	2.30843e-06	-1.50835	-1.36431
104339891	chr14:104339891:C:A	0.000141682	-1.07666e-10	1.24436
104340150	chr14:104340150:A:C	1.06087e-05	-1.07666e-10	-1.34756
104340448	chr14:104340448:G:A	1.03451e-05	-1.07666e-10	-1.37272
104340777	chr14:104340777:A:G	6.60352e-05	-1.07666e-10	0.480957
104341220	chr14:104341220:C:T	3.08737e-05	-0.418959	0.139631
104341275	chr14:104341275:C:T	1.36263e-05	-1.07666e-10	-1.09723
104341351	chr14:104341351:T:C	1.05469e-05	-1.07666e-10	-1.3534
104341375	chr14:104341375:G:A	2.58425e-06	-1.51613	-1.24367
104341656	chr14:104341656:A:G	1.09725e-05	-1.07666e-10	-1.31384
104341715	chr14:104341715:T:G	1.05768e-05	-1.07666e-10	-1.35057
104341983	chr14:104341983:A:T	1.35808e-05	-1.07666e-10	-1.10057
104341988	chr14:104341988:A:C	1.18707e-05	-1.07666e-10	-1.23516
104342030	chr14:104342030:T:C	0.00015543	-0.424564	1.76153
104342198	chr14:104342198:A:G	1.12019e-05	-1.07666e-10	-1.29315
104342329	chr14:104342329:A:T	1.79943e-05	-1.07666e-10	-0.819176
104342464	chr14:104342464:C:T	1.54899e-05	-1.30579	0.336744
104342647	chr14:104342647:C:G	2.29666e-06	-1.53326	-1.34452
104343129	chr14:104343129:G:C	1.03974e-05	-1.07666e-10	-1.36768
104343612	chr14:104343612:T:G	5.59653e-06	-1.39014	-0.596946
104343929	chr14:104343929:A:G	1.26096e-05	-1.07666e-10	-1.17477
104343957	chr14:104343957:C:T	1.03626e-05	-1.07666e-10	-1.37102
104344132	chr14:104344132:T:C	2.66457e-05	-1.47396	1.04735
104344319	chr14:104344319:C:T	7.55897e-06	-1.306	-0.380501
104344326	chr14:104344326:C:T	1.05459e-05	-1.07666e-10	-1.3535
104344363	chr14:104344363:T:C	6.79403e-06	-1.05043	-0.742757
104344460	chr14:104344460:A:C	5.15832e-06	-1.51664	-0.551977
104344679	chr14:104344679:G:A	0.000323621	2.07034	-3.65436e-10
104345212	chr14:104345212:G:A	2.76152e-06	-1.40459	-1.28886
104345287	chr14:104345287:C:T	4.6064e-06	-1.07651	-1.10528
104345383	chr14:104345383:C:T	1.39497e-05	-1.07666e-10	-1.07377
104345725	chr14:104345725:A:G	1.04632e-05	-1.36137	-3.65436e-10
104345760	chr14:104345760:A:G	1.03758e-05	-1.07666e-10	-1.36976
104346052	chr14:104346052:T:C	3.54673e-05	-1.07666e-10	-0.140619
104346277	chr14:104346277:A:C	1.30251e-05	-1.07666e-10	-1.14235
104346286	chr14:104346286:A:T	1.13917e-05	-1.07666e-10	-1.27635
104346445	chr14:104346445:T:C	3.55761e-05	-1.07666e-10	-0.137557
104347473	chr14:104347473:T:C	1.04185e-05	-1.07666e-10	-1.36565
104347645	chr14:104347645:C:A	1.13307e-05	-1.07666e-10	-1.28172
104348082	chr14:104348082:C:T	7.68443e-05	-1.07666e-10	0.63255
104348116	chr14:104348116:C:T	1.22791e-05	-1.22731	0.0259795
104348134	chr14:104348134:A:G	1.1367e-05	-1.12809	-0.15043
104348279	chr14:104348279:A:T	1.20522e-05	-1.07666e-10	-1.21999
104348639	chr14:104348639:A:G	1.20874e-05	-1.21707	-3.65436e-10
104348884	chr14:104348884:C:G	1.12354e-05	-1.29016	-3.65436e-10
104349028	chr14:104349028:C:T	1.09317e-05	-1.27008	-0.0474823
104349031	chr14:104349031:G:A	9.48859e-06	-1.31853	-0.140607
104349075	chr14:104349075:T:G	1.38136e-05	-1.0796	-0.0039829
104349096	chr14:104349096:A:G	1.11953e-05	-1.07666e-10	-1.29374
104349211	chr14:104349211:G:A	1.12046e-05	-1.07666e-10	-1.2929
104349235	chr14:104349235:G:A	8.2658e-06	-1.2493	-0.347804
104349287	chr14:104349287:T:C	1.15587e-05	-1.07666e-10	-1.26179
104349298	chr14:104349298:C:T	1.06466e-05	-1.07666e-10	-1.34399
104349659	chr14:104349659:A:G	2.66895e-06	-1.5023	-1.22525
104350007	chr14:104350007:C:T	0.000150855	-1.07666e-10	1.30708
104350035	chr14:104350035:C:A	8.16988e-06	-1.30498	-0.3038
104350315	chr14:104350315:C:T	1.89159e-05	-1.10034	0.331108
104350583	chr14:104350583:G:A	0.00015927	-1.07666e-10	1.36137
104350747	chr14:104350747:C:T	1.54649e-05	-1.43163	0.460971
104350864	chr14:104350864:C:G	9.66515e-06	-1.40659	-0.0341187
104351024	chr14:104351024:A:G	0.000100021	-1.07666e-10	0.896148
104351399	chr14:104351399:A:T	5.0953e-05	-1.07666e-10	0.221673
104351426	chr14:104351426:T:TC	1.03746e-05	-1.07666e-10	-1.36987
104351461	chr14:104351461:GC:G	2.34853e-05	-1.07666e-10	-0.552857
104351465	chr14:104351465:CT:C	5.8911e-05	-1.07666e-10	0.366797
104351747	chr14:104351747:G:A	1.03512e-05	-1.07666e-10	-1.37213
104351773	chr14:104351773:G:C	9.52027e-05	-1.07666e-10	0.846777
104351780	chr14:104351780:T:C	1.11752e-05	-1.07666e-10	-1.29554
104351996	chr14:104351996:C:T	5.13734e-05	-1.35267	1.58255
104352301	chr14:104352301:G:A	1.04456e-05	-1.07666e-10	-1.36305
104352418	chr14:104352418:G:A	0.000467795	-1.07666e-10	2.4388
104352422	chr14:104352422:A:G	9.92279e-05	-1.07666e-10	0.888188
104352527	chr14:104352527:A:G	5.11347e-05	-1.3389	1.56413
104352572	chr14:104352572:A:G	5.08363e-05	-1.33884	1.55822
104352690	chr14:104352690:T:C	5.28543e-05	-1.31342	1.57172
104352758	chr14:104352758:C:T	5.40986e-05	-1.34947	1.63105
104352783	chr14:104352783:C:T	2.32174e-05	-0.564332	-3.65436e-10
104352917	chr14:104352917:T:C	5.07094e-05	-1.33964	1.55652
104352958	chr14:104352958:T:C	2.6832e-06	-1.47617	-1.24606
104352993	chr14:104352993:G:A	5.3084e-05	-1.31804	1.58068
104353166	chr14:104353166:G:A	1.03385e-05	-1.07666e-10	-1.37336
104353213	chr14:104353213:C:T	0.000124768	-0.941841	2.05907
104353267	chr14:104353267:G:A	0.000184118	-1.07666e-10	1.50634
104353279	chr14:104353279:T:A	5.37e-05	-1.3563	1.63048
104353326	chr14:104353326:T:C	1.20806e-05	-1.53309	0.315464
104353459	chr14:104353459:C:T	5.16165e-05	-1.36884	1.60345
104353772	chr14:104353772:G:A	1.04436e-05	-1.07666e-10	-1.36325
104353857	chr14:104353857:T:C	4.16067e-05	-1.30479	1.32382
104353895	chr14:104353895:T:C	0.000102273	-1.34871	2.26713
104354048	chr14:104354048:C:T	1.06302e-05	-1.07666e-10	-1.34553
104354120	chr14:104354120:G:T	2.99272e-06	-1.4011	-1.21195
104354166	chr14:104354166:G:A	1.03385e-05	-1.07666e-10	-1.37336
104354279	chr14:104354279:T:C	6.30471e-05	-1.36882	1.80347
104355102	chr14:104355102:C:T	1.03395e-05	-1.07666e-10	-1.37326
104355726	chr14:104355726:G:A	4.15085e-05	-1.3289	1.34557
104356143	chr14:104356143:C:T	6.30264e-05	-1.07666e-10	0.434321
104356375	chr14:104356375:G:C	1.092e-05	-1.07666e-10	-1.31863
104357007	chr14:104357007:T:C	0.000124274	-1.2873	2.40055
104357707	chr14:104357707:G:A	2.39808e-05	-1.07666e-10	-0.53198
104357744	chr14:104357744:G:A	1.03409e-05	-1.07666e-10	-1.37313
104358488	chr14:104358488:C:T	2.58583e-06	-1.51903	-1.24016
104358577	chr14:104358577:G:A	6.83119e-05	-1.40465	1.9195
104359295	chr14:104359295:G:A	3.01002e-06	-1.23703	-1.37026
104359313	chr14:104359313:G:A	9.03843e-05	-1.07666e-10	0.794839
104359562	chr14:104359562:T:A	2.69477e-06	-1.4827	-1.23522
104359706	chr14:104359706:G:A	9.06559e-05	-1.07666e-10	0.797839
104359900	chr14:104359900:C:T	0.000290196	-1.07666e-10	1.96133
104360485	chr14:104360485:G:A	2.86985e-06	-1.2841	-1.37087
104360988	chr14:104360988:T:C	3.46465e-05	-1.52566	1.36163
104361058	chr14:104361058:C:T	8.15297e-05	-1.07666e-10	0.691736
104361112	chr14:104361112:C:T	4.95103e-05	-1.07666e-10	0.19295
104361272	chr14:104361272:C:T	1.04338e-05	-1.07666e-10	-1.36419
104361429	chr14:104361429:A:T	0.000459631	-1.07666e-10	2.42119
104361560	chr14:104361560:T:C	1.34261e-05	-1.54874	0.436703
104361597	chr14:104361597:G:C	2.90291e-06	-1.27417	-1.36935
104362045	chr14:104362045:A:C	6.85003e-05	-1.07666e-10	0.517606
104362108	chr14:104362108:C:T	1.04634e-05	-1.07666e-10	-1.36135
104362333	chr14:104362333:T:C	1.03846e-05	-1.07666e-10	-1.3689
104362362	chr14:104362362:A:G	5.27272e-05	-1.54239	1.79829
104362518	chr14:104362518:C:T	2.8905e-06	-1.27487	-1.37293
104362826	chr14:104362826:G:A	1.06098e-05	-1.07666e-10	-1.34746
104363909	chr14:104363909:G:A	0.000345949	-1.07666e-10	2.13706
104363934	chr14:104363934:T:A	1.04736e-05	-1.07666e-10	-1.36038
104363970	chr14:104363970:C:T	1.03386e-05	-1.07666e-10	-1.37335
104363982	chr14:104363982:C:T	3.68814e-06	-1.27825	-1.12586
104363999	chr14:104363999:G:A	3.88873e-06	-1.25419	-1.09695
104364003	chr14:104364003:C:T	1.06276e-05	-1.07666e-10	-1.34578
104364091	chr14:104364091:C:T	3.73266e-06	-1.22298	-1.16913
104364258	chr14:104364258:C:T	1.04685e-05	-1.07666e-10	-1.36087
104364260	chr14:104364260:C:T	0.000227673	-1.07666e-10	1.71868
104364263	chr14:104364263:A:G	3.96879e-05	-1.53805	1.50986
104364283	chr14:104364283:C:T	5.96261e-06	-1.08922	-0.834501
104364599	chr14:104364599:A:G	0.000232242	-1.07666e-10	1.73855
104364682	chr14:104364682:C:T	1.09748e-05	-1.07666e-10	-1.31363
104364739	chr14:104364739:T:C	0.000218634	-1.07666e-10	1.67817
104364840	chr14:104364840:A:C	0.000222143	-1.07666e-10	1.69409
104365071	chr14:104365071:A:G	0.000201284	-1.07666e-10	1.59548
104365260	chr14:104365260:T:C	0.000198348	-1.07666e-10	1.58079
104365265	chr14:104365265:T:C	0.000215629	-1.07666e-10	1.66433
104365332	chr14:104365332:C:T	0.00020762	-1.07666e-10	1.62648
104365473	chr14:104365473:A:C	0.000130774	-1.07666e-10	1.16424
104365734	chr14:104365734:C:T	7.25998e-05	-1.07666e-10	0.57573
104365769	chr14:104365769:A:G	1.03398e-05	-1.07666e-10	-1.37324
104365934	chr14:104365934:A:G	1.03582e-05	-1.07666e-10	-1.37145
104365951	chr14:104365951:TCAC:T	0.000145507	-1.07666e-10	1.27099
104366105	chr14:104366105:C:T	1.04297e-05	-1.07666e-10	-1.36458
104366193	chr14:104366193:T:A	0.000160823	-1.07666e-10	1.37107
104366336	chr14:104366336:G:A	2.28081e-05	-1.07666e-10	-0.582118
104366376	chr14:104366376:A:C	6.07492e-06	-1.22597	-0.679098
104366385	chr14:104366385:T:C	2.83979e-05	-1.07666e-10	-0.362915
104366400	chr14:104366400:A:G	0.000134998	-1.07666e-10	1.19603
104366809	chr14:104366809:G:A	1.05411e-05	-1.07666e-10	-1.35395
104367242	chr14:104367242:T:A	1.04797e-05	-1.07666e-10	-1.35979
104367345	chr14:104367345:A:G	1.03617e-05	-1.07666e-10	-1.37112
104367359	chr14:104367359:T:C	1.03493e-05	-1.07666e-10	-1.37231
104367558	chr14:104367558:T:C	1.03498e-05	-1.07666e-10	-1.37226
104367594	chr14:104367594:GA:G	0.000556848	-1.07666e-10	2.61306
104367599	chr14:104367599:C:A	1.03512e-05	-1.07666e-10	-1.37213
104367751	chr14:104367751:G:A	1.07879e-05	-1.07666e-10	-1.3308
104367819	chr14:104367819:A:G	5.66914e-05	-1.45107	1.77946
104367955	chr14:104367955:C:T	1.03381e-05	-1.07666e-10	-1.37339
104368083	chr14:104368083:A:G	3.8047e-06	-1.23345	-1.13954
104368086	chr14:104368086:G:A	1.98353e-05	-1.07666e-10	-0.721768
104368167	chr14:104368167:C:G	9.48005e-06	-0.685903	-0.774139
104368178	chr14:104368178:T:G	4.07863e-06	-1.18439	-1.11908
104368210	chr14:104368210:G:A	1.03381e-05	-1.07666e-10	-1.37339
104368624	chr14:104368624:T:C	2.59303e-06	-1.38548	-1.37092
104368701	chr14:104368701:C:T	0.000303715	-1.07666e-10	2.00686
104368976	chr14:104368976:T:C	2.58723e-06	-1.3889	-1.36974
104368978	chr14:104368978:G:A	7.97919e-05	-1.07666e-10	0.67019
104369142	chr14:104369142:G:A	2.66971e-06	-1.35825	-1.36901
104369183	chr14:104369183:G:T	6.35907e-05	0.443236	-3.65436e-10
104369527	chr14:104369527:C:T	3.82198e-06	-1.01345	-1.35501
104369641	chr14:104369641:G:A	2.54744e-06	-1.40409	-1.37005
104369701	chr14:104369701:C:G	3.4863e-06	-1.08801	-1.37238
104369721	chr14:104369721:C:T	2.63067e-06	-1.39505	-1.34694
104369951	chr14:104369951:A:G	2.57688e-06	-1.39068	-1.37197
104369977	chr14:104369977:A:G	2.55044e-06	-1.40328	-1.36968
104370027	chr14:104370027:C:T	8.68136e-06	-1.41107	-0.136981
104370518	chr14:104370518:G:A	3.33887e-05	-1.07666e-10	-0.201013
104370637	chr14:104370637:T:C	3.0364e-05	-0.295975	-3.65436e-10
104370651	chr14:104370651:G:A	1.10805e-05	-1.07666e-10	-1.30405
104370861	chr14:104370861:G:A	1.32814e-05	-1.07666e-10	-1.12286
104370900	chr14:104370900:A:G	8.03954e-06	-1.41488	-0.209975
104371140	chr14:104371140:G:A	7.53449e-06	-1.4463	-0.243444
104371192	chr14:104371192:T:C	2.68009e-06	-1.54609	-1.17729
104371427	chr14:104371427:T:C	3.54224e-05	-1.07666e-10	-0.141887
104371786	chr14:104371786:C:T	1.06905e-05	-1.07666e-10	-1.33988
104371787	chr14:104371787:T:A	7.2766e-06	-1.47002	-0.25455
104371821	chr14:104371821:A:G	7.33562e-06	-1.4521	-0.264385
104371854	chr14:104371854:G:T	1.17297e-05	-1.54219	0.29508
104371995	chr14:104371995:G:A	4.03446e-05	-1.07666e-10	-0.0117746
104372424	chr14:104372424:G:A	5.73836e-06	-0.799244	-1.16281
104372484	chr14:104372484:T:A	1.2191e-05	-1.07666e-10	-1.20854
104372486	chr14:104372486:T:TG	1.20942e-05	-1.07666e-10	-1.21651
104372855	chr14:104372855:T:C	3.44254e-06	-1.52323	-0.949795
104372975	chr14:104372975:A:C	1.08439e-05	-1.07666e-10	-1.32563
104373479	chr14:104373479:G:A	2.88221e-06	-1.54096	-1.10971
104373600	chr14:104373600:C:T	2.87711e-06	-1.2802	-1.37225
104373621	chr14:104373621:A:G	8.75452e-06	-1.55051	0.0108463
104373841	chr14:104373841:C:T	4.23019e-06	-1.03854	-1.22844
104373968	chr14:104373968:C:T	1.668e-05	-1.07666e-10	-0.895022
104374056	chr14:104374056:C:T	1.03948e-05	-1.07666e-10	-1.36793
104374120	chr14:104374120:C:T	1.0378e-05	-1.07666e-10	-1.36954
104374139	chr14:104374139:A:G	1.04238e-05	-1.07666e-10	-1.36514
104374156	chr14:104374156:T:C	1.04111e-05	-1.07666e-10	-1.36636
104374317	chr14:104374317:C:T	1.03377e-05	-1.07666e-10	-1.37344
104374392	chr14:104374392:C:T	1.06083e-05	-1.5281	0.180501
104374562	chr14:104374562:G:A	2.84634e-06	-1.34183	-1.32137
104374681	chr14:104374681:C:T	1.03418e-05	-1.07666e-10	-1.37304
104374770	chr14:104374770:A:T	4.96089e-06	-0.743683	-1.36396
104374875	chr14:104374875:G:A	2.52896e-06	-1.40983	-1.3716
104375139	chr14:104375139:T:C	4.61149e-06	-1.23457	-0.946109
104375148	chr14:104375148:G:A	9.15994e-06	-0.732082	-0.76231
104375217	chr14:104375217:C:T	2.95135e-06	-1.48815	-1.13882
104375902	chr14:104375902:GC:G	3.14322e-06	-1.35795	-1.20603
104375947	chr14:104375947:C:T	4.82538e-05	-1.07666e-10	0.167243
104376188	chr14:104376188:C:T	8.68254e-06	-1.54792	-3.65436e-10
104376301	chr14:104376301:A:G	3.58166e-05	-1.07666e-10	-0.13082
104376455	chr14:104376455:A:C	1.13308e-05	-0.542371	-0.739334
104376456	chr14:104376456:G:T	1.98752e-05	-0.313947	-0.405811
104376561	chr14:104376561:C:T	1.03895e-05	-1.07666e-10	-1.36844
104376834	chr14:104376834:C:T	1.44745e-05	-1.07666e-10	-1.03684
104376874	chr14:104376874:T:C	1.67701e-05	-1.07666e-10	-0.889636
104376881	chr14:104376881:C:T	0.000167778	1.41341	-3.65436e-10
104377057	chr14:104377057:C:T	5.26732e-05	-0.469891	0.724766
104377321	chr14:104377321:G:A	8.65513e-06	-1.55108	-3.65436e-10
104377456	chr14:104377456:C:T	4.97159e-05	-1.55083	1.74793
104377554	chr14:104377554:A:G	1.65358e-05	-1.24604	0.342341
104377786	chr14:104377786:C:T	0.000159984	1.36584	-3.65436e-10
104377935	chr14:104377935:C:T	3.16597e-05	-1.07666e-10	-0.254188
104378042	chr14:104378042:A:G	1.05449e-05	-1.07666e-10	-1.35359
104378272	chr14:104378272:T:C	5.54082e-06	-1.407	-0.590091
104378512	chr14:104378512:C:T	2.05018e-05	-1.07666e-10	-0.688718
104378582	chr14:104378582:A:G	4.10939e-06	-0.995527	-1.30043
104378731	chr14:104378731:C:T	1.06492e-05	-1.07666e-10	-1.34375
104378870	chr14:104378870:C:T	1.22724e-05	-1.07666e-10	-1.20188
104379071	chr14:104379071:C:T	2.17222e-05	-1.07666e-10	-0.630899
104379548	chr14:104379548:C:T	7.48935e-06	-0.57128	-1.12447
104379551	chr14:104379551:G:A	1.14106e-05	-1.07666e-10	-1.27469
104379694	chr14:104379694:G:A	1.08899e-05	-1.07666e-10	-1.3214
104380674	chr14:104380674:G:A	1.14538e-05	-1.07666e-10	-1.27091
104381088	chr14:104381088:C:T	1.09867e-05	-1.07666e-10	-1.31255
104381167	chr14:104381167:G:C	1.92019e-05	-1.07666e-10	-0.754223
104381247	chr14:104381247:AACAG:A	2.64903e-05	-1.07666e-10	-0.432454
104381248	chr14:104381248:A:G	1.55732e-05	-1.07666e-10	-0.963682
104381772	chr14:104381772:C:T	1.30228e-05	-1.14253	-3.65436e-10
104381833	chr14:104381833:A:G	3.45333e-06	-1.5176	-0.952296
104382206	chr14:104382206:T:C	2.12693e-05	-1.07666e-10	-0.651967
104382622	chr14:104382622:G:A	2.12516e-05	-1.07666e-10	-0.652799
104382723	chr14:104382723:C:T	3.8134e-05	-1.07666e-10	-0.0681265
104382882	chr14:104382882:C:T	2.52289e-05	-0.890024	0.408784
104383019	chr14:104383019:C:T	1.91914e-05	-1.07666e-10	-0.754771
104383570	chr14:104383570:C:T	3.09006e-06	-1.27164	-1.3094
104383672	chr14:104383672:T:A	2.80728e-06	-1.4508	-1.22621
104383957	chr14:104383957:C:T	1.56472e-05	-0.958937	-3.65436e-10
104384035	chr14:104384035:G:A	1.43351e-05	-1.07666e-10	-1.04652
104384268	chr14:104384268:G:A	1.22064e-05	-1.07666e-10	-1.20727
104384382	chr14:104384382:A:T	3.68369e-05	-1.07666e-10	-0.102732
104384503	chr14:104384503:T:C	1.33694e-05	-1.07666e-10	-1.11626
104384519	chr14:104384519:C:T	4.42226e-06	-0.895648	-1.32693
104384549	chr14:104384549:A:G	1.08216e-05	-1.07666e-10	-1.32769
104384716	chr14:104384716:T:C	1.09777e-05	-1.07666e-10	-1.31337
104384911	chr14:104384911:T:C	8.53534e-06	-0.45932	-1.1057
104385318	chr14:104385318:T:G	3.31262e-05	-1.07666e-10	-0.208908
104385349	chr14:104385349:G:A	1.23903e-05	-1.07666e-10	-1.19232
104385461	chr14:104385461:G:A	1.74547e-05	-1.07666e-10	-0.849624
104385492	chr14:104385492:CA:C	7.64453e-06	-0.485569	-1.18967
104385794	chr14:104385794:G:T	2.78347e-05	-1.07666e-10	-0.382949
104385842	chr14:104385842:C:G	1.05321e-05	-1.07666e-10	-1.3548
104386024	chr14:104386024:T:C	3.24627e-05	-1.07666e-10	-0.229139
104386343	chr14:104386343:A:G	1.43342e-05	-1.07666e-10	-1.04659
104386470	chr14:104386470:C:T	2.30905e-05	-1.07666e-10	-0.569811
104387058	chr14:104387058:T:C	6.95098e-06	-0.937203	-0.833145
104387277	chr14:104387277:A:T	3.27638e-05	-1.07666e-10	-0.219906
104387779	chr14:104387779:C:T	1.67084e-05	-1.07666e-10	-0.893321
104387863	chr14:104387863:G:A	1.04902e-05	-1.07666e-10	-1.35879
104388096	chr14:104388096:G:A	1.05427e-05	-1.07666e-10	-1.35379
104388228	chr14:104388228:C:G	1.05038e-05	-1.07666e-10	-1.35749
104388246	chr14:104388246:C:T	1.05038e-05	-1.07666e-10	-1.35749
104388249	chr14:104388249:G:T	2.09049e-05	-1.07666e-10	-0.669247
104388275	chr14:104388275:C:T	1.93322e-05	-1.07666e-10	-0.74746
104388276	chr14:104388276:G:A	1.03531e-05	-1.07666e-10	-1.37194
104388343	chr14:104388343:C:T	8.76645e-06	-0.210995	-1.3273
104388362	chr14:104388362:C:T	1.03422e-05	-1.07666e-10	-1.373
104388364	chr14:104388364:G:T	1.04913e-05	-1.07666e-10	-1.35869
104388498	chr14:104388498:A:G	1.1101e-05	-1.07666e-10	-1.30219
104388531	chr14:104388531:A:G	0.00014946	-1.07666e-10	1.2978
104388737	chr14:104388737:G:A	3.84115e-05	-1.07666e-10	-0.0608759
104388772	chr14:104388772:C:T	2.14972e-05	-1.07666e-10	-0.64131
104388823	chr14:104388823:G:A	1.49886e-05	-1.07666e-10	-1.00194
104388825	chr14:104388825:C:T	1.04531e-05	-1.07666e-10	-1.36234
104388866	chr14:104388866:G:T	4.9863e-06	-0.749937	-1.3526
104388980	chr14:104388980:C:T	1.60839e-05	-1.07666e-10	-0.931412
104389274	chr14:104389274:G:GA	5.91215e-06	-0.969397	-0.962826
104389523	chr14:104389523:G:A	3.05368e-05	-1.07666e-10	-0.290298
104389693	chr14:104389693:C:T	1.0474e-05	-1.07666e-10	-1.36034
104389873	chr14:104389873:C:T	1.05629e-05	-1.07666e-10	-1.35188
104389918	chr14:104389918:G:C	1.20738e-05	-1.07666e-10	-1.2182
104390007	chr14:104390007:A:G	1.63206e-05	-1.07666e-10	-0.916804
104390030	chr14:104390030:A:T	1.0339e-05	-1.07666e-10	-1.37331
104390128	chr14:104390128:G:A	1.30345e-05	-1.07666e-10	-1.14163
104390160	chr14:104390160:C:T	8.11782e-06	-0.274591	-1.34058
104390259	chr14:104390259:C:T	3.30878e-05	-1.07666e-10	-0.210068
104390337	chr14:104390337:C:T	1.29547e-05	-1.07666e-10	-1.14778
104390476	chr14:104390476:G:A	1.52765e-05	-1.07666e-10	-0.982913
104390535	chr14:104390535:C:T	3.51891e-05	-1.07666e-10	-0.148495
104390544	chr14:104390544:C:A	1.18278e-05	-1.07666e-10	-1.23878
104390689	chr14:104390689:G:A	1.06622e-05	-1.07666e-10	-1.34253
104390724	chr14:104390724:C:T	1.08305e-05	-1.07666e-10	-1.32686
104390760	chr14:104390760:A:G	1.06942e-05	-1.07666e-10	-1.33953
104390853	chr14:104390853:A:G	1.03815e-05	-1.07666e-10	-1.3692
104390991	chr14:104390991:T:C	1.04967e-05	-1.07666e-10	-1.35817
104391074	chr14:104391074:A:G	1.05811e-05	-1.07666e-10	-1.35016
104391524	chr14:104391524:A:G	3.29568e-05	-1.07666e-10	-0.214033
104391902	chr14:104391902:G:A	1.68983e-05	-1.07666e-10	-0.882021
104392173	chr14:104392173:C:T	1.36589e-05	-1.07666e-10	-1.09484
104392461	chr14:104392461:C:T	2.92774e-05	-1.07666e-10	-0.332416
104393082	chr14:104393082:A:G	3.9955e-06	-0.961814	-1.36225
104393523	chr14:104393523:A:G	3.94776e-06	-0.971114	-1.36497
104393648	chr14:104393648:C:T	1.16726e-05	-1.07666e-10	-1.25199
104394227	chr14:104394227:A:G	3.97552e-06	-0.969185	-1.35989
104394323	chr14:104394323:G:A	2.17153e-05	-1.07666e-10	-0.631214
104394684	chr14:104394684:G:A	1.68159e-05	-1.07666e-10	-0.886907
104394969	chr14:104394969:A:T	4.10163e-06	-0.987758	-1.31009
104395054	chr14:104395054:T:G	1.0596e-05	-1.07666e-10	-1.34875
104395131	chr14:104395131:G:A	2.30568e-06	-1.50958	-1.36427
104395273	chr14:104395273:GGAAAA:G	1.06637e-05	-1.07666e-10	-1.34238
104395990	chr14:104395990:C:G	6.8547e-06	-0.758716	-1.02558
104396539	chr14:104396539:C:T	3.69648e-06	-1.5383	-0.863552
104396540	chr14:104396540:G:A	1.76267e-05	-0.839817	-3.65436e-10
104396552	chr14:104396552:C:T	4.51905e-06	-1.2363	-0.964631
104396594	chr14:104396594:G:A	2.87298e-05	-1.07666e-10	-0.351295
104397098	chr14:104397098:A:G	4.95408e-06	-0.797962	-1.31106
104397211	chr14:104397211:C:G	1.16049e-05	-1.07666e-10	-1.2578
104397261	chr14:104397261:G:T	1.41516e-05	-1.07666e-10	-1.0594
104397326	chr14:104397326:G:A	1.29684e-05	-0.216401	-0.930313
104397455	chr14:104397455:G:T	4.627e-06	-0.878199	-1.29912
104397456	chr14:104397456:C:T	4.60285e-06	-0.889391	-1.29317
104397595	chr14:104397595:G:A	4.59145e-06	-0.8899	-1.29514
104397630	chr14:104397630:A:G	4.54927e-06	-0.902789	-1.29147
104397648	chr14:104397648:G:A	1.08258e-05	-1.07666e-10	-1.3273
104397660	chr14:104397660:A:T	4.7301e-06	-0.86059	-1.29469
104397666	chr14:104397666:C:T	4.7087e-06	-0.869064	-1.29076
104398018	chr14:104398018:A:G	6.16561e-06	-0.720696	-1.16955
104398386	chr14:104398386:C:T	1.11185e-05	-1.07666e-10	-1.30062
104398461	chr14:104398461:A:G	3.75297e-06	-1.01922	-1.36746
104398640	chr14:104398640:TTAAA:T	3.75039e-06	-1.01774	-1.36964
104398734	chr14:104398734:G:A	3.95355e-06	-0.968827	-1.36579
104399340	chr14:104399340:G:A	2.14703e-05	-1.07666e-10	-0.642559
104399569	chr14:104399569:C:T	1.05011e-05	-0.46937	-0.888384
104399624	chr14:104399624:T:C	1.33406e-05	-1.07666e-10	-1.11842
104399654	chr14:104399654:T:C	8.22289e-05	-1.07666e-10	0.700275
104400144	chr14:104400144:C:T	1.52693e-05	-1.07666e-10	-0.983386
104400145	chr14:104400145:A:G	1.03626e-05	-1.07666e-10	-1.37103
104400350	chr14:104400350:C:T	1.49359e-05	-1.07666e-10	-1.00547
104400403	chr14:104400403:G:A	1.32974e-05	-1.07666e-10	-1.12166
104400441	chr14:104400441:T:C	1.50485e-05	-1.07666e-10	-0.997953
104400456	chr14:104400456:C:T	1.3005e-05	-1.07666e-10	-1.1439
104400457	chr14:104400457:G:A	1.13007e-05	-1.07666e-10	-1.28437
104400609	chr14:104400609:C:T	1.06467e-05	-1.07666e-10	-1.34398
104401287	chr14:104401287:G:A	1.0761e-05	-1.07666e-10	-1.3333
104401366	chr14:104401366:T:A	2.51941e-06	-1.54641	-1.23879
104401603	chr14:104401603:T:C	2.19548e-05	-1.07666e-10	-0.620245
104401612	chr14:104401612:A:G	1.11988e-05	-1.29343	-3.65436e-10
104401719	chr14:104401719:G:T	1.52737e-05	-1.07666e-10	-0.9831
104401886	chr14:104401886:A:G	4.10108e-06	-0.929013	-1.36897
104402060	chr14:104402060:C:T	2.29364e-05	-0.576505	-3.65436e-10
104402178	chr14:104402178:A:G	1.17314e-05	-1.07666e-10	-1.24696
104402310	chr14:104402310:T:C	1.03375e-05	-1.07666e-10	-1.37345
104402466	chr14:104402466:G:A	1.32912e-05	-1.07666e-10	-1.12213
104402515	chr14:104402515:C:T	4.45298e-06	-0.843093	-1.37256
104402634	chr14:104402634:G:A	1.37546e-05	-1.07666e-10	-1.08786
104402726	chr14:104402726:A:G	1.10595e-05	-1.07666e-10	-1.30594
104402976	chr14:104402976:A:G	1.54346e-05	-1.07666e-10	-0.972618
104402978	chr14:104402978:G:A	2.44912e-05	-1.07666e-10	-0.51092
104403303	chr14:104403303:G:A	1.17857e-05	-1.07666e-10	-1.24234
104403343	chr14:104403343:G:A	2.67716e-06	-1.54431	-1.18016
104403664	chr14:104403664:C:T	2.58112e-06	-1.54584	-1.21517
104403823	chr14:104403823:G:A	1.08649e-05	-1.07666e-10	-1.3237
104404206	chr14:104404206:C:T	1.22849e-05	-1.07666e-10	-1.20086
104404228	chr14:104404228:C:T	9.35426e-06	-1.4734	-3.65436e-10
104404319	chr14:104404319:G:A	0.00010582	0.952504	-3.65436e-10
104404377	chr14:104404377:C:T	1.32497e-05	-1.07666e-10	-1.12525
104404475	chr14:104404475:C:T	1.04534e-05	-1.07666e-10	-1.3623
104404883	chr14:104404883:T:C	2.25663e-05	-0.592774	-3.65436e-10
104405079	chr14:104405079:G:A	1.13544e-05	-1.27963	-3.65436e-10
104405274	chr14:104405274:C:T	1.16164e-05	-1.25681	-3.65436e-10
104405347	chr14:104405347:T:A	1.12936e-05	-1.07666e-10	-1.285
104405589	chr14:104405589:A:G	1.14215e-05	-1.07666e-10	-1.27373
104405807	chr14:104405807:A:G	4.15387e-06	-0.912539	-1.37265
104405900	chr14:104405900:T:G	1.08916e-05	-1.07666e-10	-1.32124
104407023	chr14:104407023:C:T	1.07716e-05	-1.07666e-10	-1.33232
104407027	chr14:104407027:T:G	1.17162e-05	-1.07666e-10	-1.24826
104407240	chr14:104407240:G:C	1.07895e-05	-1.07666e-10	-1.33066
104407497	chr14:104407497:C:T	4.80333e-06	-0.830987	-1.30894
104407654	chr14:104407654:C:T	1.3062e-05	-1.07666e-10	-1.13953
104407686	chr14:104407686:G:A	1.07889e-05	-1.07666e-10	-1.33071
104408038	chr14:104408038:AGAACT:A	1.04e-05	-1.07666e-10	-1.36743
104408444	chr14:104408444:A:G	1.14661e-05	-1.07666e-10	-1.26984
104408495	chr14:104408495:T:C	1.08856e-05	-1.07666e-10	-1.32179
104408549	chr14:104408549:A:G	1.04705e-05	-1.07666e-10	-1.36067
104408676	chr14:104408676:A:G	5.07312e-06	-0.718343	-1.36693
104408781	chr14:104408781:T:C	5.26319e-06	-0.677527	-1.37097
104409200	chr14:104409200:T:G	1.08096e-05	-1.07666e-10	-1.3288
104409312	chr14:104409312:T:C	1.10625e-05	-1.30567	-3.65436e-10
104409739	chr14:104409739:C:T	4.87182e-06	-0.94274	-1.18302
104409747	chr14:104409747:G:A	1.05686e-05	-1.07666e-10	-1.35134
104409794	chr14:104409794:A:G	1.07322e-05	-1.07666e-10	-1.33599
104409945	chr14:104409945:A:G	5.29602e-06	-0.672741	-1.36954
104410067	chr14:104410067:T:C	1.03535e-05	-1.07666e-10	-1.37191
104410083	chr14:104410083:T:C	1.0764e-05	-1.33303	-3.65436e-10
104410208	chr14:104410208:C:A	1.78358e-05	-0.828026	-3.65436e-10
104410293	chr14:104410293:G:A	1.08077e-05	-1.07666e-10	-1.32897
104410326	chr14:104410326:T:A	1.34377e-05	-1.07666e-10	-1.11116
104410331	chr14:104410331:C:T	1.13752e-05	-1.07666e-10	-1.2778
104410769	chr14:104410769:G:A	1.0746e-05	-1.3347	-3.65436e-10
104411022	chr14:104411022:G:A	1.14026e-05	-1.07666e-10	-1.27539
104411163	chr14:104411163:A:G	1.10509e-05	-1.07666e-10	-1.30672
104411389	chr14:104411389:T:TGTAA	1.10711e-05	-1.07666e-10	-1.3049
104411821	chr14:104411821:A:G	1.0416e-05	-1.07666e-10	-1.36589
104412404	chr14:104412404:T:C	1.95922e-05	-1.07666e-10	-0.7341
104412407	chr14:104412407:C:T	1.2808e-05	-1.07666e-10	-1.15916
104412588	chr14:104412588:T:C	1.38621e-05	-1.07666e-10	-1.08007
104412688	chr14:104412688:C:T	1.15498e-05	-1.07666e-10	-1.26256
104412896	chr14:104412896:A:AT	1.11533e-05	-1.07666e-10	-1.2975
104413069	chr14:104413069:T:C	0.000260703	1.85415	-3.65436e-10
104413376	chr14:104413376:A:G	2.24036e-06	-1.54526	-1.35734
104413412	chr14:104413412:G:A	1.03766e-05	-1.07666e-10	-1.36968
104413445	chr14:104413445:G:A	1.14246e-05	-1.07666e-10	-1.27346
104413457	chr14:104413457:C:T	1.08932e-05	-1.07666e-10	-1.3211
104413605	chr14:104413605:T:G	1.20661e-05	-1.07666e-10	-1.21883
104414084	chr14:104414084:C:T	4.04895e-06	-1.54776	-0.76301
104414192	chr14:104414192:C:T	1.12428e-05	-1.2895	-3.65436e-10
104414238	chr14:104414238:G:A	1.03704e-05	-1.07666e-10	-1.37027
104414364	chr14:104414364:T:C	1.28423e-05	-1.07666e-10	-1.15649
104414796	chr14:104414796:C:T	1.29134e-05	-1.07666e-10	-1.15096
104415068	chr14:104415068:T:G	2.06899e-05	-1.07666e-10	-0.679588
104415207	chr14:104415207:T:C	1.03761e-05	-1.07666e-10	-1.36972
104415223	chr14:104415223:T:C	1.03766e-05	-1.07666e-10	-1.36968
104415469	chr14:104415469:G:A	1.08352e-05	-1.07666e-10	-1.32643
104416003	chr14:104416003:G:A	1.28423e-05	-1.07666e-10	-1.15649
104416402	chr14:104416402:T:C	5.19016e-06	-0.865213	-1.19725
104416421	chr14:104416421:T:G	1.28136e-05	-1.07666e-10	-1.15872
104416847	chr14:104416847:A:T	1.25973e-05	-1.07666e-10	-1.17575
104417129	chr14:104417129:C:G	3.49346e-06	-1.09755	-1.36079
104417393	chr14:104417393:G:A	1.14842e-05	-1.07666e-10	-1.26826
104417426	chr14:104417426:C:T	1.26553e-05	-1.07666e-10	-1.17116
104417507	chr14:104417507:T:C	1.09419e-05	-1.07666e-10	-1.31664
104417573	chr14:104417573:A:G	1.25442e-05	-1.07666e-10	-1.17997
104417591	chr14:104417591:C:T	1.12648e-05	-1.07666e-10	-1.28755
104417592	chr14:104417592:G:A	1.20533e-05	-1.07666e-10	-1.2199
104417613	chr14:104417613:T:C	1.10182e-05	-1.07666e-10	-1.30968
104417649	chr14:104417649:A:G	5.6603e-06	-0.609595	-1.36616
104417726	chr14:104417726:G:A	1.04015e-05	-1.07666e-10	-1.36728
104417809	chr14:104417809:A:T	1.06222e-05	-1.07666e-10	-1.34629
104417850	chr14:104417850:A:C	1.26462e-05	-1.07666e-10	-1.17187
104417904	chr14:104417904:G:A	1.77113e-05	-0.835029	-3.65436e-10
104417956	chr14:104417956:C:T	5.42708e-06	-0.70936	-1.30847
104418186	chr14:104418186:A:G	2.06969e-05	-0.661553	-0.0176966
104418194	chr14:104418194:T:C	1.18114e-05	-1.07666e-10	-1.24017
104418268	chr14:104418268:T:C	2.4417e-06	-1.54224	-1.27429
104418547	chr14:104418547:T:C	1.038e-05	-1.07666e-10	-1.36935
104418618	chr14:104418618:G:C	1.08526e-05	-1.07666e-10	-1.32483
104418633	chr14:104418633:A:G	5.00049e-06	-0.897345	-1.20235
104418778	chr14:104418778:T:C	1.03833e-05	-1.07666e-10	-1.36903
104418927	chr14:104418927:G:C	1.31794e-05	-1.07666e-10	-1.13058
104418987	chr14:104418987:C:A	1.26903e-05	-1.07666e-10	-1.16839
104419352	chr14:104419352:G:A	1.35878e-05	-1.07666e-10	-1.10006
104419447	chr14:104419447:T:C	1.27216e-05	-1.07666e-10	-1.16593
104420088	chr14:104420088:G:T	1.26694e-05	-1.07666e-10	-1.17004
104420345	chr14:104420345:T:G	9.57576e-06	-1.45	-3.65436e-10
104420420	chr14:104420420:C:T	1.31446e-05	-1.07666e-10	-1.13322
104420500	chr14:104420500:G:A	1.13987e-05	-1.07666e-10	-1.27573
104420857	chr14:104420857:T:G	1.29629e-05	-1.07666e-10	-1.14714
104420894	chr14:104420894:C:T	1.2112e-05	-1.07666e-10	-1.21504
104421129	chr14:104421129:C:CT	6.29155e-06	-0.55651	-1.31351
104421335	chr14:104421335:G:A	1.08124e-05	-1.07666e-10	-1.32854
104422017	chr14:104422017:C:T	1.04216e-05	-1.07666e-10	-1.36535
104422031	chr14:104422031:C:T	1.61744e-05	-1.07666e-10	-0.925803
104422050	chr14:104422050:C:T	0.000105419	-1.07666e-10	0.948716
104422174	chr14:104422174:G:A	6.12557e-06	-0.533412	-1.36335
104422345	chr14:104422345:C:T	1.16342e-05	-1.07666e-10	-1.25528
104422505	chr14:104422505:C:A	1.09196e-05	-1.07666e-10	-1.31867
104422520	chr14:104422520:G:A	1.08659e-05	-1.07666e-10	-1.3236
104422549	chr14:104422549:G:A	1.35365e-05	-1.07666e-10	-1.10385
104422704	chr14:104422704:C:T	5.27896e-06	-0.708557	-1.33695
104422919	chr14:104422919:G:A	1.04698e-05	-1.07666e-10	-1.36074
104423012	chr14:104423012:G:A	1.09173e-05	-1.07666e-10	-1.31888
104423155	chr14:104423155:A:C	2.76048e-06	-1.36001	-1.33382
104423838	chr14:104423838:T:C	1.32463e-05	-1.07666e-10	-1.12551
104424051	chr14:104424051:T:C	7.35038e-06	-0.343736	-1.37074
104424244	chr14:104424244:C:T	1.16881e-05	-1.07666e-10	-1.25066
104424261	chr14:104424261:T:C	8.42048e-06	-0.20868	-1.36988
104424401	chr14:104424401:T:A	1.55795e-05	-1.07666e-10	-0.963277
104424519	chr14:104424519:G:A	1.06446e-05	-1.07666e-10	-1.34418
104424528	chr14:104424528:A:G	6.01934e-06	-0.544667	-1.36959
104424667	chr14:104424667:T:G	5.99318e-06	-0.5474	-1.37121
104424918	chr14:104424918:C:T	1.53287e-05	-1.07666e-10	-0.979504
104425004	chr14:104425004:C:T	1.0719e-05	-1.07666e-10	-1.33721
104425018	chr14:104425018:G:T	3.09251e-06	-1.27849	-1.30176
104425434	chr14:104425434:C:T	0.000536641	2.5761	-3.65436e-10
104425479	chr14:104425479:C:T	1.59696e-05	-1.07666e-10	-0.938547
104425493	chr14:104425493:G:A	4.66909e-06	-0.863706	-1.30456
104425635	chr14:104425635:C:T	1.53065e-05	-1.07666e-10	-0.980953
104425750	chr14:104425750:T:C	7.19578e-06	-0.475639	-1.2601
104425961	chr14:104425961:T:G	1.42853e-05	-1.07666e-10	-1.05
104426040	chr14:104426040:G:A	1.43149e-05	-1.07666e-10	-1.04793
104426232	chr14:104426232:C:T	2.81938e-05	-1.07666e-10	-0.370129
104426277	chr14:104426277:C:G	7.84314e-06	-0.413891	-1.2357
104426605	chr14:104426605:G:A	8.94358e-06	-1.5183	-3.65436e-10
104426626	chr14:104426626:C:G	9.81478e-06	-0.634585	-0.790757
104427483	chr14:104427483:G:A	1.2553e-05	-1.07666e-10	-1.17927
104427609	chr14:104427609:G:A	1.03469e-05	-1.07666e-10	-1.37255
104427631	chr14:104427631:C:T	8.92425e-06	-1.52046	-3.65436e-10
104427652	chr14:104427652:G:A	3.36559e-06	-1.55105	-0.944575
104427705	chr14:104427705:C:T	1.23479e-05	-1.07666e-10	-1.19575
104427748	chr14:104427748:A:G	2.84832e-05	-1.07666e-10	-0.359917
104428018	chr14:104428018:C:T	1.53314e-05	-1.07666e-10	-0.979331
104428070	chr14:104428070:C:T	1.25934e-05	-1.07666e-10	-1.17606
104428078	chr14:104428078:G:A	1.09059e-05	-1.07666e-10	-1.31993
104428095	chr14:104428095:G:A	2.47219e-05	-1.07666e-10	-0.501544
104428225	chr14:104428225:G:C	1.1614e-05	-1.07666e-10	-1.25702
104428564	chr14:104428564:C:T	2.07942e-05	-1.07666e-10	-0.674558
104428765	chr14:104428765:C:T	1.13001e-05	-1.07666e-10	-1.28442
104428783	chr14:104428783:C:T	1.04934e-05	-1.07666e-10	-1.35848
104428865	chr14:104428865:C:T	1.34532e-05	-1.07666e-10	-1.11002
104428941	chr14:104428941:G:A	3.13543e-05	-0.263881	-3.65436e-10
104429143	chr14:104429143:G:GT	8.29326e-05	-1.07666e-10	0.708796
104429175	chr14:104429175:C:T	1.08058e-05	-1.07666e-10	-1.32915
104429485	chr14:104429485:T:C	5.4891e-06	-1.50987	-0.496599
104429535	chr14:104429535:T:C	1.19626e-05	-1.07666e-10	-1.22745
104431585	chr14:104431585:A:G	1.22072e-05	-1.07666e-10	-1.20721
104431595	chr14:104431595:T:C	1.14173e-05	-1.07666e-10	-1.2741
104431944	chr14:104431944:A:G	2.71896e-06	-1.35395	-1.35503
104432295	chr14:104432295:G:A	1.0038e-05	-1.40286	-3.65436e-10
104432437	chr14:104432437:G:A	1.90223e-05	-1.07666e-10	-0.763619
104433083	chr14:104433083:T:C	8.76656e-06	-1.53829	-3.65436e-10
104433181	chr14:104433181:G:A	2.40481e-06	-1.52271	-1.30905
104433298	chr14:104433298:A:C	1.38449e-05	-1.07666e-10	-1.08132
104433488	chr14:104433488:C:T	1.12536e-05	-1.07666e-10	-1.28855
104433538	chr14:104433538:C:T	1.54254e-05	-1.07666e-10	-0.973219
104433696	chr14:104433696:T:C	2.72792e-06	-1.39218	-1.31351
104433729	chr14:104433729:C:T	2.60333e-06	-1.54838	-1.20405
104434022	chr14:104434022:C:T	1.03491e-05	-1.07666e-10	-1.37234
104434102	chr14:104434102:G:A	1.11774e-05	-1.07666e-10	-1.29534
104434193	chr14:104434193:T:C	1.03742e-05	-1.07666e-10	-1.36991
104434236	chr14:104434236:G:C	4.18152e-05	0.0240281	-3.65436e-10
104434646	chr14:104434646:A:T	1.03429e-05	-1.07666e-10	-1.37293
104434657	chr14:104434657:A:G	1.05699e-05	-1.07666e-10	-1.35122
104435261	chr14:104435261:G:A	1.04159e-05	-1.07666e-10	-1.3659
104435325	chr14:104435325:G:T	7.61265e-06	-0.986893	-0.692527
104435488	chr14:104435488:T:A	1.29722e-05	-1.07666e-10	-1.14643
104436139	chr14:104436139:C:T	1.11569e-05	-1.07666e-10	-1.29717
104436142	chr14:104436142:T:A	1.47298e-05	-1.07666e-10	-1.01936
104436397	chr14:104436397:G:A	1.04758e-05	-1.07666e-10	-1.36016
104436454	chr14:104436454:C:G	1.39098e-05	-1.07666e-10	-1.07664
104436822	chr14:104436822:C:T	8.77048e-06	-1.53784	-3.65436e-10
104437053	chr14:104437053:G:C	0.000164129	1.39142	-3.65436e-10
104437353	chr14:104437353:C:T	1.03458e-05	-1.07666e-10	-1.37265
104437426	chr14:104437426:G:A	1.45065e-05	-1.07666e-10	-1.03464
104437831	chr14:104437831:C:T	2.76362e-06	-1.33734	-1.35536
104438061	chr14:104438061:C:G	4.05281e-05	-1.07666e-10	-0.00723494
104438397	chr14:104438397:T:C	1.27801e-05	-1.07666e-10	-1.16135
104438592	chr14:104438592:G:A	2.6189e-06	-1.52033	-1.22614
104438601	chr14:104438601:A:G	2.38653e-06	-1.54787	-1.29152
104439014	chr14:104439014:T:C	2.7392e-05	-1.07666e-10	-0.398979
104439320	chr14:104439320:T:C	2.1417e-05	-1.07666e-10	-0.645045
104439338	chr14:104439338:T:A	2.45813e-05	-1.07666e-10	-0.507248
104439380	chr14:104439380:T:C	6.41244e-05	0.451593	-3.65436e-10
104439619	chr14:104439619:A:G	9.208e-06	-1.48916	-3.65436e-10
104439690	chr14:104439690:T:C	0.000492198	-1.07666e-10	2.48965
104439855	chr14:104439855:C:T	1.31783e-05	-1.07666e-10	-1.13066
104440244	chr14:104440244:T:C	1.79582e-05	-1.07666e-10	-0.821186
104440340	chr14:104440340:T:C	1.39906e-05	-1.07666e-10	-1.07084
104440556	chr14:104440556:A:T	9.10562e-06	-1.50034	-3.65436e-10
104440565	chr14:104440565:A:T	2.07121e-05	-1.07666e-10	-0.678516
104440935	chr14:104440935:AG:A	1.04596e-05	-1.07666e-10	-1.36171
104441304	chr14:104441304:C:T	0.000711016	2.85746	-3.65436e-10
104441359	chr14:104441359:G:T	1.135e-05	-1.07666e-10	-1.28001
104441450	chr14:104441450:G:A	1.6247e-05	-1.07666e-10	-0.921323
104441685	chr14:104441685:G:A	6.0489e-06	-1.46094	-0.448416
104441843	chr14:104441843:C:T	8.13801e-06	-0.344147	-1.26854
104442005	chr14:104442005:G:A	1.09595e-05	-1.07666e-10	-1.31502
104442075	chr14:104442075:T:C	2.91011e-05	-1.47501	1.13656
104442172	chr14:104442172:A:C	1.86869e-05	-1.48993	0.708525
104442211	chr14:104442211:C:T	1.42023e-05	-1.07666e-10	-1.05583
104442247	chr14:104442247:G:A	1.09803e-05	-1.49804	0.184911
104442260	chr14:104442260:A:AC	1.16223e-05	-1.07666e-10	-1.2563
104442385	chr14:104442385:G:T	1.96992e-05	-1.45733	0.728676
104442424	chr14:104442424:G:A	2.31513e-06	-1.52491	-1.34486
104442442	chr14:104442442:C:T	1.14933e-05	-1.07666e-10	-1.26747
104442786	chr14:104442786:AC:A	1.1103e-05	-1.07666e-10	-1.30201
104443124	chr14:104443124:G:A	1.5038e-05	-1.54456	0.545913
104443615	chr14:104443615:G:A	1.77914e-05	-1.53986	0.709342
104443991	chr14:104443991:G:A	1.30905e-05	-1.07666e-10	-1.13734
104444023	chr14:104444023:G:C	1.44684e-05	-1.07666e-10	-1.03727
104444065	chr14:104444065:A:G	2.02816e-05	-1.48817	0.788647
104444473	chr14:104444473:A:C	1.0338e-05	-1.07666e-10	-1.37341
104444651	chr14:104444651:C:A	1.25355e-05	-1.07666e-10	-1.18066
104445089	chr14:104445089:T:C	1.06705e-05	-1.07666e-10	-1.34175
104445204	chr14:104445204:G:A	1.77135e-05	-0.834903	-3.65436e-10
104445233	chr14:104445233:C:T	1.03422e-05	-1.07666e-10	-1.373
104445617	chr14:104445617:C:T	9.79406e-06	-1.42746	-3.65436e-10
104445626	chr14:104445626:C:T	1.16849e-05	-1.07666e-10	-1.25093
104445907	chr14:104445907:T:C	2.29939e-06	-1.53365	-1.34294
104446357	chr14:104446357:C:T	1.07111e-05	-1.07666e-10	-1.33795
104446539	chr14:104446539:C:T	1.89686e-05	-0.402257	-0.364189
104446639	chr14:104446639:A:G	1.08708e-05	-1.07666e-10	-1.32316
104446817	chr14:104446817:C:T	2.92428e-05	-0.3336	-3.65436e-10
104447119	chr14:104447119:C:A	1.30637e-05	-1.07666e-10	-1.13939
104447202	chr14:104447202:T:G	1.30733e-05	-1.07666e-10	-1.13866
104447366	chr14:104447366:C:T	4.34976e-05	0.0634749	-3.65436e-10
104447447	chr14:104447447:C:T	1.60336e-05	-1.07666e-10	-0.934548
104447548	chr14:104447548:A:G	1.04099e-05	-1.07666e-10	-1.36647
104447627	chr14:104447627:G:A	1.49612e-05	-1.00377	-3.65436e-10
104447657	chr14:104447657:C:T	1.04365e-05	-1.07666e-10	-1.36393
104447663	chr14:104447663:C:T	1.04235e-05	-1.07666e-10	-1.36517
104447676	chr14:104447676:G:A	2.79446e-05	-1.07666e-10	-0.379009
104447853	chr14:104447853:C:G	1.06448e-05	-1.07666e-10	-1.34416
104448202	chr14:104448202:T:C	1.70054e-05	-0.465482	-0.410221
104448206	chr14:104448206:C:A	4.04086e-05	-0.0101894	-3.65436e-10
104448551	chr14:104448551:A:G	1.05462e-05	-1.07666e-10	-1.35347
104448570	chr14:104448570:CCA:C	1.0474e-05	-1.07666e-10	-1.36033
104449035	chr14:104449035:C:A	1.03753e-05	-1.07666e-10	-1.36981
104449190	chr14:104449190:G:A	1.04508e-05	-1.07666e-10	-1.36255
104449316	chr14:104449316:G:A	1.33285e-05	-1.07666e-10	-1.11932
104449356	chr14:104449356:A:G	3.37708e-05	-1.07666e-10	-0.189634
104449541	chr14:104449541:C:T	1.05031e-05	-1.07666e-10	-1.35756
104449872	chr14:104449872:A:G	1.22452e-05	-1.07666e-10	-1.2041
104449875	chr14:104449875:G:A	1.0513e-05	-1.07666e-10	-1.35662
104449976	chr14:104449976:T:G	3.43803e-05	-0.171749	-3.65436e-10
104450723	chr14:104450723:G:A	4.42065e-06	-1.21198	-1.01096
104450879	chr14:104450879:G:A	1.97842e-05	-0.724346	-3.65436e-10
104450899	chr14:104450899:T:C	3.39609e-05	-1.07666e-10	-0.184023
104450925	chr14:104450925:C:G	2.52789e-05	-0.479261	-3.65436e-10
104451320	chr14:104451320:G:A	3.31167e-06	-1.52731	-0.98447
104451439	chr14:104451439:T:G	7.12372e-06	-0.862726	-0.883075
104451463	chr14:104451463:C:T	5.12441e-06	-1.50718	-0.568033
104451671	chr14:104451671:G:A	5.53909e-06	-0.929628	-1.06777
104451681	chr14:104451681:T:C	1.26927e-05	-1.07666e-10	-1.16821
104451723	chr14:104451723:G:A	2.19758e-05	-1.07666e-10	-0.619288
104451760	chr14:104451760:TG:T	1.09244e-05	-1.07666e-10	-1.31824
104451955	chr14:104451955:T:C	5.30778e-06	-0.978114	-1.06194
104451971	chr14:104451971:T:G	3.63099e-05	-0.117141	-3.65436e-10
104452011	chr14:104452011:G:A	4.61801e-06	-0.82835	-1.35092
104452080	chr14:104452080:G:C	1.03796e-05	-1.07666e-10	-1.36939
104452100	chr14:104452100:C:T	5.1202e-06	-0.880891	-1.19515
104452138	chr14:104452138:C:G	2.36806e-05	-1.17392	0.629343
104452588	chr14:104452588:A:G	4.9934e-06	-0.759127	-1.34199
104452687	chr14:104452687:A:G	2.0563e-05	-1.07666e-10	-0.685739
104452768	chr14:104452768:C:A	6.37471e-06	-0.911957	-0.944935
104452953	chr14:104452953:T:A	3.37082e-06	-1.13994	-1.35413
104452961	chr14:104452961:G:A	1.12669e-05	-1.07666e-10	-1.28736
104453055	chr14:104453055:C:T	1.03723e-05	-1.07666e-10	-1.37009
104453156	chr14:104453156:G:A	1.19701e-05	-1.22682	-3.65436e-10
104453250	chr14:104453250:A:G	6.30646e-06	-0.901762	-0.965894
104453427	chr14:104453427:C:T	1.25238e-05	-1.07666e-10	-1.1816
104453664	chr14:104453664:A:G	1.14191e-05	-1.07666e-10	-1.27395
104453713	chr14:104453713:G:T	1.75514e-05	-1.07666e-10	-0.844096
104454129	chr14:104454129:C:CA	5.08539e-06	-0.736213	-1.34665
104454146	chr14:104454146:A:G	1.06479e-05	-1.07666e-10	-1.34386
104454160	chr14:104454160:T:C	1.49887e-05	-1.07666e-10	-1.00193
104454292	chr14:104454292:T:C	1.45016e-05	-1.07666e-10	-1.03497
104454319	chr14:104454319:T:A	1.08105e-05	-1.07666e-10	-1.32871
104454438	chr14:104454438:G:C	1.2487e-05	-1.07666e-10	-1.18454
104454695	chr14:104454695:G:A	4.22683e-06	-1.01085	-1.25693
104454717	chr14:104454717:T:C	1.38134e-05	-1.07666e-10	-1.0836
104454748	chr14:104454748:A:G	1.62981e-05	-1.07666e-10	-0.918182
104454754	chr14:104454754:T:A	1.37797e-05	-1.07666e-10	-1.08603
104454858	chr14:104454858:C:T	1.37695e-05	-1.07666e-10	-1.08678
104455031	chr14:104455031:A:T	1.08241e-05	-1.07666e-10	-1.32746
104455279	chr14:104455279:C:T	6.08137e-06	-0.845639	-1.05836
104455297	chr14:104455297:A:C	2.62172e-05	-1.07666e-10	-0.442816
104455452	chr14:104455452:T:C	5.07787e-05	-1.07666e-10	0.218245
104455627	chr14:104455627:C:T	3.49912e-05	-1.26088	1.10675
104455885	chr14:104455885:T:C	3.88218e-06	-1.12468	-1.22815
104456067	chr14:104456067:A:T	7.28792e-05	-1.16548	1.74505
104456139	chr14:104456139:C:T	1.04083e-05	-1.07666e-10	-1.36663
104456254	chr14:104456254:T:A	1.29751e-05	-1.07666e-10	-1.1462
104456431	chr14:104456431:T:C	1.33436e-05	-1.07666e-10	-1.1182
104457133	chr14:104457133:T:C	6.87408e-05	-1.07666e-10	0.521111
104457997	chr14:104457997:T:C	3.94261e-06	-1.12739	-1.21
104458431	chr14:104458431:G:T	1.13706e-05	-1.07666e-10	-1.2782
104458468	chr14:104458468:G:A	3.2011e-05	-1.07666e-10	-0.243153
104458599	chr14:104458599:A:G	6.66179e-05	-1.14741	1.63715
104458716	chr14:104458716:T:C	1.61382e-05	-1.07666e-10	-0.928045
104458803	chr14:104458803:G:T	1.81757e-05	-1.07666e-10	-0.809148
104458867	chr14:104458867:C:T	1.61422e-05	-1.07666e-10	-0.927793
104458914	chr14:104458914:A:ATTG	1.61236e-05	-1.07666e-10	-0.928947
104458947	chr14:104458947:T:C	1.28674e-05	-1.07666e-10	-1.15453
104459032	chr14:104459032:G:A	1.35364e-05	-1.07666e-10	-1.10385
104459079	chr14:104459079:G:A	4.18233e-05	-1.07666e-10	0.0242218
104459357	chr14:104459357:C:T	1.62117e-05	-1.07666e-10	-0.923497
104459461	chr14:104459461:T:C	1.33856e-05	-1.07666e-10	-1.11505
104459490	chr14:104459490:C:T	1.61019e-05	-1.07666e-10	-0.930294
104460258	chr14:104460258:C:T	3.13798e-06	-1.3644	-1.20125
104460307	chr14:104460307:A:T	1.2364e-05	-1.07666e-10	-1.19444
104460340	chr14:104460340:A:G	1.60605e-05	-1.07666e-10	-0.932872
104460992	chr14:104460992:A:G	7.10691e-05	-1.5399	2.09432
104461152	chr14:104461152:C:T	1.92702e-05	-1.07666e-10	-0.750672
104461285	chr14:104461285:A:G	1.03384e-05	-1.07666e-10	-1.37337
104461429	chr14:104461429:C:T	1.28293e-05	-1.07666e-10	-1.1575
104462030	chr14:104462030:G:T	1.22317e-05	-1.07666e-10	-1.2052
104462329	chr14:104462329:A:G	9.34602e-06	-1.47428	-3.65436e-10
104462587	chr14:104462587:T:A	1.24231e-05	-1.18967	-3.65436e-10
104462609	chr14:104462609:TATAGA:T	2.73791e-05	-1.07666e-10	-0.399453
104462824	chr14:104462824:T:A	1.68445e-05	-1.07666e-10	-0.885209
104462923	chr14:104462923:A:G	1.24236e-05	-1.07666e-10	-1.18963
104462965	chr14:104462965:C:T	2.84609e-05	-1.07666e-10	-0.3607
104463066	chr14:104463066:C:T	1.69816e-05	-0.877099	-3.65436e-10
104463129	chr14:104463129:C:T	1.18099e-05	-1.07666e-10	-1.2403
104463381	chr14:104463381:A:G	2.59874e-05	-1.07666e-10	-0.451622
104463536	chr14:104463536:G:C	1.65417e-05	-1.07666e-10	-0.903348
104463551	chr14:104463551:A:C	1.21981e-05	-1.07666e-10	-1.20795
104463617	chr14:104463617:C:A	1.38539e-05	-1.3166	0.235934
104463691	chr14:104463691:C:T	1.23024e-05	-1.07666e-10	-1.19944
104463742	chr14:104463742:C:T	2.73646e-05	-1.07666e-10	-0.39998
104463840	chr14:104463840:C:T	1.73136e-05	-1.07666e-10	-0.857739
104463859	chr14:104463859:C:T	1.68203e-05	-1.07666e-10	-0.886644
104463885	chr14:104463885:GC:G	1.69258e-05	-1.07666e-10	-0.880395
104463890	chr14:104463890:GGAGATAACA:G	1.6938e-05	-1.07666e-10	-0.879673
104463929	chr14:104463929:GT:G	1.68423e-05	-1.07666e-10	-0.885339
104464001	chr14:104464001:C:T	1.67394e-05	-1.07666e-10	-0.891466
104464085	chr14:104464085:C:A	2.62603e-05	-1.07666e-10	-0.441173
104464145	chr14:104464145:A:G	1.77808e-05	-1.07666e-10	-0.831112
104464199	chr14:104464199:C:T	7.51221e-06	-1.1054	-0.5873
104464273	chr14:104464273:A:T	1.6829e-05	-1.07666e-10	-0.886128
104464300	chr14:104464300:A:G	2.73486e-05	-1.07666e-10	-0.400566
104464325	chr14:104464325:G:A	1.23438e-05	-1.07666e-10	-1.19608
104464382	chr14:104464382:T:C	3.56296e-06	-1.54992	-0.888717
104464418	chr14:104464418:A:G	3.82446e-06	-1.41192	-0.955894
104464419	chr14:104464419:G:C	1.35426e-05	-1.07666e-10	-1.10339
104464481	chr14:104464481:A:G	1.68828e-05	-1.07666e-10	-0.882935
104464532	chr14:104464532:C:T	1.20364e-05	-1.07666e-10	-1.2213
104464543	chr14:104464543:T:C	1.1693e-05	-1.07666e-10	-1.25024
104464723	chr14:104464723:G:A	1.00779e-05	-1.39888	-3.65436e-10
104464827	chr14:104464827:A:C	2.7359e-05	-1.07666e-10	-0.400186
104464854	chr14:104464854:G:A	3.59146e-06	-1.55111	-0.879567
104464967	chr14:104464967:G:A	9.39772e-05	-1.32095	2.15477
104465028	chr14:104465028:C:A	1.15554e-05	-1.07666e-10	-1.26208
104465133	chr14:104465133:C:T	1.03445e-05	-1.07666e-10	-1.37278
104465730	chr14:104465730:T:C	3.7603e-06	-1.34812	-1.03662
104465855	chr14:104465855:T:C	1.15561e-05	-1.07666e-10	-1.26201
104466155	chr14:104466155:T:C	7.42724e-06	-1.09948	-0.604602
104466250	chr14:104466250:G:T	1.0594e-05	-1.07666e-10	-1.34895
104466381	chr14:104466381:C:T	1.21579e-05	-1.07666e-10	-1.21125
104466531	chr14:104466531:A:G	1.14625e-05	-1.07666e-10	-1.27015
104466686	chr14:104466686:C:T	1.44896e-05	-1.07666e-10	-1.0358
104466917	chr14:104466917:C:T	1.03623e-05	-1.07666e-10	-1.37106
104466996	chr14:104466996:G:A	1.19073e-05	-1.07666e-10	-1.23208
104467434	chr14:104467434:C:T	1.40497e-05	-1.07666e-10	-1.06663
104467656	chr14:104467656:G:A	1.68872e-05	-1.07666e-10	-0.882677
104467667	chr14:104467667:A:C	0.000186819	-1.07666e-10	1.52091
104467730	chr14:104467730:G:A	8.52494e-06	-1.36903	-0.197207
104467814	chr14:104467814:C:T	1.23346e-05	-1.07666e-10	-1.19682
104468184	chr14:104468184:T:C	1.10548e-05	-1.07666e-10	-1.30637
104468270	chr14:104468270:G:A	1.1724e-05	-1.07666e-10	-1.24759
104468608	chr14:104468608:C:T	1.14348e-05	-1.07666e-10	-1.27257
104468678	chr14:104468678:G:A	4.67442e-06	-1.16092	-1.00621
104469532	chr14:104469532:T:C	2.52748e-05	-1.07666e-10	-0.479423
104469627	chr14:104469627:G:A	1.09833e-05	-1.07666e-10	-1.31285
104469770	chr14:104469770:G:A	1.80093e-05	-1.07666e-10	-0.818345
104469800	chr14:104469800:G:A	3.78913e-05	-1.07666e-10	-0.0745104
104470014	chr14:104470014:A:G	3.50991e-05	-1.07666e-10	-0.151056
104470050	chr14:104470050:G:A	1.50377e-05	-1.07666e-10	-0.99867
104470644	chr14:104470644:G:A	3.23651e-05	-1.07666e-10	-0.232152
104470759	chr14:104470759:G:A	1.24214e-05	-1.07666e-10	-1.18981
104470947	chr14:104470947:G:T	2.23041e-05	-1.07666e-10	-0.604463
104471217	chr14:104471217:A:G	6.14303e-06	-1.39951	-0.494402
104471322	chr14:104471322:G:A	6.39674e-06	-1.36341	-0.490037
104471356	chr14:104471356:C:T	5.61168e-05	-0.14938	0.467584
104471461	chr14:104471461:C:T	2.25599e-05	-0.593058	-3.65436e-10
104471503	chr14:104471503:G:T	1.50347e-05	-1.07666e-10	-0.998873
104471506	chr14:104471506:G:T	1.19854e-05	-1.07666e-10	-1.22554
104471695	chr14:104471695:ACAC:A	1.4816e-05	-1.07666e-10	-1.01352
104472021	chr14:104472021:C:T	1.36078e-05	-1.09859	-3.65436e-10
104472177	chr14:104472177:C:T	1.07814e-05	-1.07666e-10	-1.33141
104472502	chr14:104472502:C:A	1.7256e-05	-1.07666e-10	-0.86107
104472990	chr14:104472990:A:G	4.19668e-06	-0.908308	-1.36663
104473844	chr14:104473844:G:C	5.28705e-05	-1.18146	1.44007
104473855	chr14:104473855:G:A	1.17726e-05	-1.07666e-10	-1.24346
104474393	chr14:104474393:T:C	2.34206e-06	-1.54638	-1.31182
104474630	chr14:104474630:G:A	1.11749e-05	-1.07666e-10	-1.29556
104475126	chr14:104475126:A:T	1.12866e-05	-1.07666e-10	-1.28562
104475322	chr14:104475322:C:T	2.22925e-05	-0.60498	-3.65436e-10
104475382	chr14:104475382:C:T	1.08717e-05	-1.07666e-10	-1.32307
104475441	chr14:104475441:C:T	2.83925e-06	-1.29343	-1.37227
104475795	chr14:104475795:A:G	2.11297e-05	0.501057	-1.15961
104475919	chr14:104475919:T:C	1.03537e-05	-1.07666e-10	-1.37188
104475994	chr14:104475994:AC:A	3.21626e-05	-1.07666e-10	-0.238427
104476022	chr14:104476022:G:A	1.70105e-05	-1.07666e-10	-0.875399
104476211	chr14:104476211:A:G	3.2121e-05	-1.07666e-10	-0.239723
104476249	chr14:104476249:C:T	4.46601e-05	-1.07666e-10	0.0898478
104476262	chr14:104476262:C:T	4.58407e-06	-0.813244	-1.3734
104476291	chr14:104476291:G:A	6.49409e-06	-0.882001	-0.956338
104476385	chr14:104476385:A:G	1.762e-05	-0.0596896	-0.780506
104476418	chr14:104476418:C:T	1.49284e-05	-1.07666e-10	-1.00596
104476551	chr14:104476551:T:C	3.83708e-06	-1.5497	-0.814821
104476749	chr14:104476749:A:G	5.95009e-06	-0.944245	-0.981581
104476975	chr14:104476975:T:C	2.50483e-06	-1.54092	-1.25009
104477007	chr14:104477007:G:A	1.03389e-05	-1.07666e-10	-1.37332
104477096	chr14:104477096:C:T	2.3945e-06	-1.48459	-1.35147
104477253	chr14:104477253:C:A	1.04455e-05	-1.07666e-10	-1.36306
104477260	chr14:104477260:C:T	1.07961e-05	-1.07666e-10	-1.33004
104477262	chr14:104477262:C:T	2.22933e-06	-1.53491	-1.37261
104477363	chr14:104477363:G:A	4.29328e-05	-1.07666e-10	0.0504043
104477455	chr14:104477455:G:A	3.91874e-06	-1.5475	-0.795959
104477525	chr14:104477525:C:T	1.14087e-05	-0.0594442	-1.21541
104477726	chr14:104477726:G:A	1.08248e-05	-1.07666e-10	-1.3274
104477920	chr14:104477920:C:T	2.37665e-05	-1.07666e-10	-0.540953
104477927	chr14:104477927:G:A	3.33443e-06	-1.47316	-1.03177
104478009	chr14:104478009:C:T	2.25577e-06	-1.52345	-1.37229
104478037	chr14:104478037:G:A	6.5908e-06	-0.451041	-1.37252
104478226	chr14:104478226:C:T	6.29754e-06	-0.507164	-1.36191
104478312	chr14:104478312:T:C	1.03561e-05	-1.07666e-10	-1.37165
104478546	chr14:104478546:G:A	5.14036e-06	-0.699025	-1.37308
104478610	chr14:104478610:G:A	1.03384e-05	-1.07666e-10	-1.37336
104478626	chr14:104478626:G:A	9.64062e-06	-1.44325	-3.65436e-10
104478682	chr14:104478682:C:T	1.06018e-05	-1.07666e-10	-1.34821
104478691	chr14:104478691:G:A	1.19087e-05	-1.07666e-10	-1.23196
104478783	chr14:104478783:C:T	2.43524e-06	-1.5207	-1.29848
104478985	chr14:104478985:C:T	1.58525e-05	-1.07666e-10	-0.945903
104479140	chr14:104479140:A:T	1.1014e-05	-1.07666e-10	-1.31007
104479181	chr14:104479181:C:G	3.93445e-06	-0.96602	-1.37344
104479357	chr14:104479357:A:T	4.5171e-06	-1.03305	-1.16831
104479484	chr14:104479484:G:A	1.13529e-05	-1.07666e-10	-1.27976
104479496	chr14:104479496:T:G	2.52799e-06	-1.53698	-1.24482
104479806	chr14:104479806:G:A	4.25562e-06	-1.05806	-1.20293
104480013	chr14:104480013:A:G	1.03763e-05	-1.07666e-10	-1.3697
104480019	chr14:104480019:G:A	4.22219e-06	-1.23696	-1.03192
104480283	chr14:104480283:A:C	1.05338e-05	-1.07666e-10	-1.35464
104480600	chr14:104480600:C:T	1.27915e-05	-1.07666e-10	-1.16045
104481062	chr14:104481062:C:T	7.92146e-05	0.66293	-3.65436e-10
104481110	chr14:104481110:T:C	1.37857e-05	-1.07666e-10	-1.0856
104481157	chr14:104481157:T:C	8.65543e-06	-1.55105	-3.65436e-10
104481180	chr14:104481180:C:T	2.39193e-06	-1.4812	-1.35593
104481243	chr14:104481243:C:T	2.69601e-05	-0.414874	-3.65436e-10
104481465	chr14:104481465:A:T	1.54447e-05	-1.07666e-10	-0.971964
104481580	chr14:104481580:C:T	1.44964e-05	-1.07666e-10	-1.03533
104481727	chr14:104481727:C:T	3.48417e-06	-1.35312	-1.10788
104481893	chr14:104481893:T:C	5.34893e-06	-0.823499	-1.20884
104481997	chr14:104481997:G:T	2.63125e-06	-1.38802	-1.35375
104482005	chr14:104482005:A:G	4.25732e-06	-0.994564	-1.26603
104482505	chr14:104482505:C:T	4.25702e-06	-0.901583	-1.35908
104482771	chr14:104482771:C:T	4.56004e-06	-0.831519	-1.36038
104482772	chr14:104482772:G:A	1.23522e-05	-1.07666e-10	-1.1954
104482850	chr14:104482850:C:T	1.15484e-05	-1.07666e-10	-1.26269
104482911	chr14:104482911:A:C	1.42907e-05	-1.07666e-10	-1.04962
104483407	chr14:104483407:T:C	4.79582e-06	-0.814619	-1.32687
104483429	chr14:104483429:C:T	1.05594e-05	-1.07666e-10	-1.35221
104483439	chr14:104483439:G:A	1.27716e-05	-1.07666e-10	-1.16201
104483501	chr14:104483501:T:A	1.60973e-05	-1.07666e-10	-0.930578
104483538	chr14:104483538:T:A	2.39558e-06	-1.47032	-1.36529
104483707	chr14:104483707:G:A	1.63541e-05	-1.07666e-10	-0.914755
104484843	chr14:104484843:G:A	1.04214e-05	-1.07666e-10	-1.36537
104484885	chr14:104484885:C:T	4.26492e-06	-0.903377	-1.35543
104485221	chr14:104485221:T:A	2.44263e-06	-1.4575	-1.35865
104485735	chr14:104485735:C:T	1.44271e-05	-1.07666e-10	-1.04013
104485768	chr14:104485768:G:A	1.37088e-05	-1.07666e-10	-1.0912
104485807	chr14:104485807:T:C	6.59813e-06	-0.996308	-0.826138
104486001	chr14:104486001:A:G	7.90983e-06	-0.907527	-0.733598
104486042	chr14:104486042:C:T	2.4945e-05	-1.07666e-10	-0.49256
104486938	chr14:104486938:G:A	3.50902e-05	-1.07666e-10	-0.151311
104487457	chr14:104487457:G:A	1.3816e-05	-1.07666e-10	-1.08341
104487494	chr14:104487494:T:G	1.1218e-05	-1.07666e-10	-1.29171
104487548	chr14:104487548:T:TACATATATAC	1.04162e-05	-1.07666e-10	-1.36586
104487617	chr14:104487617:A:G	6.63573e-06	-1.0531	-0.76366
104487747	chr14:104487747:C:T	1.05332e-05	-1.07666e-10	-1.3547
104488039	chr14:104488039:C:T	2.5213e-06	-1.42259	-1.36186
104488081	chr14:104488081:A:G	1.84541e-05	-1.07666e-10	-0.793942
104488207	chr14:104488207:G:A	2.69746e-05	-1.07666e-10	-0.414336
104488461	chr14:104488461:G:C	3.37984e-05	-1.07666e-10	-0.188819
104489035	chr14:104489035:G:A	2.1548e-05	-1.07666e-10	-0.638949
104489857	chr14:104489857:T:C	3.57957e-05	-0.131403	-3.65436e-10
104490388	chr14:104490388:G:A	1.05322e-05	-1.07666e-10	-1.35479
104490503	chr14:104490503:T:C	1.20234e-05	-1.07666e-10	-1.22237
104490505	chr14:104490505:C:T	4.52521e-06	-0.858625	-1.34094
104490683	chr14:104490683:C:T	1.09054e-05	-1.07666e-10	-1.31998
104490977	chr14:104490977:A:G	4.02577e-06	-0.96985	-1.34667
104492108	chr14:104492108:A:C	1.04323e-05	-1.07666e-10	-1.36432
104492186	chr14:104492186:T:G	1.05743e-05	-1.07666e-10	-1.3508
104492664	chr14:104492664:G:A	2.40483e-05	-0.529168	-3.65436e-10
104492674	chr14:104492674:G:A	2.90641e-05	-1.07666e-10	-0.339728
104492737	chr14:104492737:G:A	2.31838e-05	-1.07666e-10	-0.565779
104492783	chr14:104492783:A:G	2.38652e-06	-1.47898	-1.36042
104493304	chr14:104493304:T:A	2.38629e-06	-1.479	-1.3605
104493554	chr14:104493554:A:G	2.34287e-06	-1.49167	-1.36619
104493663	chr14:104493663:A:G	1.45124e-05	-1.07666e-10	-1.03423
104493880	chr14:104493880:G:A	2.97994e-05	-1.07666e-10	-0.314742
104494127	chr14:104494127:C:T	1.48079e-05	-1.07666e-10	-1.01407
104494153	chr14:104494153:C:T	2.36931e-06	-1.48994	-1.35669
104494272	chr14:104494272:T:C	1.79079e-05	-0.82399	-3.65436e-10
104494312	chr14:104494312:C:T	2.39263e-06	-1.47911	-1.35773
104494523	chr14:104494523:G:A	2.38226e-06	-1.48362	-1.35756
104494992	chr14:104494992:A:G	1.03468e-05	-1.07666e-10	-1.37255
104495261	chr14:104495261:G:T	2.07496e-05	-1.07666e-10	-0.676704
104495372	chr14:104495372:A:T	4.55237e-05	-1.07666e-10	0.109001
104495645	chr14:104495645:G:A	7.54607e-06	-0.867989	-0.820216
104495718	chr14:104495718:C:T	2.38876e-06	-1.48047	-1.35799
104495972	chr14:104495972:G:A	1.69191e-05	-1.07666e-10	-0.88079
104496035	chr14:104496035:T:C	2.37338e-06	-1.48627	-1.35864
104496117	chr14:104496117:G:A	2.37744e-06	-1.48221	-1.361
104496189	chr14:104496189:G:A	2.72484e-05	-1.07666e-10	-0.404236
104496191	chr14:104496191:C:T	1.03746e-05	-1.07666e-10	-1.36987
104496341	chr14:104496341:G:A	2.37642e-06	-1.48346	-1.36017
104496647	chr14:104496647:T:A	2.38454e-06	-1.48197	-1.35826
104496662	chr14:104496662:A:C	2.36315e-06	-1.48975	-1.35949
104496669	chr14:104496669:C:T	2.35895e-06	-1.49153	-1.35949
104496675	chr14:104496675:C:T	4.87612e-06	-0.82395	-1.30093
104496776	chr14:104496776:C:T	2.37989e-06	-1.48596	-1.35622
104496834	chr14:104496834:CT:C	2.36684e-06	-1.48776	-1.35991
104497077	chr14:104497077:T:C	2.3315e-06	-1.5005	-1.36222
104497403	chr14:104497403:G:A	1.07752e-05	-1.07666e-10	-1.33198
104497502	chr14:104497502:T:C	8.14505e-06	-0.544465	-1.06736
104497690	chr14:104497690:G:A	2.34089e-06	-1.49386	-1.36484
104498062	chr14:104498062:C:T	1.50717e-05	-1.07666e-10	-0.99641
104498244	chr14:104498244:A:G	2.44661e-06	-1.48633	-1.3282
104498288	chr14:104498288:A:T	2.3715e-06	-1.48693	-1.35878
104498512	chr14:104498512:C:T	2.34205e-06	-1.49195	-1.36626
104498535	chr14:104498535:C:T	2.33092e-06	-1.5004	-1.36257
104498536	chr14:104498536:G:A	9.30282e-06	-1.47891	-3.65436e-10
104498541	chr14:104498541:T:A	2.33779e-06	-1.49454	-1.36548
104498635	chr14:104498635:C:T	2.32032e-06	-1.50224	-1.36528
104498641	chr14:104498641:T:C	2.38589e-06	-1.48247	-1.35719
104498681	chr14:104498681:G:A	2.35713e-06	-1.50228	-1.34951
104498978	chr14:104498978:T:C	1.04054e-05	-1.07666e-10	-1.36691
104499229	chr14:104499229:T:G	6.48998e-06	-1.04234	-0.796636
104499516	chr14:104499516:C:G	2.20156e-05	-1.07666e-10	-0.617478
104500004	chr14:104500004:C:T	2.16637e-05	-1.07666e-10	-0.633595
104500077	chr14:104500077:C:A	2.64474e-06	-1.42428	-1.31237
104500636	chr14:104500636:A:G	1.35808e-05	-1.07666e-10	-1.10057
104500645	chr14:104500645:G:A	1.0437e-05	-1.07666e-10	-1.36387
104500715	chr14:104500715:T:C	1.05499e-05	-1.07666e-10	-1.35311
104500993	chr14:104500993:G:A	1.03378e-05	-1.07666e-10	-1.37343
104501209	chr14:104501209:GA:G	1.12684e-05	-1.07666e-10	-1.28723
104501476	chr14:104501476:G:A	2.75681e-06	-1.5458	-1.14935
104501590	chr14:104501590:A:G	1.03475e-05	-1.07666e-10	-1.37249
104501602	chr14:104501602:C:T	3.85353e-06	-1.47219	-0.888051
104501697	chr14:104501697:C:T	4.43591e-05	-1.07666e-10	0.0830853
104502045	chr14:104502045:C:T	2.60107e-05	-1.07666e-10	-0.450725
104502218	chr14:104502218:T:C	1.84754e-05	-1.07666e-10	-0.792793
104502759	chr14:104502759:A:T	1.08633e-05	-1.07666e-10	-1.32384
104502832	chr14:104502832:T:A	1.09103e-05	-1.31952	-3.65436e-10
104503882	chr14:104503882:G:A	3.90914e-06	-1.18552	-1.1604
104504292	chr14:104504292:C:G	3.76668e-05	-1.07666e-10	-0.0804528
104504936	chr14:104504936:A:C	1.09146e-05	-1.07666e-10	-1.31913
104505418	chr14:104505418:G:A	2.40914e-05	-1.07666e-10	-0.527375
104505476	chr14:104505476:A:C	2.14801e-05	-1.07666e-10	-0.642106
104505499	chr14:104505499:A:T	1.03377e-05	-1.07666e-10	-1.37344
104505610	chr14:104505610:C:G	8.67812e-06	-1.54843	-3.65436e-10
104505674	chr14:104505674:C:T	1.0473e-05	-1.07666e-10	-1.36043
104505808	chr14:104505808:C:T	6.36389e-06	-0.756339	-1.10225
104505885	chr14:104505885:G:A	5.39132e-05	-1.07666e-10	0.278143
104505887	chr14:104505887:G:A	1.62107e-05	-1.07666e-10	-0.923558
104506251	chr14:104506251:A:G	0.000347743	-1.07666e-10	2.14223
104506255	chr14:104506255:A:C	1.44189e-05	-1.07666e-10	-1.04069
104506292	chr14:104506292:C:T	3.49594e-05	-1.33382	1.17878
104506697	chr14:104506697:G:A	1.1867e-05	-1.07666e-10	-1.23547
104506701	chr14:104506701:T:C	1.8947e-05	-1.07666e-10	-0.767588
104506828	chr14:104506828:A:G	3.91818e-06	-1.08593	-1.25767
104506956	chr14:104506956:G:A	1.16102e-05	-1.07666e-10	-1.25735
104507186	chr14:104507186:A:G	1.19415e-05	-1.07666e-10	-1.22921
104507327	chr14:104507327:G:A	1.08758e-05	-1.07666e-10	-1.32269
104507340	chr14:104507340:G:A	1.15916e-05	-1.07666e-10	-1.25895
104507502	chr14:104507502:G:C	2.9531e-06	-1.38151	-1.24487
104507572	chr14:104507572:C:G	6.76117e-05	-1.07666e-10	0.50455
104507577	chr14:104507577:T:C	5.07716e-06	-1.29944	-0.785038
104507770	chr14:104507770:T:C	2.50691e-06	-1.44838	-1.3418
104508024	chr14:104508024:C:T	1.86183e-05	-1.07666e-10	-0.785089
104508064	chr14:104508064:G:A	1.8655e-05	-1.07666e-10	-0.783119
104508183	chr14:104508183:ATGT:A	2.52926e-06	-1.43009	-1.35121
104508217	chr14:104508217:C:T	1.04454e-05	-1.07666e-10	-1.36307
104508338	chr14:104508338:G:A	1.03399e-05	-1.07666e-10	-1.37322
104508418	chr14:104508418:C:T	1.04454e-05	-1.07666e-10	-1.36307
104508474	chr14:104508474:A:G	1.26008e-05	-1.07666e-10	-1.17547
104508512	chr14:104508512:G:A	3.60792e-06	-1.24659	-1.17952
104508678	chr14:104508678:T:C	2.63614e-06	-1.3912	-1.34872
104508923	chr14:104508923:AC:A	1.66242e-05	-1.07666e-10	-0.898375
104508990	chr14:104508990:G:A	1.48533e-05	-1.07666e-10	-1.01101
104509272	chr14:104509272:G:A	1.46521e-05	-1.07666e-10	-1.02465
104509313	chr14:104509313:A:G	1.36283e-05	-1.34351	0.246432
104509395	chr14:104509395:C:T	1.23794e-05	-1.07666e-10	-1.1932
104509437	chr14:104509437:G:A	1.18866e-05	-1.07666e-10	-1.23382
104509520	chr14:104509520:T:C	1.20876e-05	-1.07666e-10	-1.21706
104509976	chr14:104509976:C:T	1.03637e-05	-1.07666e-10	-1.37092
104510056	chr14:104510056:C:T	2.58175e-06	-1.40593	-1.35483
104510092	chr14:104510092:T:C	2.77507e-06	-1.40861	-1.27994
104510304	chr14:104510304:C:T	1.23218e-05	-1.07666e-10	-1.19786
104510437	chr14:104510437:G:T	1.03792e-05	-1.07666e-10	-1.36943
104510498	chr14:104510498:G:A	1.13092e-05	-1.32904	0.0454189
104510529	chr14:104510529:C:G	4.45072e-05	-1.07666e-10	0.0864197
104510820	chr14:104510820:C:T	1.53061e-05	-1.07666e-10	-0.980977
104511036	chr14:104511036:G:A	1.68368e-05	-1.07666e-10	-0.885663
104511161	chr14:104511161:G:A	1.44341e-05	-1.07666e-10	-1.03964
104511209	chr14:104511209:C:T	1.374e-05	-1.07666e-10	-1.08892
104511310	chr14:104511310:C:G	1.07413e-05	-1.07666e-10	-1.33514
104511861	chr14:104511861:AAAAAAAAAAAAAAG:A	2.65143e-06	-1.37157	-1.36257
104512038	chr14:104512038:G:C	8.98071e-06	-1.51415	-3.65436e-10
104512123	chr14:104512123:G:A	1.91817e-05	-1.07666e-10	-0.755273
104512178	chr14:104512178:C:T	1.12504e-05	-1.07666e-10	-1.28883
104512519	chr14:104512519:G:A	8.6637e-06	-1.55009	-3.65436e-10
104512531	chr14:104512531:T:C	3.2096e-06	-1.31688	-1.2262
104512666	chr14:104512666:C:T	1.28519e-05	-1.07666e-10	-1.15574
104512720	chr14:104512720:CA:C	1.10011e-05	-1.07666e-10	-1.31124
104512828	chr14:104512828:C:T	1.21463e-05	-1.07666e-10	-1.21221
104512887	chr14:104512887:G:A	1.38793e-05	-1.07666e-10	-1.07884
104513149	chr14:104513149:T:C	1.7308e-05	-0.858064	-3.65436e-10
104513300	chr14:104513300:C:A	8.73268e-05	-1.07666e-10	0.760426
104513582	chr14:104513582:C:T	1.19653e-05	-1.07666e-10	-1.22722
104513885	chr14:104513885:G:A	2.30304e-05	-1.07666e-10	-0.572417
104513993	chr14:104513993:C:T	2.83869e-06	-1.35748	-1.30841
104514320	chr14:104514320:C:T	2.17853e-05	-0.627998	-3.65436e-10
104515003	chr14:104515003:A:G	1.03638e-05	-1.07666e-10	-1.37091
104515004	chr14:104515004:T:C	1.03916e-05	-1.07666e-10	-1.36823
104515038	chr14:104515038:A:C	1.03849e-05	-1.07666e-10	-1.36888
104515057	chr14:104515057:G:A	1.03467e-05	-1.07666e-10	-1.37257
104515086	chr14:104515086:G:A	2.13875e-05	-1.07666e-10	-0.646425
104515166	chr14:104515166:C:T	2.18581e-05	-1.07666e-10	-0.624659
104515311	chr14:104515311:C:T	2.34218e-05	-1.07666e-10	-0.555563
104515482	chr14:104515482:G:C	1.41586e-05	-1.07666e-10	-1.05891
104515573	chr14:104515573:G:A	1.03376e-05	-1.07666e-10	-1.37344
104515840	chr14:104515840:T:C	2.40249e-06	-1.5115	-1.32122
104515893	chr14:104515893:G:A	2.55378e-05	-1.07666e-10	-0.469074
104515995	chr14:104515995:C:CAGGCACTGTTCTA	1.03448e-05	-1.07666e-10	-1.37275
104516268	chr14:104516268:C:T	3.12018e-06	-1.54025	-1.03109
104516520	chr14:104516520:A:G	3.76364e-06	-1.25726	-1.12658
104516542	chr14:104516542:C:T	3.65176e-06	-1.28744	-1.12658
104517087	chr14:104517087:A:G	1.11298e-05	-1.07666e-10	-1.29961
104517199	chr14:104517199:C:T	3.23201e-06	-1.22389	-1.31224
104517216	chr14:104517216:C:A	1.05754e-05	-1.07666e-10	-1.3507
104517318	chr14:104517318:T:G	1.31679e-05	-1.07666e-10	-1.13145
104517433	chr14:104517433:G:A	0.00275362	-1.07666e-10	4.21144
104517511	chr14:104517511:A:G	1.9677e-05	-1.07666e-10	-0.729779
104517629	chr14:104517629:G:A	2.23916e-06	-1.55011	-1.35302
104517677	chr14:104517677:T:G	2.19398e-06	-1.55109	-1.37243
104517838	chr14:104517838:C:T	4.54779e-05	-1.07666e-10	0.107995
104518030	chr14:104518030:ACG:A	2.1928e-05	-1.07666e-10	-0.621467
104518031	chr14:104518031:C:T	5.47985e-05	-1.07666e-10	0.29443
104518110	chr14:104518110:A:G	1.03413e-05	-1.07666e-10	-1.37309
104518157	chr14:104518157:G:A	1.49289e-05	-1.07666e-10	-1.00594
104518236	chr14:104518236:T:C	3.46911e-06	-1.23329	-1.23205
104518403	chr14:104518403:G:A	1.10838e-05	-1.07666e-10	-1.30374
104518427	chr14:104518427:C:T	1.03494e-05	-1.07666e-10	-1.37231
104518753	chr14:104518753:TC:T	1.82169e-05	-1.07666e-10	-0.806881
104518845	chr14:104518845:G:T	1.03475e-05	-1.07666e-10	-1.37249
104518889	chr14:104518889:T:C	0.000118191	-1.07666e-10	1.06307
104518942	chr14:104518942:A:G	3.52134e-06	-1.23526	-1.21513
104519003	chr14:104519003:G:A	4.83792e-06	-1.52511	-0.607636
104519007	chr14:104519007:T:C	2.93493e-06	-1.54833	-1.08422
104519149	chr14:104519149:G:A	4.54479e-05	-1.07666e-10	0.107334
104519193	chr14:104519193:A:G	4.29844e-06	-1.52204	-0.728943
104519255	chr14:104519255:G:T	2.34063e-06	-1.53534	-1.32347
104519350	chr14:104519350:G:A	1.15842e-05	-1.07666e-10	-1.25959
104519456	chr14:104519456:G:A	1.07019e-05	-1.07666e-10	-1.33881
104519592	chr14:104519592:G:A	1.03889e-05	-1.07666e-10	-1.36849
104519860	chr14:104519860:C:T	2.51218e-05	-1.07666e-10	-0.485497
104520341	chr14:104520341:G:A	4.62692e-06	-1.54798	-0.62936
104520594	chr14:104520594:G:A	1.21514e-05	-1.07666e-10	-1.21179
104520611	chr14:104520611:C:A	4.68989e-05	-1.07666e-10	0.138762
104520650	chr14:104520650:C:T	2.05629e-05	-1.07666e-10	-0.685742
104520759	chr14:104520759:C:T	1.43339e-05	-1.07666e-10	-1.0466
104520845	chr14:104520845:G:A	1.50354e-05	-1.07666e-10	-0.998825
104520910	chr14:104520910:C:T	1.39211e-05	-1.07666e-10	-1.07583
104521115	chr14:104521115:C:T	6.70156e-06	-1.49364	-0.313256
104521275	chr14:104521275:C:T	1.98256e-05	-1.07666e-10	-0.722259
104521284	chr14:104521284:C:T	1.05471e-05	-1.07666e-10	-1.35338
104521595	chr14:104521595:T:C	1.05923e-05	-1.07666e-10	-1.3491
104521793	chr14:104521793:T:G	3.10392e-06	-1.53379	-1.04277
104521989	chr14:104521989:G:A	1.25904e-05	-1.07666e-10	-1.17629
104522013	chr14:104522013:A:G	2.52468e-06	-1.54996	-1.23315
104522113	chr14:104522113:A:G	1.63175e-05	-1.07666e-10	-0.916991
104522143	chr14:104522143:C:A	1.86594e-05	-1.07666e-10	-0.78288
104522395	chr14:104522395:G:C	5.13384e-06	-1.53607	-0.537312
104522509	chr14:104522509:A:C	1.03391e-05	-1.07666e-10	-1.3733
104522619	chr14:104522619:G:T	2.59919e-06	-1.46073	-1.2933
104523006	chr14:104523006:C:T	1.51882e-05	-1.07666e-10	-0.98871
104523007	chr14:104523007:G:A	5.05919e-05	-1.07666e-10	0.214559
104523241	chr14:104523241:T:C	0.000113527	-1.07666e-10	1.02281
104523273	chr14:104523273:C:T	2.67981e-05	-1.07666e-10	-0.420902
104523333	chr14:104523333:A:G	1.23802e-05	-1.07666e-10	-1.19313
104523474	chr14:104523474:G:A	2.62672e-06	-1.47998	-1.26352
104523523	chr14:104523523:T:C	7.11211e-06	-1.17113	-0.576307
104523632	chr14:104523632:G:A	4.38255e-06	-1.53177	-0.699829
104524191	chr14:104524191:T:G	5.8555e-06	-1.54831	-0.393545
104524463	chr14:104524463:C:T	1.06787e-05	-1.07666e-10	-1.34098
104524954	chr14:104524954:G:A	2.17529e-05	-1.07666e-10	-0.629486
104525065	chr14:104525065:C:T	2.06428e-05	-1.07666e-10	-0.681863
104525134	chr14:104525134:A:G	4.61236e-06	-1.47619	-0.704298
104525258	chr14:104525258:A:G	1.20359e-05	-1.07666e-10	-1.22134
104525275	chr14:104525275:G:A	1.04919e-05	-1.07666e-10	-1.35863
104525345	chr14:104525345:T:C	8.75561e-06	-1.53954	-3.65436e-10
104526716	chr14:104526716:G:A	8.8025e-05	-1.07666e-10	0.768389
104526838	chr14:104526838:CACAG:C	2.10175e-05	-1.07666e-10	-0.663875
104527115	chr14:104527115:ACATT:A	0.000116631	-1.07666e-10	1.04979
104527215	chr14:104527215:A:G	5.24013e-05	-1.07666e-10	0.2497
104527248	chr14:104527248:TTCAC:T	6.78702e-06	-1.29577	-0.498447
104527268	chr14:104527268:C:T	1.08426e-05	-1.3755	0.0497439
104527295	chr14:104527295:G:A	5.04168e-06	-1.03239	-1.0591
104527422	chr14:104527422:CAT:C	2.71771e-05	-1.07666e-10	-0.406856
104527423	chr14:104527423:A:C	0.00204236	-1.07666e-10	3.91263
104527439	chr14:104527439:ACACACTTTCACAGACATACAGCCACATT:A	1.1403e-05	-1.07666e-10	-1.27536
104527506	chr14:104527506:C:T	2.96856e-05	-1.07666e-10	-0.31857
104527671	chr14:104527671:C:T	3.44493e-06	-1.49836	-0.973965
104527734	chr14:104527734:C:T	2.39918e-06	-1.5242	-1.3099
104528024	chr14:104528024:G:T	3.42703e-05	-1.35078	1.17583
104528470	chr14:104528470:T:A	2.66664e-06	-1.46846	-1.25995
104528589	chr14:104528589:G:A	1.10149e-05	-1.07666e-10	-1.30999
104529226	chr14:104529226:A:G	8.89053e-06	-1.41762	-0.106629
104529318	chr14:104529318:T:C	2.61329e-06	-1.48229	-1.26633
104529446	chr14:104529446:C:T	3.34986e-05	-1.34758	1.14985
104529448	chr14:104529448:G:T	2.24758e-05	-1.07666e-10	-0.596793
104529917	chr14:104529917:A:G	1.11352e-05	-1.07666e-10	-1.29912
104530426	chr14:104530426:C:T	5.423e-05	-1.07666e-10	0.284002
104530427	chr14:104530427:G:A	1.25214e-05	-1.07666e-10	-1.18179
104530610	chr14:104530610:T:A	3.1976e-05	-1.3925	1.14825
104530748	chr14:104530748:G:A	9.75711e-06	-1.43124	-3.65436e-10
104530822	chr14:104530822:C:T	1.52541e-05	-1.07666e-10	-0.984381
104530867	chr14:104530867:C:G	1.09242e-05	-1.07666e-10	-1.31825
104531060	chr14:104531060:C:T	1.44195e-05	-1.04065	-3.65436e-10
104531237	chr14:104531237:A:G	1.65529e-05	-1.07666e-10	-0.902671
104531386	chr14:104531386:C:A	1.03564e-05	-1.07666e-10	-1.37163
104531443	chr14:104531443:T:C	4.95728e-05	-1.07666e-10	0.194211
104531602	chr14:104531602:C:T	4.57852e-05	-1.07666e-10	0.114729
104531649	chr14:104531649:G:A	3.63742e-06	-1.51925	-0.898709
104531675	chr14:104531675:C:T	1.04532e-05	-1.07666e-10	-1.36233
104531849	chr14:104531849:C:T	2.21287e-05	-1.07666e-10	-0.612358
104532009	chr14:104532009:C:T	2.81207e-06	-1.44298	-1.23233
104532016	chr14:104532016:C:T	5.03848e-06	-1.54326	-0.548865
104532142	chr14:104532142:T:C	1.19522e-05	-1.36732	0.139009
104532359	chr14:104532359:G:A	3.72617e-06	-1.5468	-0.847056
104532367	chr14:104532367:T:G	4.56728e-05	-1.07666e-10	0.11227
104532517	chr14:104532517:G:C	5.85561e-05	-1.07666e-10	0.360754
104532638	chr14:104532638:G:A	0.000174459	-1.41174	2.8642
104532965	chr14:104532965:C:A	4.09302e-05	-1.38411	1.38674
104533160	chr14:104533160:T:C	9.45425e-06	-1.46277	-3.65436e-10
104533268	chr14:104533268:G:A	1.62708e-05	-1.35116	0.431307
104533337	chr14:104533337:C:T	0.00020952	-1.40103	3.03661
104533543	chr14:104533543:T:G	1.61116e-05	-1.40304	0.473347
104533875	chr14:104533875:C:T	1.09719e-05	-1.07666e-10	-1.31389
104533974	chr14:104533974:A:G	2.64693e-06	-1.50218	-1.23366
104534129	chr14:104534129:A:G	3.24097e-06	-1.46221	-1.07115
104534622	chr14:104534622:T:C	3.62153e-06	-1.53354	-0.8888
104534694	chr14:104534694:T:C	1.64548e-05	-1.07666e-10	-0.908613
104534735	chr14:104534735:T:C	1.08664e-05	-1.07666e-10	-1.32356
104535259	chr14:104535259:T:C	1.91916e-05	-1.07666e-10	-0.75476
104535326	chr14:104535326:T:C	1.02165e-05	-1.38523	-3.65436e-10
104535497	chr14:104535497:C:T	1.0154e-05	-1.39136	-3.65436e-10
104535600	chr14:104535600:G:A	1.37521e-05	-1.07666e-10	-1.08804
104535603	chr14:104535603:T:C	4.49999e-06	-1.39071	-0.814445
104535649	chr14:104535649:A:C	2.13e-05	-0.650525	-3.65436e-10
104535661	chr14:104535661:A:G	1.91066e-05	-1.07666e-10	-0.759196
104535665	chr14:104535665:C:T	2.02987e-05	-1.07666e-10	-0.698677
104535689	chr14:104535689:C:A	1.76485e-05	-1.07666e-10	-0.838581
104535707	chr14:104535707:C:T	1.45927e-05	-1.07666e-10	-1.02871
104535737	chr14:104535737:C:T	2.90336e-06	-1.48589	-1.15747
104535946	chr14:104535946:C:T	1.0272e-05	-1.37981	-3.65436e-10
104535994	chr14:104535994:A:C	2.80915e-06	-1.38963	-1.28672
104536051	chr14:104536051:A:G	5.45957e-06	-0.656986	-1.35487
104536084	chr14:104536084:G:A	1.07872e-05	-1.07666e-10	-1.33087
104536444	chr14:104536444:T:C	1.12263e-05	-1.07666e-10	-1.29097
104537232	chr14:104537232:G:A	3.52911e-06	-1.27664	-1.17155
104537417	chr14:104537417:C:T	3.3694e-06	-1.35552	-1.13897
104537460	chr14:104537460:C:G	3.33106e-06	-1.35553	-1.15041
104537828	chr14:104537828:C:T	1.04103e-05	-1.07666e-10	-1.36644
104537990	chr14:104537990:C:G	2.29866e-05	-1.07666e-10	-0.57432
104538720	chr14:104538720:A:G	2.6694e-05	-1.07666e-10	-0.424792
104538773	chr14:104538773:G:C	1.07458e-05	-1.07666e-10	-1.33472
104538879	chr14:104538879:C:T	3.23729e-05	-1.07666e-10	-0.231911
104538971	chr14:104538971:A:G	3.37227e-06	-1.33571	-1.15794
104539256	chr14:104539256:T:C	1.04478e-05	-1.07666e-10	-1.36284
104539358	chr14:104539358:T:C	1.25298e-05	-1.07666e-10	-1.18112
104539621	chr14:104539621:C:T	1.86689e-05	-1.07666e-10	-0.782373
104539658	chr14:104539658:G:A	1.15077e-05	-1.07666e-10	-1.26622
104539797	chr14:104539797:A:G	1.04063e-05	-1.36682	-3.65436e-10
104539862	chr14:104539862:G:A	1.2948e-05	-1.07666e-10	-1.14829
104540245	chr14:104540245:C:G	1.57507e-05	-0.199432	-0.752914
104541192	chr14:104541192:A:T	1.50245e-05	0.353262	-1.35281
104541248	chr14:104541248:G:A	1.63567e-05	0.411722	-1.32632
104541259	chr14:104541259:A:T	1.4244e-05	-0.279017	-0.773877
104541319	chr14:104541319:A:G	1.06358e-05	-0.258343	-1.08666
104541478	chr14:104541478:A:G	1.35843e-05	-0.305721	-0.794596
104542438	chr14:104542438:AG:A	1.90536e-05	-1.07666e-10	-0.761975
104542876	chr14:104542876:A:G	8.8914e-06	-1.52415	-3.65436e-10
104543528	chr14:104543528:T:C	1.90483e-05	-1.07666e-10	-0.762252
104543986	chr14:104543986:G:A	1.1526e-05	-1.07666e-10	-1.26463
104544317	chr14:104544317:G:T	1.90536e-05	-1.07666e-10	-0.761975
104544337	chr14:104544337:G:A	1.17448e-05	-1.07666e-10	-1.24582
104544540	chr14:104544540:T:C	1.37665e-05	-0.00340289	-1.08359
104544845	chr14:104544845:G:C	1.04818e-05	-1.07666e-10	-1.35959
104544847	chr14:104544847:G:A	1.90485e-05	-1.07666e-10	-0.762245
104544880	chr14:104544880:TGTCTGTGA:T	1.27201e-05	-1.07666e-10	-1.16605
104544925	chr14:104544925:T:C	1.72607e-05	-1.07666e-10	-0.860797
104545030	chr14:104545030:G:T	2.16575e-05	-1.07666e-10	-0.633882
104545099	chr14:104545099:G:A	1.39615e-05	-1.07666e-10	-1.07293
104545149	chr14:104545149:C:A	1.99533e-05	-1.07666e-10	-0.715837
104545313	chr14:104545313:C:T	1.82138e-05	-1.07666e-10	-0.807054
104545490	chr14:104545490:A:G	1.08473e-05	-0.226273	-1.09904
104545579	chr14:104545579:C:T	1.18106e-05	-1.07666e-10	-1.24023
104545588	chr14:104545588:G:A	1.06281e-05	-1.07666e-10	-1.34573
104545639	chr14:104545639:C:T	1.44119e-05	-1.07666e-10	-1.04118
104545916	chr14:104545916:G:A	1.12896e-05	-1.07666e-10	-1.28535
104545964	chr14:104545964:G:A	1.23628e-05	-1.07666e-10	-1.19454
104546034	chr14:104546034:G:A	1.1257e-05	-1.07666e-10	-1.28825
104546086	chr14:104546086:T:C	1.09471e-05	-0.242115	-1.07404
104546521	chr14:104546521:C:T	1.08499e-05	-1.07666e-10	-1.32507
104546719	chr14:104546719:G:A	1.03419e-05	-1.07666e-10	-1.37303
104546767	chr14:104546767:C:T	2.92596e-06	-1.44802	-1.18759
104546812	chr14:104546812:G:C	1.90536e-05	-1.07666e-10	-0.761975
104546832	chr14:104546832:T:C	1.08428e-05	-1.07666e-10	-1.32573
104546891	chr14:104546891:C:T	1.08045e-05	-1.07666e-10	-1.32927
104547002	chr14:104547002:G:A	1.11627e-05	-0.580539	-0.716119
104547010	chr14:104547010:G:A	1.08033e-05	-1.07666e-10	-1.32938
104547024	chr14:104547024:T:C	1.08535e-05	-1.07666e-10	-1.32474
104547029	chr14:104547029:C:T	1.08417e-05	-1.07666e-10	-1.32583
104547044	chr14:104547044:G:A	1.52848e-05	-1.07666e-10	-0.982375
104547051	chr14:104547051:C:T	1.24075e-05	-1.07666e-10	-1.19093
104547082	chr14:104547082:G:A	1.08311e-05	-1.07666e-10	-1.32681
104547503	chr14:104547503:C:T	3.36727e-06	-1.53784	-0.957285
104547517	chr14:104547517:G:A	1.0703e-05	-1.07666e-10	-1.3387
104547532	chr14:104547532:G:A	1.07586e-05	-1.07666e-10	-1.33353
104547576	chr14:104547576:C:T	1.18658e-05	-1.07666e-10	-1.23558
104547593	chr14:104547593:A:G	1.07844e-05	-1.07666e-10	-1.33113
104547599	chr14:104547599:T:C	9.28827e-06	-1.48048	-3.65436e-10
104547629	chr14:104547629:A:C	1.07827e-05	-1.07666e-10	-1.33129
104547726	chr14:104547726:C:T	1.07826e-05	-1.07666e-10	-1.3313
104547746	chr14:104547746:G:A	1.90536e-05	-1.07666e-10	-0.761975
104547873	chr14:104547873:C:A	1.07631e-05	-1.07666e-10	-1.33311
104548020	chr14:104548020:C:A	1.07513e-05	-1.07666e-10	-1.3342
104548052	chr14:104548052:G:A	1.90536e-05	-1.07666e-10	-0.761975
104548158	chr14:104548158:G:A	1.05491e-05	-1.07666e-10	-1.35319
104548289	chr14:104548289:T:C	1.0665e-05	-1.07666e-10	-1.34227
104549228	chr14:104549228:T:C	1.06771e-05	-1.07666e-10	-1.34113
104549312	chr14:104549312:G:A	1.06638e-05	-1.07666e-10	-1.34238
104549325	chr14:104549325:A:G	1.07624e-05	-1.07666e-10	-1.33318
104549453	chr14:104549453:A:G	1.16042e-05	-1.07666e-10	-1.25787
104549482	chr14:104549482:C:T	1.2265e-05	-1.07666e-10	-1.20248
104549502	chr14:104549502:C:T	1.17752e-05	-1.07666e-10	-1.24324
104549577	chr14:104549577:A:G	1.18488e-05	-1.07666e-10	-1.237
104549703	chr14:104549703:A:G	1.19074e-05	-1.07666e-10	-1.23207
104549737	chr14:104549737:A:G	1.14263e-05	-1.07666e-10	-1.27332
104550062	chr14:104550062:C:T	1.15116e-05	-1.07666e-10	-1.26587
104550180	chr14:104550180:C:T	1.65335e-05	-1.07666e-10	-0.90384
104550200	chr14:104550200:A:G	2.55331e-05	-1.07666e-10	-0.469256
104550472	chr14:104550472:G:C	8.22153e-05	-1.07666e-10	0.700109
104550510	chr14:104550510:C:G	1.13804e-05	-1.07666e-10	-1.27734
104550637	chr14:104550637:C:T	2.06393e-05	-1.07666e-10	-0.682034
104550828	chr14:104550828:G:A	1.09841e-05	-0.516324	-0.796459
104550865	chr14:104550865:G:A	1.13826e-05	-1.07666e-10	-1.27714
104551044	chr14:104551044:G:A	2.69649e-06	-1.37371	-1.34357
104551055	chr14:104551055:T:C	1.15888e-05	-1.07666e-10	-1.25919
104551194	chr14:104551194:T:C	2.09734e-05	0.642698	-1.30868
104551272	chr14:104551272:A:T	8.96339e-06	-0.711558	-0.804526
104551410	chr14:104551410:C:A	2.27596e-06	-1.54335	-1.34348
104551472	chr14:104551472:G:A	1.14377e-05	-1.07666e-10	-1.27231
104551474	chr14:104551474:C:T	8.52746e-05	-1.07666e-10	0.736645
104551610	chr14:104551610:GT:G	1.33957e-05	-1.07666e-10	-1.1143
104551935	chr14:104551935:C:T	1.83395e-05	-1.07666e-10	-0.800175
104551961	chr14:104551961:T:C	2.60368e-06	-1.39207	-1.36024
104551965	chr14:104551965:A:G	2.60637e-06	-1.39107	-1.36021
104552034	chr14:104552034:G:A	1.08919e-05	-1.07666e-10	-1.32121
104552086	chr14:104552086:C:T	1.09461e-05	-1.07666e-10	-1.31625
104552234	chr14:104552234:C:T	1.63709e-05	-1.07666e-10	-0.913729
104552301	chr14:104552301:G:A	1.66361e-05	-1.07666e-10	-0.897654
104552326	chr14:104552326:G:A	1.29884e-05	-1.07666e-10	-1.14518
104552465	chr14:104552465:G:A	1.67983e-05	-1.07666e-10	-0.887955
104552472	chr14:104552472:C:T	2.61229e-06	-1.38792	-1.36109
104552499	chr14:104552499:C:A	1.1966e-05	-1.07666e-10	-1.22716
104552502	chr14:104552502:C:T	2.24313e-06	-1.5511	-1.35026
104552602	chr14:104552602:T:C	2.61294e-06	-1.38798	-1.36078
104552709	chr14:104552709:G:A	2.5838e-06	-1.39634	-1.36363
104552720	chr14:104552720:C:T	2.6053e-06	-1.38805	-1.36364
104552767	chr14:104552767:C:T	1.76976e-05	-1.07666e-10	-0.835804
104552830	chr14:104552830:A:G	2.79892e-06	-1.48495	-1.19505
104552868	chr14:104552868:C:T	2.60056e-06	-1.38741	-1.3661
104552950	chr14:104552950:A:G	2.59312e-06	-1.39327	-1.3631
104553009	chr14:104553009:A:G	2.81513e-06	-1.31244	-1.36178
104553049	chr14:104553049:C:T	1.03379e-05	-1.07666e-10	-1.37342
104553061	chr14:104553061:A:G	2.63236e-06	-1.36865	-1.3727
104553116	chr14:104553116:C:T	2.32923e-05	-1.07666e-10	-0.561107
104553126	chr14:104553126:T:C	1.65043e-05	-1.07666e-10	-0.905613
104553161	chr14:104553161:T:TATCC	1.12384e-05	-1.07666e-10	-1.2899
104553284	chr14:104553284:G:A	0.00013737	-1.07666e-10	1.21345
104553618	chr14:104553618:G:A	2.86209e-06	-1.47909	-1.17859
104553633	chr14:104553633:C:T	3.24209e-06	-1.38848	-1.14453
104553706	chr14:104553706:G:A	3.33868e-05	-0.20107	-3.65436e-10
104553836	chr14:104553836:C:T	3.87518e-06	-1.22111	-1.13353
104553869	chr14:104553869:T:C	1.06658e-05	-1.07666e-10	-1.34219
104554062	chr14:104554062:C:T	2.73096e-05	-1.07666e-10	-0.401994
104554234	chr14:104554234:T:C	1.03375e-05	-1.07666e-10	-1.37345
104554254	chr14:104554254:G:A	3.14483e-05	-1.07666e-10	-0.260886
104554508	chr14:104554508:A:G	1.62719e-05	-1.48309	0.563294
104554655	chr14:104554655:G:A	1.03376e-05	-1.07666e-10	-1.37344
104554914	chr14:104554914:C:T	1.36547e-05	-1.07666e-10	-1.09515
104555091	chr14:104555091:G:A	4.1583e-06	-0.916392	-1.36773
104555219	chr14:104555219:G:A	2.3797e-05	-1.07666e-10	-0.539673
104555470	chr14:104555470:C:T	3.29443e-05	-1.07666e-10	-0.214414
104555659	chr14:104555659:T:G	2.81063e-05	-1.07666e-10	-0.373237
104555800	chr14:104555800:C:T	3.55114e-05	-1.07666e-10	-0.139379
104555855	chr14:104555855:C:T	5.24058e-06	-1.54384	-0.508958
104555920	chr14:104555920:G:A	1.8498e-05	-1.07666e-10	-0.791571
104555977	chr14:104555977:G:C	1.00446e-05	-0.349512	-1.05268
104556156	chr14:104556156:G:A	2.70605e-05	-1.07666e-10	-0.411157
104556298	chr14:104556298:G:A	5.25527e-05	-1.07666e-10	0.252585
104556573	chr14:104556573:C:T	3.37272e-05	-1.07666e-10	-0.190927
104556622	chr14:104556622:T:C	8.34201e-05	-1.07666e-10	0.714657
104556822	chr14:104556822:C:T	3.64924e-05	-1.07666e-10	-0.112128
104556857	chr14:104556857:T:C	1.42529e-05	-1.07666e-10	-1.05227
104556914	chr14:104556914:C:T	8.65715e-06	-1.55085	-3.65436e-10
104557250	chr14:104557250:C:G	1.0738e-05	-1.07666e-10	-1.33544
104557275	chr14:104557275:C:T	3.93605e-05	-1.07666e-10	-0.0364694
104557347	chr14:104557347:G:A	8.30321e-05	-1.07666e-10	0.709996
104557715	chr14:104557715:C:T	2.96606e-05	-1.07666e-10	-0.319413
104557716	chr14:104557716:G:A	1.2211e-05	-1.07666e-10	-1.2069
104557856	chr14:104557856:G:A	8.78237e-06	-1.53649	-3.65436e-10
104557995	chr14:104557995:A:G	2.52587e-05	-1.07666e-10	-0.48006
104558105	chr14:104558105:G:T	3.95066e-06	-1.54842	-0.786928
104558177	chr14:104558177:G:A	0.000105219	-0.855271	1.80208
104558450	chr14:104558450:G:A	1.03376e-05	-1.07666e-10	-1.37344
104558466	chr14:104558466:G:T	7.61681e-05	-1.07666e-10	0.623711
104558547	chr14:104558547:C:T	2.76397e-05	-1.07666e-10	-0.389979
104558654	chr14:104558654:T:G	1.11061e-05	-1.07666e-10	-1.30174
104558692	chr14:104558692:C:G	1.40391e-05	-1.07666e-10	-1.06739
104558714	chr14:104558714:A:C	7.7716e-05	-1.07666e-10	0.643829
104559107	chr14:104559107:C:T	2.38287e-05	-1.07666e-10	-0.538342
104559125	chr14:104559125:G:T	1.13111e-05	-0.164906	-1.11854
104559136	chr14:104559136:T:A	5.07197e-05	-1.07666e-10	0.217083
104559275	chr14:104559275:C:T	1.38113e-05	-0.684907	-0.398837
104559650	chr14:104559650:T:C	2.88695e-05	-1.07666e-10	-0.346445
104559739	chr14:104559739:A:G	1.03405e-05	-1.07666e-10	-1.37316
104559925	chr14:104559925:G:A	6.83919e-05	0.00246381	0.513559
104560241	chr14:104560241:C:T	2.37719e-06	-1.47734	-1.36597
104560263	chr14:104560263:A:G	1.03422e-05	-1.07666e-10	-1.373
104560437	chr14:104560437:G:A	1.19074e-05	-1.07666e-10	-1.23207
104560525	chr14:104560525:T:C	2.8603e-05	-1.07666e-10	-0.355719
104560528	chr14:104560528:A:G	0.000205933	1.61832	-3.65436e-10
104560654	chr14:104560654:G:A	1.03519e-05	-1.07666e-10	-1.37206
104561459	chr14:104561459:C:T	1.50397e-05	-1.07666e-10	-0.998537
104561601	chr14:104561601:G:C	1.73234e-05	0.182346	-1.03952
104561707	chr14:104561707:C:T	1.03402e-05	-1.07666e-10	-1.37319
104561729	chr14:104561729:A:G	2.91095e-05	-1.07666e-10	-0.338168
104561900	chr14:104561900:T:C	1.85071e-05	-1.07666e-10	-0.791079
104561920	chr14:104561920:G:A	8.82603e-06	-1.53153	-3.65436e-10
104562399	chr14:104562399:A:G	2.41537e-05	-1.07666e-10	-0.524795
104562445	chr14:104562445:G:A	3.76015e-05	-1.07666e-10	-0.0821874
104562455	chr14:104562455:A:C	2.63387e-05	-1.07666e-10	-0.438194
104562456	chr14:104562456:G:A	1.83902e-05	-1.07666e-10	-0.797413
104562469	chr14:104562469:A:G	2.13925e-05	-1.07666e-10	-0.646189
104562893	chr14:104562893:T:C	1.03477e-05	-1.07666e-10	-1.37246
104562928	chr14:104562928:A:G	2.48343e-05	-0.497005	-3.65436e-10
104562929	chr14:104562929:T:C	1.03513e-05	-1.07666e-10	-1.37212
104563169	chr14:104563169:G:A	1.16249e-05	-1.07666e-10	-1.25608
104563492	chr14:104563492:C:T	1.22327e-05	-1.07666e-10	-1.20512
104563781	chr14:104563781:CT:C	2.77637e-05	-1.07666e-10	-0.385501
104563816	chr14:104563816:G:A	1.07182e-05	-1.07666e-10	-1.33729
104563881	chr14:104563881:C:G	1.09433e-05	-1.07666e-10	-1.3165
104563910	chr14:104563910:C:T	1.49181e-05	-1.07666e-10	-1.00666
104564079	chr14:104564079:T:G	1.03472e-05	-1.07666e-10	-1.37252
104564098	chr14:104564098:T:C	1.0574e-05	-1.07666e-10	-1.35083
104564245	chr14:104564245:C:T	1.12859e-05	-1.07666e-10	-1.28568
104564246	chr14:104564246:G:A	2.84704e-05	-1.07666e-10	-0.360367
104564251	chr14:104564251:G:A	5.68029e-06	-0.813056	-1.15917
104564380	chr14:104564380:G:A	0.000990008	-1.07666e-10	3.18848
104564574	chr14:104564574:T:C	2.79426e-05	-1.07666e-10	-0.379079
104564635	chr14:104564635:C:T	5.8402e-05	-1.07666e-10	0.358119
104564735	chr14:104564735:G:A	1.16731e-05	-1.07666e-10	-1.25195
104564816	chr14:104564816:T:A	4.12509e-05	-1.07666e-10	0.0104415
104565473	chr14:104565473:G:A	1.8589e-05	-1.07666e-10	-0.786661
104565807	chr14:104565807:G:A	4.76238e-05	-1.07666e-10	0.154101
104565981	chr14:104565981:A:G	1.03443e-05	-1.07666e-10	-1.3728
104566010	chr14:104566010:G:C	1.38908e-05	-1.07666e-10	-1.07801
104566424	chr14:104566424:A:G	4.57022e-06	-1.54914	-0.640527
104566702	chr14:104566702:G:T	1.04388e-05	-1.07666e-10	-1.3637
104566858	chr14:104566858:GAGA:G	1.11523e-05	-1.07666e-10	-1.29759
104567268	chr14:104567268:A:G	4.79703e-06	-0.817249	-1.32399
104567282	chr14:104567282:G:A	4.8081e-06	-0.796936	-1.34199
104567297	chr14:104567297:G:A	2.85614e-05	-1.07666e-10	-0.357177
104567548	chr14:104567548:G:A	2.52643e-05	-0.75994	0.280102
104567807	chr14:104567807:G:A	1.18504e-05	-1.07666e-10	-1.23687
104567839	chr14:104567839:C:T	1.11192e-05	-1.07666e-10	-1.30056
104568175	chr14:104568175:T:C	3.02443e-05	-1.07666e-10	-0.299923
104568446	chr14:104568446:C:T	2.82248e-06	-1.29822	-1.37339
104568761	chr14:104568761:T:C	1.17197e-05	-1.07666e-10	-1.24796
104568849	chr14:104568849:C:T	1.41317e-05	-1.07666e-10	-1.06081
104568977	chr14:104568977:C:T	0.000143362	-1.07666e-10	1.25614
104569112	chr14:104569112:C:T	1.43555e-05	-1.07666e-10	-1.0451
104569370	chr14:104569370:C:T	1.1541e-05	-1.07666e-10	-1.26333
104569374	chr14:104569374:C:T	1.11494e-05	-1.07666e-10	-1.29784
104569418	chr14:104569418:G:A	2.63311e-05	0.92573	-1.36421
104569593	chr14:104569593:G:A	2.32177e-06	-1.54406	-1.32285
104569773	chr14:104569773:A:T	1.03639e-05	-1.07666e-10	-1.3709
104569808	chr14:104569808:G:C	2.01525e-05	-1.07666e-10	-0.705902
104569899	chr14:104569899:G:A	2.5361e-05	-1.07666e-10	-0.476019
104569902	chr14:104569902:G:A	1.06728e-05	-1.07666e-10	-1.34154
104570126	chr14:104570126:G:C	1.06317e-05	-1.07666e-10	-1.34539
104570219	chr14:104570219:G:A	1.45213e-05	-1.07666e-10	-1.03362
104570252	chr14:104570252:G:A	2.54207e-05	-1.07666e-10	-0.473666
104570319	chr14:104570319:C:T	1.05609e-05	-1.07666e-10	-1.35208
104570332	chr14:104570332:T:C	1.74389e-05	-1.07666e-10	-0.850527
104570579	chr14:104570579:C:T	1.4099e-05	-1.07666e-10	-1.06313
104570891	chr14:104570891:T:C	9.49745e-05	-1.07666e-10	0.844377
104571007	chr14:104571007:G:A	1.03571e-05	-1.07666e-10	-1.37156
104571034	chr14:104571034:G:A	0.000160386	-1.07666e-10	1.36835
104571088	chr14:104571088:A:G	1.03626e-05	-1.07666e-10	-1.37103
104571171	chr14:104571171:G:A	1.22063e-05	-1.07666e-10	-1.20728
104571172	chr14:104571172:T:C	1.22063e-05	-1.07666e-10	-1.20728
104571173	chr14:104571173:G:A	4.34811e-06	-0.942275	-1.29722
104571220	chr14:104571220:T:C	1.03504e-05	-1.07666e-10	-1.37221
104571434	chr14:104571434:G:A	1.78484e-05	-1.07666e-10	-0.827316
104571661	chr14:104571661:C:T	1.06485e-05	-1.07666e-10	-1.34381
104572164	chr14:104572164:C:G	1.43682e-05	-1.07666e-10	-1.04421
104572304	chr14:104572304:G:C	1.0397e-05	-1.07666e-10	-1.36772
104572647	chr14:104572647:C:A	1.21016e-05	-1.07666e-10	-1.21589
104572648	chr14:104572648:C:G	1.20677e-05	-1.07666e-10	-1.2187
104572653	chr14:104572653:G:A	1.04012e-05	-1.07666e-10	-1.36731
104573071	chr14:104573071:G:A	1.13991e-05	-1.07666e-10	-1.2757
104573100	chr14:104573100:G:A	4.32241e-05	-1.07666e-10	0.0571666
104573110	chr14:104573110:T:C	1.31831e-05	-1.07666e-10	-1.1303
104573154	chr14:104573154:G:A	1.13577e-05	-1.07666e-10	-1.27933
104573453	chr14:104573453:C:T	1.06319e-05	-1.07666e-10	-1.34537
104573468	chr14:104573468:G:A	1.1062e-05	-1.07666e-10	-1.30571
104573489	chr14:104573489:C:T	1.09189e-05	-1.07666e-10	-1.31874
104573659	chr14:104573659:C:T	1.04341e-05	-1.07666e-10	-1.36415
104574072	chr14:104574072:T:C	1.37618e-05	-1.07666e-10	-1.08734
104574087	chr14:104574087:T:C	1.95475e-05	-1.07666e-10	-0.736387
104574484	chr14:104574484:A:G	6.61983e-06	-1.3917	-0.427458
104574537	chr14:104574537:T:TC	3.27829e-05	-1.07666e-10	-0.219325
104574538	chr14:104574538:TGAA:T	3.27829e-05	-1.07666e-10	-0.219325
104574579	chr14:104574579:A:C	0.00012195	2.43507	-1.34068
104574618	chr14:104574618:A:G	2.19128e-05	-1.07666e-10	-0.622161
104574651	chr14:104574651:G:A	1.29493e-05	0.1311	-1.27929
104575260	chr14:104575260:C:T	1.04584e-05	-1.07666e-10	-1.36183
104575634	chr14:104575634:C:T	1.03843e-05	-1.07666e-10	-1.36893
104575698	chr14:104575698:T:C	1.25164e-05	-1.07666e-10	-1.18219
104575939	chr14:104575939:G:A	1.35441e-05	-1.07666e-10	-1.10328
104576120	chr14:104576120:T:A	1.0687e-05	-1.07666e-10	-1.3402
104576171	chr14:104576171:C:T	1.61724e-05	-1.07666e-10	-0.925928
104576427	chr14:104576427:T:C	1.26583e-05	-1.07666e-10	-1.17092
104576429	chr14:104576429:C:T	1.47564e-05	-1.07666e-10	-1.01755
104576516	chr14:104576516:C:T	4.07787e-06	-1.4199	-0.883759
104576590	chr14:104576590:T:G	5.91059e-05	1.55391	-1.18381
104577054	chr14:104577054:C:T	2.35672e-05	-1.07666e-10	-0.549375
104577088	chr14:104577088:A:C	1.08018e-05	-1.07666e-10	-1.32952
104577172	chr14:104577172:C:T	2.35981e-05	-1.07666e-10	-0.548066
104577545	chr14:104577545:T:C	1.03744e-05	-1.07666e-10	-1.36989
104577778	chr14:104577778:T:G	1.17431e-05	-1.07666e-10	-1.24596
104577806	chr14:104577806:G:A	1.09773e-05	-1.07666e-10	-1.3134
104577896	chr14:104577896:C:T	6.94633e-05	1.72153	-1.18996
104578039	chr14:104578039:C:A	1.4553e-05	-1.07666e-10	-1.03143
104578207	chr14:104578207:G:A	1.20117e-05	-1.07666e-10	-1.22335
104578321	chr14:104578321:C:T	2.94104e-05	-1.07666e-10	-0.327882
104578408	chr14:104578408:G:A	9.57068e-06	-1.45053	-3.65436e-10
104578677	chr14:104578677:G:A	4.47779e-06	-1.5198	-0.690302
104578694	chr14:104578694:G:A	3.62998e-05	-1.07666e-10	-0.117419
104578729	chr14:104578729:C:T	1.0441e-05	-1.07666e-10	-1.36349
104578850	chr14:104578850:C:T	1.03379e-05	-1.07666e-10	-1.37341
104578916	chr14:104578916:G:T	1.04284e-05	-1.07666e-10	-1.36469
104579085	chr14:104579085:C:T	1.15615e-05	-1.07666e-10	-1.26155
104579585	chr14:104579585:A:G	6.2779e-05	1.8015	-1.37111
104579960	chr14:104579960:C:T	1.09773e-05	-1.07666e-10	-1.3134
104580235	chr14:104580235:T:C	1.22438e-05	-1.07666e-10	-1.20422
104580309	chr14:104580309:G:A	1.03908e-05	-1.07666e-10	-1.36831
104580326	chr14:104580326:G:A	1.09163e-05	-1.07666e-10	-1.31897
104580391	chr14:104580391:T:C	1.05966e-05	-1.07666e-10	-1.3487
104581040	chr14:104581040:G:A	1.09773e-05	-1.07666e-10	-1.3134
104581374	chr14:104581374:T:A	1.17935e-05	-1.07666e-10	-1.24169
104581498	chr14:104581498:T:C	1.1137e-05	-1.07666e-10	-1.29896
104581746	chr14:104581746:G:A	1.05903e-05	-1.07666e-10	-1.34929
104581816	chr14:104581816:CAG:C	3.78635e-06	-1.10801	-1.26982
104581864	chr14:104581864:G:T	0.000654318	-1.07666e-10	2.77436
104582084	chr14:104582084:A:C	1.05027e-05	-1.07666e-10	-1.3576
104582213	chr14:104582213:G:A	1.20841e-05	-1.07666e-10	-1.21734
104582407	chr14:104582407:C:T	1.12305e-05	-1.07666e-10	-1.29059
104582989	chr14:104582989:G:A	1.05123e-05	-1.07666e-10	-1.35669
104583467	chr14:104583467:C:T	1.66473e-05	-1.07666e-10	-0.896984
104583469	chr14:104583469:C:T	3.95527e-05	-1.07666e-10	-0.0315987
104583635	chr14:104583635:C:T	2.54512e-05	-1.07666e-10	-0.472467
104584326	chr14:104584326:C:G	1.14169e-05	-1.07666e-10	-1.27414
104584422	chr14:104584422:A:G	1.80771e-05	-1.07666e-10	-0.814587
104584587	chr14:104584587:G:A	0.000145926	1.77478	-0.500915
104584624	chr14:104584624:C:T	1.0567e-05	-1.07666e-10	-1.35149
104584629	chr14:104584629:C:T	0.000111927	1.92019	-0.911577
104585118	chr14:104585118:C:G	1.11773e-05	-1.07666e-10	-1.29535
104585164	chr14:104585164:G:C	1.03395e-05	-1.07666e-10	-1.37326
104585880	chr14:104585880:A:G	5.33727e-05	-1.07666e-10	0.268067
104585919	chr14:104585919:G:A	0.00012144	1.95405	-0.863866
104586014	chr14:104586014:A:T	5.1597e-05	-1.07666e-10	0.234231
104586172	chr14:104586172:A:G	9.37615e-05	2.04885	-1.21732
104586303	chr14:104586303:A:G	1.07716e-05	-1.07666e-10	-1.33232
104586652	chr14:104586652:G:A	1.03382e-05	-1.07666e-10	-1.37338
104586685	chr14:104586685:G:A	3.1086e-06	-1.37061	-1.20445
104587228	chr14:104587228:A:G	1.15663e-05	-1.07666e-10	-1.26113
104587628	chr14:104587628:G:A	1.07067e-05	-1.07666e-10	-1.33836
104587650	chr14:104587650:G:A	1.40321e-05	-1.07666e-10	-1.06788
104587707	chr14:104587707:C:T	2.87986e-06	-1.54413	-1.10736
104587746	chr14:104587746:C:T	6.4966e-05	-1.07666e-10	0.464633
104587852	chr14:104587852:G:A	1.1944e-05	-1.07666e-10	-1.229
104587923	chr14:104587923:A:G	1.05092e-05	-1.07666e-10	-1.35698
104588343	chr14:104588343:G:GC	4.28788e-06	-1.38485	-0.868591
104588372	chr14:104588372:T:A	1.73029e-05	-1.07666e-10	-0.85836
104588587	chr14:104588587:G:A	1.097e-05	-1.07666e-10	-1.31407
104588597	chr14:104588597:A:G	1.03511e-05	-1.07666e-10	-1.37214
104588735	chr14:104588735:C:T	6.51065e-05	-1.07666e-10	0.466793
104588834	chr14:104588834:C:T	1.03484e-05	-1.07666e-10	-1.3724
104588967	chr14:104588967:A:G	6.46325e-06	-1.35717	-0.485933
104589022	chr14:104589022:T:C	3.99334e-06	-1.4498	-0.874804
104589344	chr14:104589344:C:G	1.87324e-05	-1.07666e-10	-0.778975
104589452	chr14:104589452:A:G	1.09063e-05	-1.07666e-10	-1.31989
104589560	chr14:104589560:G:A	3.61399e-06	-1.05921	-1.36521
104589607	chr14:104589607:A:G	2.47998e-06	-1.50489	-1.29609
104589622	chr14:104589622:G:A	7.02642e-06	-1.50718	-0.252369
104589623	chr14:104589623:G:A	1.39623e-05	-1.07666e-10	-1.07287
104589717	chr14:104589717:A:G	1.07762e-05	-1.07666e-10	-1.33189
104589761	chr14:104589761:G:A	9.3223e-05	-1.07666e-10	0.825763
104589768	chr14:104589768:C:G	6.25933e-06	-1.15522	-0.71994
104589902	chr14:104589902:G:A	1.2001e-05	-1.07666e-10	-1.22424
104589910	chr14:104589910:T:C	9.92706e-06	-1.39143	-0.0225397
104589933	chr14:104589933:G:A	8.71e-06	-1.54476	-3.65436e-10
104590608	chr14:104590608:C:T	3.33247e-05	-1.07666e-10	-0.202931
104590649	chr14:104590649:G:A	1.04836e-05	-1.07666e-10	-1.35942
104590762	chr14:104590762:A:G	1.77472e-05	-1.07666e-10	-0.833003
104590765	chr14:104590765:A:G	0.000107905	1.69422	-0.722196
104591003	chr14:104591003:C:T	1.15788e-05	-0.872424	-0.387628
104591132	chr14:104591132:G:A	3.61734e-05	0.627311	-0.748219
104591192	chr14:104591192:A:G	3.83684e-05	0.702674	-0.76467
104591611	chr14:104591611:C:T	0.000202836	1.9497	-0.34653
104592106	chr14:104592106:G:A	1.44579e-05	-1.07666e-10	-1.03799
104592161	chr14:104592161:A:G	1.13862e-05	-1.07666e-10	-1.27683
104592272	chr14:104592272:T:C	1.41413e-05	-1.07666e-10	-1.06013
104592288	chr14:104592288:G:A	3.89379e-05	0.739023	-0.786288
104592473	chr14:104592473:G:T	1.34159e-05	-1.07666e-10	-1.11279
104592522	chr14:104592522:GCA:G	4.00669e-05	-0.0186806	-3.65436e-10
104593236	chr14:104593236:C:T	0.00021548	2.07114	-0.407508
104593687	chr14:104593687:A:G	4.00309e-05	0.49149	-0.51107
104593692	chr14:104593692:T:C	0.000343232	1.99533	0.133843
104593885	chr14:104593885:G:A	1.03422e-05	-1.07666e-10	-1.373
104593932	chr14:104593932:C:T	4.01664e-06	-0.965002	-1.35378
104594024	chr14:104594024:C:T	8.13645e-06	-0.823873	-0.789005
104594031	chr14:104594031:A:C	0.000372952	2.14667	0.0655448
104594295	chr14:104594295:T:C	0.00020895	2.101	-0.468134
104594795	chr14:104594795:C:T	3.98461e-06	-0.978202	-1.34859
104595434	chr14:104595434:G:A	1.20797e-05	-1.07666e-10	-1.21771
104595665	chr14:104595665:A:G	1.42273e-05	-0.828104	-0.225966
104595853	chr14:104595853:G:A	0.000410609	2.29519	0.0132176
104595965	chr14:104595965:CTT:C	1.24077e-05	-1.19092	-3.65436e-10
104596391	chr14:104596391:T:C	3.17962e-05	-1.07666e-10	-0.249885
104596866	chr14:104596866:A:G	1.30855e-05	-0.950311	-0.187417
104596916	chr14:104596916:C:T	0.000115938	1.48933	-0.445507
104597267	chr14:104597267:G:A	1.62516e-05	-1.07666e-10	-0.92104
104597730	chr14:104597730:T:C	8.67803e-06	-1.54844	-3.65436e-10
104598120	chr14:104598120:C:T	0.000774898	1.47655	1.46695
104598137	chr14:104598137:T:G	5.44027e-05	-1.07666e-10	0.287183
104598147	chr14:104598147:A:G	1.05519e-05	-1.07666e-10	-1.35293
104598232	chr14:104598232:G:A	1.0528e-05	-1.07666e-10	-1.3552
104598668	chr14:104598668:G:A	1.57258e-05	-1.07666e-10	-0.953926
104598919	chr14:104598919:C:G	1.68264e-05	-1.39393	0.507646
104598930	chr14:104598930:G:A	6.02086e-06	-1.45938	-0.454626
104599115	chr14:104599115:A:G	1.40845e-05	-1.07666e-10	-1.06415
104599179	chr14:104599179:G:A	3.93834e-05	-1.07666e-10	-0.0358865
104599222	chr14:104599222:G:A	4.27638e-05	-1.07666e-10	0.0464595
104599667	chr14:104599667:G:A	1.08238e-05	-1.07666e-10	-1.32748
104599772	chr14:104599772:G:C	9.06239e-06	-1.5051	-3.65436e-10
104599950	chr14:104599950:AG:A	7.87382e-05	-1.07666e-10	0.656896
104600007	chr14:104600007:C:T	7.76144e-05	-1.07666e-10	0.642521
104600473	chr14:104600473:T:C	4.06367e-06	-1.05742	-1.24973
104600548	chr14:104600548:T:C	2.53932e-05	-1.07666e-10	-0.47475
104600590	chr14:104600590:T:C	6.87471e-06	-0.669807	-1.11157
104600594	chr14:104600594:T:C	8.68467e-06	-1.54767	-3.65436e-10
104600704	chr14:104600704:C:G	1.30377e-05	-1.07666e-10	-1.14139
104601036	chr14:104601036:C:T	7.36921e-05	1.20579	-0.615126
104601505	chr14:104601505:A:G	1.13048e-05	-1.07666e-10	-1.284
104601691	chr14:104601691:G:GA	1.55664e-05	-1.07666e-10	-0.964119
104601776	chr14:104601776:C:T	1.1303e-05	-1.07666e-10	-1.28416
104601790	chr14:104601790:T:C	0.00061547	2.74927	-0.0361116
104601802	chr14:104601802:G:A	1.81577e-05	-1.07666e-10	-0.810136
104601910	chr14:104601910:T:C	0.000711862	2.94645	-0.0878004
104602163	chr14:104602163:G:A	0.000701748	3.35988	-0.51554
104602173	chr14:104602173:G:A	1.26517e-05	-1.07666e-10	-1.17144
104602305	chr14:104602305:A:G	1.12845e-05	-1.07666e-10	-1.2858
104602455	chr14:104602455:C:T	1.37938e-05	-1.07666e-10	-1.08501
104602794	chr14:104602794:A:T	1.33216e-05	-1.07666e-10	-1.11984
104603148	chr14:104603148:T:C	3.12268e-05	-1.07666e-10	-0.267956
104603237	chr14:104603237:T:C	3.31752e-05	-1.07666e-10	-0.207429
104603302	chr14:104603302:C:T	1.14909e-05	-1.07666e-10	-1.26768
104603756	chr14:104603756:G:T	6.85508e-06	-1.4557	-0.328538
104604148	chr14:104604148:A:G	7.06068e-06	-0.902855	-0.851835
104604445	chr14:104604445:T:C	1.44503e-05	-1.07666e-10	-1.03852
104604854	chr14:104604854:G:A	8.90864e-06	-1.52221	-3.65436e-10
104605001	chr14:104605001:A:G	8.64142e-06	-0.834096	-0.718569
104605005	chr14:104605005:A:G	1.01447e-05	-1.39228	-3.65436e-10
104605398	chr14:104605398:T:C	5.7856e-06	-0.706563	-1.2473
104605448	chr14:104605448:G:C	1.47953e-05	-1.07666e-10	-1.01492
104605478	chr14:104605478:G:C	6.34738e-05	1.26992	-0.828522
104605958	chr14:104605958:A:T	5.6554e-06	-1.3968	-0.579818
104606197	chr14:104606197:G:A	4.30861e-06	-1.03766	-1.21096
104606454	chr14:104606454:G:A	1.48262e-05	-1.07666e-10	-1.01283
104606619	chr14:104606619:G:A	1.29574e-05	-1.07666e-10	-1.14757
104606768	chr14:104606768:C:T	4.39491e-06	-1.01512	-1.21367
104606954	chr14:104606954:C:T	1.74061e-05	-1.07666e-10	-0.852412
104607830	chr14:104607830:T:C	4.39532e-06	-1.01449	-1.2142
104607956	chr14:104607956:T:C	1.05894e-05	-1.07666e-10	-1.34938
104608254	chr14:104608254:A:T	2.17822e-05	-1.39216	0.764026
104608703	chr14:104608703:G:T	1.03376e-05	-1.07666e-10	-1.37344
104608893	chr14:104608893:G:A	2.92937e-05	-1.07666e-10	-0.331858
104608999	chr14:104608999:G:A	2.5139e-05	-1.07666e-10	-0.484811
104609271	chr14:104609271:A:T	2.66062e-05	-1.07666e-10	-0.428088
104609839	chr14:104609839:T:C	4.19127e-06	-1.06362	-1.21261
104610063	chr14:104610063:G:A	2.21264e-05	-0.612461	-3.65436e-10
104610345	chr14:104610345:G:A	1.04927e-05	-1.07666e-10	-1.35856
104610611	chr14:104610611:G:T	2.15523e-05	-0.638748	-3.65436e-10
104610996	chr14:104610996:T:C	0.000242003	-1.07666e-10	1.77972
104611089	chr14:104611089:C:T	1.05167e-05	-1.07666e-10	-1.35626
104611172	chr14:104611172:AT:A	2.69185e-05	-1.07666e-10	-0.416418
104611287	chr14:104611287:T:C	5.29676e-05	1.03118	-0.770731
104611389	chr14:104611389:C:T	1.06903e-05	-1.07666e-10	-1.3399
104611573	chr14:104611573:C:T	4.04877e-06	-1.03324	-1.27758
104611706	chr14:104611706:A:G	4.82526e-06	-1.09664	-1.03872
104611778	chr14:104611778:G:T	1.07904e-05	-1.07666e-10	-1.33058
104611872	chr14:104611872:C:T	1.03377e-05	-1.07666e-10	-1.37344
104611914	chr14:104611914:C:T	5.8848e-05	-1.07666e-10	0.365727
104611962	chr14:104611962:C:T	1.07312e-05	-1.07666e-10	-1.33608
104612834	chr14:104612834:T:C	2.39236e-05	-1.07666e-10	-0.534367
104613117	chr14:104613117:T:C	2.40675e-05	-1.07666e-10	-0.52837
104613130	chr14:104613130:T:C	2.5802e-05	-1.07666e-10	-0.458781
104613380	chr14:104613380:A:G	2.49651e-05	-1.07666e-10	-0.491753
104613477	chr14:104613477:A:G	1.20978e-05	-1.07666e-10	-1.21621
104613728	chr14:104613728:C:T	4.44769e-05	1.45716	-1.37142
104613774	chr14:104613774:A:T	1.0372e-05	-1.07666e-10	-1.37012
104613938	chr14:104613938:C:T	1.15174e-05	-1.07666e-10	-1.26537
104614004	chr14:104614004:G:T	8.44057e-05	-1.07666e-10	0.726403
104614245	chr14:104614245:A:G	1.06743e-05	-1.07666e-10	-1.34139
104614366	chr14:104614366:A:G	0.000323278	3.16552	-1.09624
104614754	chr14:104614754:AAGG:A	0.000222863	3.05303	-1.3557
104615037	chr14:104615037:C:A	0.000420549	3.44071	-1.10838
104615545	chr14:104615545:T:C	2.80829e-05	0.924803	-1.29887
104615620	chr14:104615620:G:C	2.24834e-05	-1.07666e-10	-0.596455
104615793	chr14:104615793:T:C	1.42224e-05	-1.07666e-10	-1.05441
104616123	chr14:104616123:G:A	0.000480837	3.10204	-0.635744
104616587	chr14:104616587:T:C	1.94451e-05	-1.07666e-10	-0.741639
104616768	chr14:104616768:C:A	1.76425e-05	-1.07666e-10	-0.838919
104616783	chr14:104616783:T:C	4.01267e-06	-1.04327	-1.2765
104617001	chr14:104617001:G:A	5.14591e-06	-0.917419	-1.15361
104617158	chr14:104617158:G:A	1.39085e-05	-1.07666e-10	-1.07673
104617160	chr14:104617160:G:A	1.97413e-05	-1.07666e-10	-0.726519
104617448	chr14:104617448:A:G	1.04356e-05	-1.07666e-10	-1.36401
104617684	chr14:104617684:A:T	2.25202e-05	-1.07666e-10	-0.59482
104618333	chr14:104618333:A:G	8.19961e-05	1.82686	-1.12942
104618437	chr14:104618437:C:T	0.000543644	3.08965	-0.500582
104618740	chr14:104618740:C:T	0.000312295	2.57057	-0.535849
104618828	chr14:104618828:T:C	1.07013e-05	-1.07666e-10	-1.33887
104619171	chr14:104619171:G:C	1.07161e-05	-1.07666e-10	-1.33748
104619804	chr14:104619804:G:A	1.08318e-05	-1.07666e-10	-1.32674
104619969	chr14:104619969:C:T	4.74332e-06	-0.934501	-1.21799
104620127	chr14:104620127:G:A	1.0393e-05	-1.07666e-10	-1.3681
104620138	chr14:104620138:C:T	3.43425e-06	-1.13605	-1.33938
104620666	chr14:104620666:A:G	1.21228e-05	-1.07666e-10	-1.21414
104620687	chr14:104620687:C:T	1.15021e-05	-1.07666e-10	-1.2667
104621496	chr14:104621496:G:A	6.76284e-06	-0.73222	-1.06557
104622208	chr14:104622208:C:A	2.60255e-06	-1.43179	-1.32095
104622272	chr14:104622272:G:A	1.30856e-05	0.198237	-1.33595
104622647	chr14:104622647:G:T	2.26899e-05	0.776156	-1.36347
104622913	chr14:104622913:G:A	2.54717e-06	-1.54447	-1.22978
104623092	chr14:104623092:TTA:T	1.45793e-05	-1.07666e-10	-1.02963
104623093	chr14:104623093:TA:T	0.000106303	0.957057	-3.65436e-10
104623563	chr14:104623563:G:A	2.53602e-06	-1.52127	-1.25736
104623589	chr14:104623589:T:C	1.67493e-05	-1.07666e-10	-0.890877
104623663	chr14:104623663:G:A	6.0193e-06	-0.683856	-1.23041
104623837	chr14:104623837:G:A	1.05678e-05	-1.07666e-10	-1.35142
104624010	chr14:104624010:C:T	5.35479e-05	-1.07666e-10	0.271345
104624013	chr14:104624013:T:C	1.08907e-05	-1.07666e-10	-1.32133
104624594	chr14:104624594:G:A	4.82681e-05	-0.421545	0.589084
104624693	chr14:104624693:C:T	1.03381e-05	-1.07666e-10	-1.3734
104624765	chr14:104624765:G:A	6.51897e-06	-0.614365	-1.22015
104624911	chr14:104624911:G:A	1.03388e-05	-1.07666e-10	-1.37332
104625011	chr14:104625011:T:C	6.31029e-06	-0.591006	-1.27604
104625107	chr14:104625107:G:A	6.17587e-06	-0.620833	-1.26775
104625169	chr14:104625169:C:T	6.07642e-06	-0.654488	-1.25033
104625176	chr14:104625176:G:A	3.20447e-06	-1.20683	-1.33785
104625220	chr14:104625220:A:G	3.09144e-05	-1.07666e-10	-0.278011
104625327	chr14:104625327:T:C	1.10355e-05	-1.07666e-10	-1.30812
104625573	chr14:104625573:T:C	8.35856e-06	-0.348142	-1.2378
104625966	chr14:104625966:C:T	3.34766e-06	-1.17282	-1.32815
104625987	chr14:104625987:A:G	1.03409e-05	-1.07666e-10	-1.37313
104626274	chr14:104626274:T:A	1.57243e-05	-1.07666e-10	-0.954027
104626283	chr14:104626283:G:A	1.07798e-05	-1.07666e-10	-1.33156
104626432	chr14:104626432:A:T	0.000117975	2.36944	-1.3082
104626618	chr14:104626618:A:G	1.08617e-05	-1.07666e-10	-1.32399
104626943	chr14:104626943:T:A	9.92137e-06	-0.0528394	-1.3617
104626964	chr14:104626964:T:C	1.04391e-05	-1.07666e-10	-1.36367
104627083	chr14:104627083:G:A	7.09035e-06	-1.05542	-0.695073
104627126	chr14:104627126:A:C	1.15696e-05	-1.07666e-10	-1.26085
104627300	chr14:104627300:A:G	1.0741e-05	-1.07666e-10	-1.33516
104627455	chr14:104627455:G:A	1.45464e-05	-1.07666e-10	-1.03189
104627721	chr14:104627721:G:A	3.72662e-06	-1.06127	-1.33246
104627780	chr14:104627780:T:A	1.26617e-05	-1.07666e-10	-1.17065
104627877	chr14:104627877:G:A	0.000134096	-1.07666e-10	1.18932
104628755	chr14:104628755:A:G	6.87484e-06	-0.587527	-1.19384
104629211	chr14:104629211:G:A	3.46244e-06	-1.0948	-1.37246
104629251	chr14:104629251:C:T	1.04744e-05	-1.07666e-10	-1.3603
104629690	chr14:104629690:A:G	7.99376e-06	-0.262116	-1.36845
104630388	chr14:104630388:C:T	0.000122499	-1.07666e-10	1.09887
104630781	chr14:104630781:T:C	1.84783e-05	-1.07666e-10	-0.792636
104630816	chr14:104630816:A:G	1.21851e-05	-1.07666e-10	-1.20902
104630909	chr14:104630909:G:A	1.39713e-05	0.223675	-1.2959
104631101	chr14:104631101:T:C	8.68537e-06	-0.175056	-1.37254
104631201	chr14:104631201:C:T	0.000149195	-1.07666e-10	1.29602
104631250	chr14:104631250:T:A	8.762e-06	-0.165471	-1.37334
104631349	chr14:104631349:A:G	1.2274e-05	-1.07666e-10	-1.20175
104631491	chr14:104631491:A:G	1.37979e-05	-1.07666e-10	-1.08472
104631580	chr14:104631580:G:A	0.000127551	-1.07666e-10	1.13929
104631677	chr14:104631677:T:C	9.16347e-06	-1.49401	-3.65436e-10
104631725	chr14:104631725:A:G	1.18838e-05	0.135872	-1.36993
104631974	chr14:104631974:C:T	1.09705e-05	-1.07666e-10	-1.31402
104632288	chr14:104632288:C:T	5.13322e-06	-0.701702	-1.3718
104632487	chr14:104632487:C:T	1.14878e-05	-1.07666e-10	-1.26795
104632701	chr14:104632701:TAACAA:T	1.09919e-05	-1.07666e-10	-1.31207
104632884	chr14:104632884:G:T	8.68443e-06	-0.226109	-1.32159
104633302	chr14:104633302:G:A	1.5341e-05	-0.978706	-3.65436e-10
104633422	chr14:104633422:G:A	7.10019e-06	-0.429455	-1.31965
104633447	chr14:104633447:G:A	8.71228e-06	-1.5445	-3.65436e-10
104633705	chr14:104633705:C:T	1.50852e-05	-1.07666e-10	-0.99552
104633915	chr14:104633915:AG:A	1.72201e-05	-1.07666e-10	-0.863157
104634189	chr14:104634189:C:T	1.06237e-05	-1.07666e-10	-1.34615
104634288	chr14:104634288:G:A	1.44574e-05	-1.03802	-3.65436e-10
104635012	chr14:104635012:G:A	5.8891e-06	-0.566183	-1.36995
104635191	chr14:104635191:C:T	1.06467e-05	-1.07666e-10	-1.34398
104635396	chr14:104635396:G:A	8.6614e-06	-1.55036	-3.65436e-10
104635412	chr14:104635412:C:T	1.84e-05	-0.79688	-3.65436e-10
104635434	chr14:104635434:C:T	1.04632e-05	-1.07666e-10	-1.36136
104635806	chr14:104635806:A:C	7.8654e-05	0.655827	-3.65436e-10
104635912	chr14:104635912:G:A	1.07098e-05	-1.07666e-10	-1.33807
104635924	chr14:104635924:G:A	5.11717e-06	-0.704658	-1.37197
104636218	chr14:104636218:T:C	1.6328e-05	-0.779758	-0.136593
104636377	chr14:104636377:C:T	1.56614e-05	-1.07666e-10	-0.95803
104636463	chr14:104636463:GC:G	8.21905e-05	-1.07666e-10	0.699808
104636500	chr14:104636500:G:A	3.28446e-06	-1.17985	-1.34018
104636768	chr14:104636768:C:T	1.18715e-05	-1.07666e-10	-1.23509
104636929	chr14:104636929:T:C	1.92931e-05	-1.07666e-10	-0.749486
104637169	chr14:104637169:G:A	1.689e-05	-1.07666e-10	-0.882508
104637216	chr14:104637216:G:A	1.34603e-05	-1.07666e-10	-1.10949
104637361	chr14:104637361:T:C	1.63685e-05	-1.07666e-10	-0.913873
104637410	chr14:104637410:C:T	1.27169e-05	0.136248	-1.30255
104637421	chr14:104637421:T:C	1.17134e-05	0.0531433	-1.30164
104637471	chr14:104637471:C:T	1.09151e-05	-1.07666e-10	-1.31908
104637472	chr14:104637472:G:A	3.36416e-06	-1.13447	-1.36159
104637635	chr14:104637635:C:T	1.12975e-05	-1.28465	-3.65436e-10
104638473	chr14:104638473:C:T	8.96594e-06	-1.5158	-3.65436e-10
104638539	chr14:104638539:A:C	1.87873e-05	-1.07666e-10	-0.77605
104638976	chr14:104638976:C:T	1.28598e-05	-1.07666e-10	-1.15513
104639323	chr14:104639323:A:C	1.34975e-05	-1.07666e-10	-1.10672
104639467	chr14:104639467:C:T	1.22909e-05	-1.20037	-3.65436e-10
104640201	chr14:104640201:A:G	1.59815e-05	-1.07666e-10	-0.937799
104640362	chr14:104640362:G:C	6.89369e-05	-1.07666e-10	0.52396
104640368	chr14:104640368:C:T	1.06237e-05	-1.07666e-10	-1.34615
104640396	chr14:104640396:A:G	1.03402e-05	-1.07666e-10	-1.37319
104640414	chr14:104640414:C:G	1.34375e-05	-1.07666e-10	-1.11118
104640557	chr14:104640557:G:A	1.46004e-05	-1.07666e-10	-1.02818
104640744	chr14:104640744:C:T	1.11686e-05	-1.07666e-10	-1.29612
104641393	chr14:104641393:TC:T	3.03226e-06	-1.26404	-1.33589
104641528	chr14:104641528:C:A	7.57296e-06	-0.312453	-1.37219
104641625	chr14:104641625:AT:A	1.14077e-05	-1.27495	-3.65436e-10
104641744	chr14:104641744:G:A	2.13968e-05	-1.07666e-10	-0.645989
104642241	chr14:104642241:A:G	1.63805e-05	0.459402	-1.37254
104642398	chr14:104642398:T:C	3.12973e-06	-1.19676	-1.37153
104642483	chr14:104642483:C:T	1.31132e-05	0.122577	-1.25819
104642647	chr14:104642647:A:C	1.03605e-05	-1.07666e-10	-1.37123
104643017	chr14:104643017:G:A	1.70914e-05	0.452077	-1.32273
104643021	chr14:104643021:G:A	1.03379e-05	-1.07666e-10	-1.37341
104643146	chr14:104643146:C:G	1.03433e-05	-1.07666e-10	-1.37289
104643464	chr14:104643464:G:T	1.34527e-05	-1.07666e-10	-1.11005
104643547	chr14:104643547:G:A	1.66226e-05	-1.07666e-10	-0.898469
104643555	chr14:104643555:C:T	6.71773e-05	-1.07666e-10	0.498104
104643965	chr14:104643965:A:C	1.45472e-05	-1.07666e-10	-1.03183
104644187	chr14:104644187:G:A	8.26893e-05	-1.07666e-10	0.705859
104644201	chr14:104644201:T:C	3.58282e-05	1.21861	-1.3491
104644214	chr14:104644214:T:C	1.66656e-05	0.464536	-1.36042
104644337	chr14:104644337:A:G	3.88609e-05	1.30048	-1.34973
104644607	chr14:104644607:G:A	1.034e-05	-1.07666e-10	-1.37321
104644677	chr14:104644677:T:C	2.37841e-05	-1.07666e-10	-0.540213
104644915	chr14:104644915:A:G	1.59177e-05	0.424838	-1.36664
104645254	chr14:104645254:C:T	1.37376e-05	-1.07666e-10	-1.08909
104645335	chr14:104645335:C:T	3.26807e-06	-1.16302	-1.36201
104646111	chr14:104646111:G:A	3.26729e-06	-1.15938	-1.36589
104646131	chr14:104646131:T:C	1.45309e-05	0.220025	-1.25298
104646706	chr14:104646706:G:A	1.07914e-05	-1.07666e-10	-1.33048
104646808	chr14:104646808:A:G	1.42442e-05	0.30125	-1.35413
104646924	chr14:104646924:C:A	3.63843e-06	-1.11409	-1.30359
104647189	chr14:104647189:C:A	1.09669e-05	-1.31435	-3.65436e-10
104647391	chr14:104647391:G:A	1.30545e-05	-1.07666e-10	-1.1401
104647708	chr14:104647708:G:A	1.34602e-05	-1.07666e-10	-1.10949
104648692	chr14:104648692:A:G	4.26351e-05	-1.07666e-10	0.0434453
104649265	chr14:104649265:T:C	1.11815e-05	-1.07666e-10	-1.29497
104649469	chr14:104649469:T:TCTC	4.38022e-05	1.32569	-1.25524
104649895	chr14:104649895:G:T	3.97484e-05	1.21074	-1.2374
104650031	chr14:104650031:G:A	1.18955e-05	-1.07666e-10	-1.23307
104650392	chr14:104650392:G:C	1.41986e-05	-1.07666e-10	-1.05609
104650493	chr14:104650493:C:T	1.96888e-05	-1.07666e-10	-0.729181
104650558	chr14:104650558:C:G	9.69258e-06	-1.43787	-3.65436e-10
104650952	chr14:104650952:T:C	1.31739e-05	-1.07666e-10	-1.13099
104651009	chr14:104651009:G:A	1.39273e-05	-1.07666e-10	-1.07538
104651160	chr14:104651160:A:G	1.75168e-05	-1.07666e-10	-0.846071
104651473	chr14:104651473:G:A	1.27091e-05	-0.273618	-0.893297
104651534	chr14:104651534:A:G	1.85767e-05	-1.07666e-10	-0.787322
104651588	chr14:104651588:C:T	1.53499e-05	-1.07666e-10	-0.978123
104651735	chr14:104651735:A:G	4.86864e-05	0.176169	-3.65436e-10
104652105	chr14:104652105:G:A	8.08261e-06	-0.364348	-1.25517
104652218	chr14:104652218:G:A	8.99285e-06	-0.357389	-1.15541
104652668	chr14:104652668:C:T	3.04311e-05	-1.07666e-10	-0.293765
104652736	chr14:104652736:T:C	8.45067e-06	-0.320383	-1.2546
104652947	chr14:104652947:A:G	1.18624e-05	-1.07666e-10	-1.23586
104653002	chr14:104653002:T:C	1.05112e-05	-1.07666e-10	-1.35679
104653194	chr14:104653194:C:T	1.06331e-05	-1.07666e-10	-1.34526
104653195	chr14:104653195:G:A	1.89491e-05	-1.07666e-10	-0.767476
104654166	chr14:104654166:C:T	1.45078e-05	-1.07666e-10	-1.03455
104654332	chr14:104654332:G:T	2.55751e-05	0.767315	-1.23493
104654446	chr14:104654446:A:G	2.4506e-05	0.73007	-1.24038
104655749	chr14:104655749:G:A	5.13846e-06	-0.845585	-1.22689
104655772	chr14:104655772:A:G	0.00012358	2.45525	-1.34759
104655875	chr14:104655875:C:T	2.30255e-05	-1.07666e-10	-0.572631
104656132	chr14:104656132:G:A	1.48892e-05	-1.07666e-10	-1.0086
104656142	chr14:104656142:A:G	1.14581e-05	-1.07666e-10	-1.27053
104656390	chr14:104656390:G:A	1.10334e-05	-1.30831	-3.65436e-10
104656528	chr14:104656528:C:T	2.08189e-05	-1.07666e-10	-0.673371
104656964	chr14:104656964:C:G	3.1581e-05	-1.07666e-10	-0.256677
104657437	chr14:104657437:C:T	1.19088e-05	-1.07666e-10	-1.23196
104657609	chr14:104657609:G:A	8.75909e-06	-0.187202	-1.35194
104657908	chr14:104657908:CAAAAG:C	1.58376e-05	-1.07666e-10	-0.946842
104658039	chr14:104658039:C:T	5.64373e-06	-0.617317	-1.36137
104658046	chr14:104658046:CA:C	3.91839e-06	-1.0192	-1.32435
104658341	chr14:104658341:T:C	1.63243e-05	-1.07666e-10	-0.916574
104658439	chr14:104658439:C:T	1.05133e-05	-1.07666e-10	-1.35659
104658656	chr14:104658656:C:T	4.93729e-05	0.190171	-3.65436e-10
104659325	chr14:104659325:G:A	1.75731e-05	-1.07666e-10	-0.842862
104659339	chr14:104659339:C:T	1.6311e-05	-1.07666e-10	-0.917393
104659348	chr14:104659348:G:T	1.63944e-05	-1.07666e-10	-0.912293
104659484	chr14:104659484:G:A	0.000173978	2.55696	-1.10726
104659570	chr14:104659570:G:T	2.25034e-05	-1.07666e-10	-0.595566
104659756	chr14:104659756:G:A	3.67472e-05	-0.105171	-3.65436e-10
104659982	chr14:104659982:T:C	2.99957e-05	-1.07666e-10	-0.308178
104660170	chr14:104660170:A:G	3.75076e-05	-1.07666e-10	-0.0846891
104660675	chr14:104660675:C:T	2.57339e-05	-0.0998261	-0.361598
104661117	chr14:104661117:A:G	3.28864e-06	-1.14728	-1.37147
104661384	chr14:104661384:T:C	0.000131251	2.31004	-1.14216
104661434	chr14:104661434:T:C	1.22007e-05	-1.07666e-10	-1.20774
104661598	chr14:104661598:G:A	3.72081e-06	-1.46795	-0.927344
104661688	chr14:104661688:G:C	0.00013716	2.36861	-1.15669
104661904	chr14:104661904:G:A	1.53486e-05	-0.978209	-3.65436e-10
104662259	chr14:104662259:C:A	1.41607e-05	-0.00449008	-1.05427
104662317	chr14:104662317:C:T	5.47907e-05	-1.07666e-10	0.294289
104662642	chr14:104662642:C:T	4.39131e-05	-1.07666e-10	0.0729808
104662881	chr14:104662881:C:T	2.44543e-05	-1.07666e-10	-0.512426
104662941	chr14:104662941:A:G	8.92762e-06	-0.1845	-1.33558
104663488	chr14:104663488:T:C	3.30776e-05	1.10819	-1.31856
104663665	chr14:104663665:C:T	1.04161e-05	-1.07666e-10	-1.36588
104664222	chr14:104664222:T:C	1.16949e-05	-1.07666e-10	-1.25008
104664604	chr14:104664604:G:A	5.54991e-05	1.4017	-1.09457
104664719	chr14:104664719:G:A	1.04378e-05	-1.07666e-10	-1.3638
104664849	chr14:104664849:G:A	1.21845e-05	-1.07666e-10	-1.20907
104664860	chr14:104664860:A:C	6.27732e-05	1.51588	-1.08558
104664906	chr14:104664906:C:T	2.04102e-05	-1.07666e-10	-0.693196
104665036	chr14:104665036:A:AC	0.000104092	-1.07666e-10	0.936047
104665078	chr14:104665078:A:G	1.73345e-05	-1.07666e-10	-0.85653
104665249	chr14:104665249:CAG:C	5.9697e-05	0.38005	-3.65436e-10
104666004	chr14:104666004:G:C	4.46084e-05	-1.07666e-10	0.0886903
104666244	chr14:104666244:T:C	3.90354e-05	0.815983	-0.860745
104666310	chr14:104666310:C:T	6.24843e-05	-1.07666e-10	0.425683
104666434	chr14:104666434:T:C	2.93188e-06	-1.39352	-1.24007
104666717	chr14:104666717:G:A	2.79333e-06	-1.48969	-1.19231
104667218	chr14:104667218:G:A	4.24615e-05	-1.07666e-10	0.0393673
104667670	chr14:104667670:T:C	2.04207e-05	-1.07666e-10	-0.692682
104667799	chr14:104667799:T:A	4.13556e-06	-0.922608	-1.367
104667849	chr14:104667849:G:A	2.70632e-06	-1.53511	-1.17853
104667957	chr14:104667957:T:C	1.41234e-05	-1.07666e-10	-1.0614
104668276	chr14:104668276:G:A	4.72273e-06	-0.806273	-1.35057
104668352	chr14:104668352:C:T	2.44926e-06	-1.44236	-1.37109
104669063	chr14:104669063:G:A	7.69456e-06	-0.794549	-0.874168
104669297	chr14:104669297:A:G	5.5637e-06	-0.659905	-1.33306
104669487	chr14:104669487:G:C	1.04068e-05	-1.07666e-10	-1.36677
104670114	chr14:104670114:G:A	1.39079e-05	-1.07666e-10	-1.07677
104670313	chr14:104670313:G:GA	1.39794e-05	-1.07666e-10	-1.07165
104670515	chr14:104670515:A:G	5.13015e-06	-0.721685	-1.35241
104670954	chr14:104670954:G:A	5.90965e-06	-0.623255	-1.30939
104670975	chr14:104670975:G:A	2.4312e-05	-1.07666e-10	-0.518262
104671050	chr14:104671050:G:T	1.05928e-05	-1.07666e-10	-1.34906
104671153	chr14:104671153:A:G	1.19233e-05	-1.07666e-10	-1.23074
104671164	chr14:104671164:C:T	2.71215e-05	0.438641	-0.847546
104671397	chr14:104671397:A:G	1.48089e-05	-1.07666e-10	-1.014
104671674	chr14:104671674:G:A	1.17763e-05	-1.07666e-10	-1.24314
104672325	chr14:104672325:G:C	2.25346e-05	0.0839976	-0.678179
104672965	chr14:104672965:G:A	1.85667e-05	-1.07666e-10	-0.787864
104673020	chr14:104673020:A:G	1.09029e-05	-1.3202	-3.65436e-10
104673200	chr14:104673200:C:T	1.90357e-05	-1.07666e-10	-0.762918
104673201	chr14:104673201:T:TTAAAGTGA	1.91434e-05	-1.07666e-10	-0.757274
104673482	chr14:104673482:A:G	1.39353e-05	-1.07666e-10	-1.07481
104673665	chr14:104673665:T:C	1.9045e-05	0.045503	-0.80793
104673748	chr14:104673748:G:A	1.30163e-05	-1.07666e-10	-1.14303
104673795	chr14:104673795:T:C	2.17575e-05	0.17224	-0.801514
104674047	chr14:104674047:T:C	1.03536e-05	-1.07666e-10	-1.3719
104674096	chr14:104674096:A:G	3.53847e-06	-1.13843	-1.30711
104674690	chr14:104674690:T:C	1.04407e-05	-0.20392	-1.1596
104674746	chr14:104674746:A:G	2.01214e-05	-0.145996	-0.561451
104675122	chr14:104675122:A:G	1.38332e-05	-0.243968	-0.838191
104675381	chr14:104675381:C:G	1.04126e-05	-1.07666e-10	-1.36622
104675446	chr14:104675446:T:C	2.27153e-06	-1.51715	-1.37163
104676256	chr14:104676256:C:T	2.44577e-05	-1.07666e-10	-0.512286
104676320	chr14:104676320:G:A	3.40412e-06	-1.33984	-1.14441
104676452	chr14:104676452:G:A	3.41489e-05	-1.07666e-10	-0.178502
104676609	chr14:104676609:T:C	1.44984e-05	-0.170541	-0.864653
104676737	chr14:104676737:C:T	3.90636e-06	-1.061	-1.28563
104677017	chr14:104677017:A:G	8.72768e-06	-1.54273	-3.65436e-10
104677374	chr14:104677374:G:T	3.37982e-06	-1.30703	-1.18438
104677420	chr14:104677420:G:C	5.0996e-05	-1.07666e-10	0.222516
104678276	chr14:104678276:C:G	1.03644e-05	-1.07666e-10	-1.37086
104678316	chr14:104678316:G:A	1.56407e-05	-1.07666e-10	-0.959354
104678369	chr14:104678369:G:C	1.03834e-05	-1.07666e-10	-1.36902
104679035	chr14:104679035:C:T	2.28822e-06	-1.51008	-1.37138
104679341	chr14:104679341:G:A	1.37982e-05	-1.07666e-10	-1.08469
104679426	chr14:104679426:A:C	3.2641e-05	-1.07666e-10	-0.223664
104679451	chr14:104679451:TG:T	2.01733e-05	-1.07666e-10	-0.704873
104679458	chr14:104679458:A:G	8.65482e-06	-1.55112	-3.65436e-10
104679462	chr14:104679462:A:G	2.0004e-05	-1.07666e-10	-0.713298
104679890	chr14:104679890:C:G	1.13379e-05	-1.07666e-10	-1.28108
104679919	chr14:104679919:T:C	1.12501e-05	-1.07666e-10	-1.28885
104680112	chr14:104680112:C:T	8.91377e-06	-1.52163	-3.65436e-10
104680242	chr14:104680242:A:C	2.2944e-06	-1.52682	-1.35194
104680417	chr14:104680417:C:A	8.80978e-06	-1.53337	-3.65436e-10
104680421	chr14:104680421:C:A	8.84306e-06	-1.5296	-3.65436e-10
104680882	chr14:104680882:C:T	1.67838e-05	-1.21216	0.323346
104680951	chr14:104680951:G:A	2.77058e-06	-1.55108	-1.1391
104680971	chr14:104680971:A:G	5.11754e-06	-1.38823	-0.688325
104681564	chr14:104681564:A:G	1.03793e-05	-1.36942	-3.65436e-10
104682133	chr14:104682133:G:C	1.03376e-05	-1.07666e-10	-1.37345
104682260	chr14:104682260:G:A	0.000234646	-1.07666e-10	1.74885
104682318	chr14:104682318:C:T	0.000298194	-1.07666e-10	1.98851
104682494	chr14:104682494:G:A	0.000294875	-1.07666e-10	1.97732
104682747	chr14:104682747:G:A	2.96056e-05	-1.07666e-10	-0.321267
104682933	chr14:104682933:C:T	1.05298e-05	-1.07666e-10	-1.35502
104683291	chr14:104683291:C:T	7.81468e-06	-1.52554	-0.127686
104683936	chr14:104683936:C:T	6.93051e-06	-1.27495	-0.498353
104684130	chr14:104684130:G:A	3.03729e-06	-1.53849	-1.05977
104684513	chr14:104684513:A:G	8.79465e-06	-1.53509	-3.65436e-10
104684558	chr14:104684558:T:C	1.38338e-05	-1.07666e-10	-1.08212
104684643	chr14:104684643:G:A	2.18744e-05	-1.07666e-10	-0.623914
104684687	chr14:104684687:T:C	1.78123e-05	-1.07666e-10	-0.82934
104684828	chr14:104684828:T:C	2.32349e-06	-1.54264	-1.32352
104684922	chr14:104684922:G:A	1.14108e-05	-1.07666e-10	-1.27467
104685468	chr14:104685468:T:G	1.86005e-05	-1.04703	0.260985
104685484	chr14:104685484:C:G	1.11534e-05	-1.07666e-10	-1.29749
104685645	chr14:104685645:T:G	1.36972e-05	-1.07666e-10	-1.09204
104686091	chr14:104686091:G:C	0.000124432	-1.07666e-10	1.11453
104686313	chr14:104686313:G:A	1.24741e-05	-1.18558	-3.65436e-10
104686504	chr14:104686504:A:C	1.27704e-05	-1.07666e-10	-1.1621
104686583	chr14:104686583:A:G	1.45467e-05	-1.07666e-10	-1.03187
104686939	chr14:104686939:A:G	1.19852e-05	-1.07666e-10	-1.22556
104687132	chr14:104687132:A:G	0.000120756	-1.35245	2.43699
104687517	chr14:104687517:G:A	2.26488e-05	-1.07666e-10	-0.589125
104687768	chr14:104687768:A:G	0.000153801	-0.855981	2.18241
104688650	chr14:104688650:C:T	2.16324e-05	-1.07666e-10	-0.635039
104688655	chr14:104688655:G:A	7.78849e-05	-1.07666e-10	0.646
104688658	chr14:104688658:G:A	1.11474e-05	-1.07666e-10	-1.29802
104688747	chr14:104688747:C:T	5.69207e-05	-1.07666e-10	0.332428
104688979	chr14:104688979:C:A	2.58863e-05	0.193404	-0.648922
104689180	chr14:104689180:TC:T	1.63696e-05	-1.07666e-10	-0.913808
104689436	chr14:104689436:C:G	4.08075e-05	-1.07666e-10	-0.000364693
104689739	chr14:104689739:G:A	2.36098e-06	-1.48552	-1.36463
104689843	chr14:104689843:G:A	8.64556e-06	-1.11806	-0.434126
104689987	chr14:104689987:A:G	1.06562e-05	-1.07666e-10	-1.34309
104690705	chr14:104690705:C:T	4.08463e-05	-1.00078	1.00136
104690784	chr14:104690784:G:A	1.17272e-05	-1.24732	-3.65436e-10
104690891	chr14:104690891:A:G	2.87628e-05	-0.988893	0.638743
104690981	chr14:104690981:G:A	7.38373e-06	-0.346604	-1.36335
104691114	chr14:104691114:G:C	8.99954e-06	-1.51206	-3.65436e-10
104691142	chr14:104691142:G:A	2.25901e-06	-1.52606	-1.36825
104691707	chr14:104691707:C:T	2.43717e-05	-1.07093	0.555119
104691726	chr14:104691726:CA:C	1.13067e-05	-1.28384	-3.65436e-10
104691818	chr14:104691818:C:T	2.27027e-05	-1.07666e-10	-0.586746
104692034	chr14:104692034:A:G	7.23705e-06	-1.28988	-0.440135
104692199	chr14:104692199:C:T	1.14488e-05	-1.27135	-3.65436e-10
104692212	chr14:104692212:C:G	9.43319e-06	-1.465	-3.65436e-10
104692666	chr14:104692666:C:T	8.73416e-06	-1.54199	-3.65436e-10
104692690	chr14:104692690:C:T	2.53666e-05	-0.993262	0.517464
104693183	chr14:104693183:T:C	1.4758e-05	-1.07666e-10	-1.01745
104693201	chr14:104693201:C:T	2.27027e-05	-1.07666e-10	-0.586746
104693422	chr14:104693422:G:A	2.22679e-05	-1.07666e-10	-0.606084
104693453	chr14:104693453:T:A	2.16714e-05	-1.07666e-10	-0.633239
104693875	chr14:104693875:C:T	1.39886e-05	-1.07099	-3.65436e-10
104694178	chr14:104694178:C:T	1.68529e-05	-1.07666e-10	-0.884711
104694343	chr14:104694343:G:A	1.16325e-05	-1.07666e-10	-1.25543
104694565	chr14:104694565:G:A	1.51481e-05	-1.07666e-10	-0.991359
104694642	chr14:104694642:G:A	0.000138619	-0.0278712	1.25037
104694673	chr14:104694673:C:T	2.36352e-05	-1.07666e-10	-0.546493
104694952	chr14:104694952:A:G	8.44594e-06	-0.24531	-1.33024
104695045	chr14:104695045:T:C	2.39922e-05	-1.07666e-10	-0.531504
104695125	chr14:104695125:A:T	9.34806e-06	-1.35635	-0.117716
104695142	chr14:104695142:T:C	3.24803e-05	-1.07666e-10	-0.228597
104695145	chr14:104695145:G:A	4.48866e-05	-1.07666e-10	0.0949073
104695198	chr14:104695198:G:A	1.54599e-05	-1.07666e-10	-0.970979
104695299	chr14:104695299:C:CA	1.0907e-05	-1.31983	-3.65436e-10
104695311	chr14:104695311:C:T	3.31058e-05	-1.07666e-10	-0.209524
104695457	chr14:104695457:A:G	1.06595e-05	-1.07666e-10	-1.34278
104695920	chr14:104695920:C:T	2.29843e-05	0.48734	-1.06176
104696006	chr14:104696006:T:C	4.81888e-06	-0.828255	-1.30843
104696011	chr14:104696011:C:T	0.000144233	-1.07666e-10	1.2622
104696049	chr14:104696049:G:A	1.03794e-05	-1.07666e-10	-1.36941
104696082	chr14:104696082:G:A	1.03383e-05	-1.07666e-10	-1.37338
104696125	chr14:104696125:T:C	2.15518e-05	0.291946	-0.930719
104696156	chr14:104696156:T:A	2.34654e-06	-1.49457	-1.36172
104696224	chr14:104696224:C:T	1.09103e-05	-1.31952	-3.65436e-10
104696640	chr14:104696640:G:A	1.13759e-05	-1.27774	-3.65436e-10
104696658	chr14:104696658:AC:A	0.000910321	-1.07666e-10	3.10457
104696742	chr14:104696742:C:G	2.82944e-05	-1.07666e-10	-0.366569
104696776	chr14:104696776:T:G	2.59424e-05	-1.07666e-10	-0.453352
104697090	chr14:104697090:C:T	6.49551e-05	1.23691	-0.772442
104697195	chr14:104697195:C:T	7.78334e-06	-0.714405	-0.94284
104697223	chr14:104697223:T:C	0.000201258	2.92365	-1.32829
104697279	chr14:104697279:G:A	8.7492e-06	-1.54027	-3.65436e-10
104697318	chr14:104697318:C:T	1.56371e-05	-1.07666e-10	-0.959583
104697948	chr14:104697948:G:A	1.23276e-05	-1.19739	-3.65436e-10
104698194	chr14:104698194:C:G	9.45676e-06	-1.4625	-3.65436e-10
104698597	chr14:104698597:C:T	4.74625e-05	1.05733	-0.90662
104698893	chr14:104698893:A:G	3.53341e-06	-1.51079	-0.936178
104698954	chr14:104698954:C:A	1.15722e-05	-1.07666e-10	-1.26062
104699080	chr14:104699080:G:T	1.71234e-05	-1.07666e-10	-0.868784
104699242	chr14:104699242:C:T	3.30031e-05	-1.07666e-10	-0.212631
104699448	chr14:104699448:G:A	6.00087e-05	-1.07666e-10	0.385258
104699535	chr14:104699535:G:C	3.71688e-06	-1.5124	-0.883945
104699665	chr14:104699665:A:G	3.67955e-06	-1.52201	-0.88443
104699769	chr14:104699769:G:A	3.82655e-06	-1.5112	-0.856072
104699785	chr14:104699785:A:G	3.69004e-06	-1.51001	-0.893588
104699915	chr14:104699915:C:T	9.24073e-06	-0.153738	-1.33187
104699937	chr14:104699937:T:C	2.72407e-06	-1.34668	-1.36043
104700171	chr14:104700171:C:T	1.14425e-05	-1.07666e-10	-1.2719
104700683	chr14:104700683:A:T	3.5264e-06	-1.55003	-0.898927
104700980	chr14:104700980:C:T	3.23623e-06	-1.54788	-0.986946
104701055	chr14:104701055:C:G	3.27237e-05	-1.07666e-10	-0.221133
104701407	chr14:104701407:G:A	1.05754e-05	-1.3507	-3.65436e-10
104701470	chr14:104701470:C:T	1.25614e-05	-1.17861	-3.65436e-10
104701774	chr14:104701774:A:T	1.51999e-05	-1.07666e-10	-0.987945
104702077	chr14:104702077:C:T	2.57562e-06	-1.40243	-1.36071
104702084	chr14:104702084:A:G	9.50606e-06	-1.4573	-3.65436e-10
104702093	chr14:104702093:G:A	1.07135e-05	-1.07666e-10	-1.33773
104702428	chr14:104702428:GGCTGTGCCCAAAGTTAGTCCCGGTCCCTTGAGAGAAACCCTT:G	1.0343e-05	-1.07666e-10	-1.37292
104702438	chr14:104702438:A:G	5.24819e-06	-1.3543	-0.697045
104702502	chr14:104702502:T:C	0.000121704	2.36134	-1.26898
104702508	chr14:104702508:T:C	1.03416e-05	-1.07666e-10	-1.37306
104702809	chr14:104702809:AAC:A	1.71796e-05	-1.07666e-10	-0.865512
104702858	chr14:104702858:C:G	4.91482e-05	-1.07666e-10	0.185609
104702875	chr14:104702875:C:T	4.83115e-05	-1.07666e-10	0.168438
104702921	chr14:104702921:G:A	1.03395e-05	-1.07666e-10	-1.37326
104703666	chr14:104703666:T:G	3.71921e-06	-1.46453	-0.93119
104703771	chr14:104703771:GCAT:G	2.22102e-06	-1.53803	-1.37323
104703775	chr14:104703775:GATGTCT:G	2.22702e-06	-1.53534	-1.37323
104703826	chr14:104703826:G:A	3.47821e-05	-1.42669	1.26656
104703834	chr14:104703834:C:G	1.03447e-05	-1.07666e-10	-1.37276
104703838	chr14:104703838:T:G	3.5249e-05	-1.41335	1.26656
104703884	chr14:104703884:C:T	5.06747e-06	-1.54091	-0.545479
104703976	chr14:104703976:C:T	6.02852e-05	-1.07666e-10	0.389856
104704375	chr14:104704375:C:T	1.07699e-05	-1.07666e-10	-1.33248
104704685	chr14:104704685:C:A	2.41373e-06	-1.50653	-1.32153
104704871	chr14:104704871:C:T	7.10414e-06	-0.628625	-1.11993
104704921	chr14:104704921:C:T	1.46053e-05	-1.29348	0.265635
104705030	chr14:104705030:T:TC	2.43879e-06	-1.45748	-1.36025
104705145	chr14:104705145:G:A	4.85645e-06	-1.00389	-1.12503
104705282	chr14:104705282:T:C	4.24663e-06	-1.5275	-0.73561
104705357	chr14:104705357:T:C	2.43225e-06	-1.4548	-1.36562
104705475	chr14:104705475:A:G	2.47833e-06	-1.50299	-1.29866
104705648	chr14:104705648:T:C	2.25542e-06	-1.52334	-1.37256
104705978	chr14:104705978:G:A	1.0379e-05	-0.247216	-1.12223
104706192	chr14:104706192:C:T	2.23591e-06	-1.53113	-1.37345
104706209	chr14:104706209:C:T	9.65408e-06	-1.44185	-3.65436e-10
104706388	chr14:104706388:C:T	1.11799e-05	-1.07666e-10	-1.29511
104706470	chr14:104706470:C:T	8.65485e-06	-1.55111	-3.65436e-10
104706658	chr14:104706658:T:C	1.05739e-05	-1.07666e-10	-1.35084
104706874	chr14:104706874:C:T	1.14081e-05	-1.07666e-10	-1.27491
104707345	chr14:104707345:G:A	1.20043e-05	-1.07666e-10	-1.22397
104707814	chr14:104707814:C:T	1.0508e-05	-1.07666e-10	-1.3571
104708075	chr14:104708075:G:A	2.22155e-05	-0.60844	-3.65436e-10
104708261	chr14:104708261:C:T	8.60519e-06	-0.424316	-1.13255
104708385	chr14:104708385:G:A	2.85041e-06	-1.54887	-1.1129
104708638	chr14:104708638:C:T	2.808e-05	-1.07666e-10	-0.374174
104708748	chr14:104708748:A:G	2.85383e-06	-1.48055	-1.18002
104708873	chr14:104708873:A:G	9.3418e-06	-1.47473	-3.65436e-10
104708901	chr14:104708901:CT:C	1.80626e-05	-1.20796	0.392578
104708903	chr14:104708903:G:A	1.79631e-05	-1.21349	0.392578
104709050	chr14:104709050:C:T	3.3643e-06	-1.15281	-1.3432
104709130	chr14:104709130:A:G	1.31399e-05	-1.07666e-10	-1.13358
104710345	chr14:104710345:T:C	0.000157017	-1.07666e-10	1.34712
104710417	chr14:104710417:ACACACACAAGCACACTGCCACTCTCCGGCACGCG:A	8.73858e-06	-1.54148	-3.65436e-10
104710444	chr14:104710444:G:A	2.23529e-05	0.494753	-1.09703
104711014	chr14:104711014:CA:C	3.75971e-06	-1.44516	-0.939733
104711229	chr14:104711229:C:A	1.33365e-05	-1.07666e-10	-1.11872
104711752	chr14:104711752:T:C	3.63759e-06	-1.49395	-0.923964
104711761	chr14:104711761:G:C	3.50651e-06	-1.4692	-0.985415
104711814	chr14:104711814:G:A	9.85912e-06	-1.42084	-3.65436e-10
104711899	chr14:104711899:G:A	1.06788e-05	-1.07666e-10	-1.34097
104711991	chr14:104711991:C:T	1.12398e-05	-1.07666e-10	-1.28977
104712020	chr14:104712020:T:G	1.09169e-05	-1.07666e-10	-1.31892
104712080	chr14:104712080:A:G	3.57105e-05	-1.07666e-10	-0.133787
104712132	chr14:104712132:G:A	2.2688e-05	-1.07666e-10	-0.587397
104712141	chr14:104712141:T:C	6.73616e-06	-0.623339	-1.1784
104712514	chr14:104712514:C:T	1.05052e-05	-1.07666e-10	-1.35736
104712706	chr14:104712706:G:C	1.41449e-05	-0.493266	-0.566609
104712744	chr14:104712744:G:A	2.45066e-06	-1.48786	-1.32502
104712847	chr14:104712847:G:A	8.65517e-06	-1.55108	-3.65436e-10
104712857	chr14:104712857:T:C	6.50015e-06	-0.464122	-1.37328
104713007	chr14:104713007:C:T	1.15752e-05	-1.07666e-10	-1.26037
104713089	chr14:104713089:G:A	1.07903e-05	-1.07666e-10	-1.33058
104713332	chr14:104713332:G:A	1.25671e-05	-1.07666e-10	-1.17815
104713370	chr14:104713370:C:T	1.81248e-05	-1.07666e-10	-0.811952
104713748	chr14:104713748:G:A	1.28303e-05	-1.07666e-10	-1.15742
104714128	chr14:104714128:G:A	1.71756e-05	-1.07666e-10	-0.86574
104714131	chr14:104714131:A:G	1.45094e-05	-1.07666e-10	-1.03443
104714147	chr14:104714147:C:T	5.15407e-06	-0.81531	-1.25413
104714315	chr14:104714315:C:T	1.01292e-05	-1.39381	-3.65436e-10
104714448	chr14:104714448:C:T	2.87172e-06	-1.55028	-1.10404
104714640	chr14:104714640:G:A	1.04219e-05	-1.07666e-10	-1.36532
104715482	chr14:104715482:C:T	1.61218e-05	-1.07666e-10	-0.92906
104715511	chr14:104715511:A:G	8.26626e-06	-1.12177	-0.475278
104715514	chr14:104715514:C:T	2.7068e-06	-1.34331	-1.37016
104715525	chr14:104715525:C:T	1.74443e-05	-1.07666e-10	-0.850221
104716123	chr14:104716123:G:A	1.10061e-05	-1.07666e-10	-1.31078
104716227	chr14:104716227:C:G	1.18042e-05	-1.07666e-10	-1.24078
104716412	chr14:104716412:C:A	2.07886e-05	-1.07666e-10	-0.674829
104716899	chr14:104716899:T:C	5.44451e-06	-1.51208	-0.502546
104716966	chr14:104716966:A:G	1.03644e-05	-1.07666e-10	-1.37085
104717033	chr14:104717033:T:C	1.17545e-05	-1.07666e-10	-1.24499
104717065	chr14:104717065:C:T	1.47269e-05	-1.07666e-10	-1.01956
104717066	chr14:104717066:G:A	1.09427e-05	-1.31656	-3.65436e-10
104717137	chr14:104717137:C:T	1.33959e-05	-1.11428	-3.65436e-10
104717359	chr14:104717359:C:T	1.07292e-05	-1.33627	-3.65436e-10
104717401	chr14:104717401:T:C	1.03376e-05	-1.07666e-10	-1.37344
104717576	chr14:104717576:CT:C	1.44198e-05	-1.04063	-3.65436e-10
104717779	chr14:104717779:G:A	9.48654e-06	-1.45936	-3.65436e-10
104717932	chr14:104717932:T:A	2.98509e-06	-1.33989	-1.27571
104718126	chr14:104718126:T:C	5.46704e-06	-1.43694	-0.573558
104718294	chr14:104718294:G:A	9.40597e-06	-1.46789	-3.65436e-10
104718325	chr14:104718325:C:T	3.32094e-06	-1.51636	-0.992626
104718352	chr14:104718352:A:G	5.77389e-06	-0.896515	-1.05937
104718517	chr14:104718517:G:A	1.07081e-05	-1.07666e-10	-1.33823
104718746	chr14:104718746:TAC:T	3.82091e-06	-1.29372	-1.07502
104718803	chr14:104718803:C:T	1.10885e-05	-1.07666e-10	-1.30332
104719230	chr14:104719230:G:A	2.48362e-05	-1.23196	0.735032
104719329	chr14:104719329:G:T	3.81496e-06	-1.09157	-1.27873
104719346	chr14:104719346:T:C	1.11444e-05	-1.07666e-10	-1.2983
104719636	chr14:104719636:G:A	1.11645e-05	-1.07666e-10	-1.29649
104719798	chr14:104719798:C:G	1.16285e-05	-1.07666e-10	-1.25577
104719826	chr14:104719826:C:T	3.94482e-06	-1.25186	-1.08497
104719996	chr14:104719996:G:A	3.85005e-06	-1.13207	-1.22908
104720254	chr14:104720254:T:C	1.0656e-05	-1.07666e-10	-1.34311
104720258	chr14:104720258:C:T	1.09427e-05	-1.07666e-10	-1.31655
104721712	chr14:104721712:C:T	3.91594e-06	-1.12097	-1.22321
104721903	chr14:104721903:C:T	1.05839e-05	-1.07666e-10	-1.3499
104722207	chr14:104722207:T:C	1.08252e-05	-1.32736	-3.65436e-10
104722499	chr14:104722499:G:A	4.28997e-06	-1.25807	-0.994879
104722613	chr14:104722613:C:T	1.12228e-05	-1.07666e-10	-1.29129
104722719	chr14:104722719:G:A	4.28508e-06	-1.03065	-1.22345
104722885	chr14:104722885:A:G	5.85249e-06	-1.09092	-0.851447
104723167	chr14:104723167:G:A	5.3583e-06	-1.10714	-0.923448
104723435	chr14:104723435:G:A	1.09027e-05	-1.07666e-10	-1.32022
104723502	chr14:104723502:T:G	5.09444e-05	-1.07666e-10	0.221503
104723505	chr14:104723505:C:T	1.07921e-05	-1.33042	-3.65436e-10
104723631	chr14:104723631:G:A	3.4236e-06	-1.11131	-1.36723
104723724	chr14:104723724:G:A	2.58324e-05	-1.14322	0.68562
104723929	chr14:104723929:G:A	6.00299e-06	-0.655012	-1.26196
104723994	chr14:104723994:TG:T	3.34749e-06	-1.32131	-1.17971
104725063	chr14:104725063:C:T	2.55099e-06	-1.52899	-1.24376
104725201	chr14:104725201:C:G	1.18171e-05	-1.23969	-3.65436e-10
104725660	chr14:104725660:G:A	0.000227555	-1.07666e-10	1.71816
104725689	chr14:104725689:C:G	4.17423e-06	-1.47774	-0.802562
104725720	chr14:104725720:G:A	1.11373e-05	-1.07666e-10	-1.29893
104725788	chr14:104725788:G:A	8.80244e-06	-1.5342	-3.65436e-10
104725801	chr14:104725801:C:T	1.50312e-05	-1.07666e-10	-0.999101
104726348	chr14:104726348:G:A	3.4256e-06	-1.18963	-1.28833
104727165	chr14:104727165:G:A	1.0145e-05	-1.39226	-3.65436e-10
104727270	chr14:104727270:C:T	4.02738e-05	-1.07666e-10	-0.0135307
104727275	chr14:104727275:T:C	1.09498e-05	-1.07666e-10	-1.31591
104727489	chr14:104727489:G:A	2.02495e-05	-0.701099	-3.65436e-10
104727637	chr14:104727637:G:A	3.85164e-05	-1.07666e-10	-0.0581472
104727726	chr14:104727726:C:T	1.268e-05	-1.07666e-10	-1.16921
104728090	chr14:104728090:G:A	1.58175e-05	-0.948112	-3.65436e-10
104728323	chr14:104728323:C:T	2.30274e-05	-1.07666e-10	-0.572547
104728962	chr14:104728962:T:C	1.28079e-05	-1.07666e-10	-1.15917
104728984	chr14:104728984:G:A	2.76312e-06	-1.49257	-1.2003
104729017	chr14:104729017:G:A	3.26186e-05	-1.07666e-10	-0.224348
104729066	chr14:104729066:G:C	1.03377e-05	-1.07666e-10	-1.37343
104729083	chr14:104729083:C:T	1.0338e-05	-1.07666e-10	-1.37341
104729104	chr14:104729104:G:A	1.03395e-05	-1.07666e-10	-1.37326
104729139	chr14:104729139:C:A	1.26232e-05	-1.07666e-10	-1.17369
104729159	chr14:104729159:G:A	3.22933e-05	-0.234371	-3.65436e-10
104729398	chr14:104729398:G:A	1.07024e-05	-1.07666e-10	-1.33876
104729523	chr14:104729523:G:A	1.79297e-05	-0.822775	-3.65436e-10
104730065	chr14:104730065:C:G	3.75906e-05	-1.07666e-10	-0.0824782
104730379	chr14:104730379:A:G	0.000222931	-1.07666e-10	1.69763
104730423	chr14:104730423:G:A	1.04873e-05	-1.07666e-10	-1.35907
104730449	chr14:104730449:C:T	2.50326e-05	-1.07666e-10	-0.489054
104730459	chr14:104730459:C:T	4.09493e-06	-1.19096	-1.10852
104731117	chr14:104731117:G:A	1.0775e-05	-1.07666e-10	-1.332
104731831	chr14:104731831:C:T	1.0775e-05	-1.07666e-10	-1.332
104732273	chr14:104732273:C:A	1.03379e-05	-1.07666e-10	-1.37342
104732412	chr14:104732412:T:G	3.37064e-06	-1.26816	-1.22597
104732485	chr14:104732485:C:T	3.49504e-06	-1.34277	-1.11512
104732877	chr14:104732877:T:C	1.29113e-05	-1.07666e-10	-1.15113
104732991	chr14:104732991:C:T	9.07593e-06	-1.50361	-3.65436e-10
104733133	chr14:104733133:A:G	1.2468e-05	-1.07666e-10	-1.18607
104733145	chr14:104733145:AC:A	0.00015544	-1.07666e-10	1.33703
104733300	chr14:104733300:C:T	1.22728e-05	-1.07666e-10	-1.20185
104733556	chr14:104733556:G:A	1.97735e-05	-1.07666e-10	-0.724889
104733992	chr14:104733992:T:C	5.7755e-05	-0.508497	0.855475
104734013	chr14:104734013:T:C	2.73893e-06	-1.53955	-1.16211
104734090	chr14:104734090:C:T	1.76421e-05	-1.07666e-10	-0.838945
104734168	chr14:104734168:C:G	7.60993e-06	-1.11678	-0.562996
104734970	chr14:104734970:G:A	3.51069e-05	-1.07666e-10	-0.150833
104735043	chr14:104735043:G:A	1.64206e-05	-1.07666e-10	-0.910692
104735259	chr14:104735259:T:C	5.70324e-06	-0.643407	-1.32479
104735276	chr14:104735276:G:T	2.74935e-06	-1.54156	-1.1563
104735981	chr14:104735981:G:A	9.29341e-06	-1.47993	-3.65436e-10
104736072	chr14:104736072:G:A	1.19129e-05	-1.07666e-10	-1.23161
104736130	chr14:104736130:C:T	1.69688e-05	-1.07666e-10	-0.877857
104736768	chr14:104736768:T:C	1.24492e-05	-1.07666e-10	-1.18758
104737139	chr14:104737139:G:A	3.06411e-05	-1.07666e-10	-0.286891
104737341	chr14:104737341:G:A	6.45014e-06	-0.692023	-1.15311
104737518	chr14:104737518:G:C	5.59177e-06	-1.283	-0.704939
104737776	chr14:104737776:G:C	1.12142e-05	-1.07666e-10	-1.29205
104737928	chr14:104737928:T:C	1.05969e-05	-1.07666e-10	-1.34867
104737943	chr14:104737943:ATGC:A	2.28122e-05	-1.07666e-10	-0.581938
104738467	chr14:104738467:T:C	2.1466e-05	-1.07666e-10	-0.642763
104738655	chr14:104738655:C:T	2.19053e-05	-1.07666e-10	-0.622505
104738889	chr14:104738889:C:T	3.15613e-05	-1.07666e-10	-0.257299
104738927	chr14:104738927:G:A	9.05882e-06	-1.50549	-3.65436e-10
104739154	chr14:104739154:GACA:G	1.66841e-05	-1.07666e-10	-0.894774
104739835	chr14:104739835:T:A	2.85331e-06	-1.47954	-1.18121
104739904	chr14:104739904:A:G	5.74741e-05	-1.07666e-10	0.342102
104740139	chr14:104740139:C:T	3.78647e-05	-1.07666e-10	-0.0752127
104740353	chr14:104740353:G:A	1.47581e-05	-1.07666e-10	-1.01744
104740362	chr14:104740362:TACAC:T	1.1609e-05	-1.07666e-10	-1.25745
104740585	chr14:104740585:A:G	1.2945e-05	-1.07666e-10	-1.14852
104740703	chr14:104740703:C:T	2.28609e-06	-1.52144	-1.36095
104740797	chr14:104740797:A:G	5.68096e-06	-0.775655	-1.19646
104740808	chr14:104740808:CAG:C	4.68394e-05	-1.07666e-10	0.137493
104740938	chr14:104740938:G:A	2.21486e-05	-1.07666e-10	-0.611459
104741015	chr14:104741015:C:T	1.51177e-05	-1.07666e-10	-0.993364
104741305	chr14:104741305:C:T	4.70466e-06	-1.0964	-1.06428
104741720	chr14:104741720:C:T	5.4849e-06	-0.834326	-1.17291
104741769	chr14:104741769:A:G	8.65606e-06	-1.55097	-3.65436e-10
104741928	chr14:104741928:G:A	2.72892e-05	-1.07666e-10	-0.40274
104742056	chr14:104742056:G:A	6.84177e-06	-1.16033	-0.625853
104742542	chr14:104742542:C:G	4.50492e-06	-0.833584	-1.37048
104742649	chr14:104742649:G:A	3.20665e-06	-1.17283	-1.37117
104742837	chr14:104742837:C:T	1.25889e-05	-1.07666e-10	-1.17642
104742921	chr14:104742921:G:A	8.95254e-06	-1.51729	-3.65436e-10
104743330	chr14:104743330:A:T	1.91982e-05	-1.07666e-10	-0.754413
104743640	chr14:104743640:G:A	8.24267e-05	-1.07666e-10	0.702678
104743751	chr14:104743751:G:A	1.00659e-05	-1.40008	-3.65436e-10
104743835	chr14:104743835:G:A	2.33443e-06	-1.48814	-1.37332
104743870	chr14:104743870:G:A	5.5014e-06	-0.745043	-1.25919
104744110	chr14:104744110:T:G	4.02272e-06	-1.19796	-1.11932
104744191	chr14:104744191:C:T	6.46362e-05	-1.07666e-10	0.459543
104745073	chr14:104745073:C:T	1.03377e-05	-1.07666e-10	-1.37343
104745089	chr14:104745089:G:A	5.28263e-06	-0.818085	-1.22672
104745380	chr14:104745380:CCTT:C	1.0467e-05	-1.07666e-10	-1.361
104745491	chr14:104745491:C:T	1.3706e-05	-1.07666e-10	-1.0914
104745765	chr14:104745765:G:A	1.26064e-05	-1.07666e-10	-1.17503
104746062	chr14:104746062:T:C	1.29124e-05	-0.742623	-0.408423
104746451	chr14:104746451:G:A	1.51945e-05	-1.07666e-10	-0.988297
104746783	chr14:104746783:C:G	1.39324e-05	-1.07666e-10	-1.07502
104747006	chr14:104747006:A:G	1.26967e-05	-0.716254	-0.451637
104747039	chr14:104747039:C:T	9.6366e-06	-1.44366	-3.65436e-10
104747623	chr14:104747623:G:A	2.31497e-05	-1.07666e-10	-0.567251
104747641	chr14:104747641:T:G	6.72613e-06	-0.760113	-1.04312
104747836	chr14:104747836:G:A	2.29511e-05	-1.07666e-10	-0.575866
104748011	chr14:104748011:G:A	1.0593e-05	-1.07666e-10	-1.34903
104748134	chr14:104748134:T:C	2.68842e-06	-1.38479	-1.33549
104748142	chr14:104748142:T:C	4.70126e-06	-0.876807	-1.28459
104748239	chr14:104748239:C:CT	1.17347e-05	-1.07666e-10	-1.24668
104748332	chr14:104748332:C:A	4.11857e-06	-1.45643	-0.837293
104748611	chr14:104748611:G:A	1.11265e-05	-1.07666e-10	-1.2999
104749014	chr14:104749014:C:T	9.88471e-06	-0.475965	-0.942278
104749133	chr14:104749133:G:A	1.08772e-05	-1.07666e-10	-1.32256
104749211	chr14:104749211:G:A	1.03402e-05	-1.07666e-10	-1.3732
104749604	chr14:104749604:G:A	2.4273e-06	-1.50865	-1.3138
104750044	chr14:104750044:C:T	6.3057e-06	-1.1575	-0.710273
104750356	chr14:104750356:C:T	1.16472e-05	-1.07666e-10	-1.25416
104750419	chr14:104750419:C:T	1.16073e-05	-1.07666e-10	-1.2576
104750836	chr14:104750836:T:C	1.67774e-05	-1.07666e-10	-0.889201
104751011	chr14:104751011:C:T	1.10187e-05	-1.07666e-10	-1.30964
104751020	chr14:104751020:A:G	1.14601e-05	-1.07666e-10	-1.27036
104751434	chr14:104751434:G:A	9.00276e-06	-1.5117	-3.65436e-10
104751519	chr14:104751519:C:T	2.32222e-06	-1.50141	-1.3653
104751564	chr14:104751564:G:A	1.65848e-05	-1.07666e-10	-0.900743
104751578	chr14:104751578:C:T	1.45743e-05	-1.07666e-10	-1.02997
104751584	chr14:104751584:A:G	5.60166e-06	-0.711346	-1.27482
104751692	chr14:104751692:G:A	1.13221e-05	-1.07666e-10	-1.28248
104751714	chr14:104751714:G:A	1.61386e-05	-1.07666e-10	-0.928015
104751773	chr14:104751773:G:A	2.71692e-05	-1.07666e-10	-0.407149
104751838	chr14:104751838:G:A	1.10023e-05	-1.07666e-10	-1.31113
104751847	chr14:104751847:G:A	1.05184e-05	-1.07666e-10	-1.35611
104751964	chr14:104751964:G:A	1.1992e-05	-1.07666e-10	-1.225
104751996	chr14:104751996:G:A	5.29061e-06	-0.749599	-1.2937
104752085	chr14:104752085:C:T	2.27217e-06	-1.54207	-1.34643
104752192	chr14:104752192:G:A	9.0577e-06	-1.50562	-3.65436e-10
104752237	chr14:104752237:T:A	1.1579e-05	-1.07666e-10	-1.26004
104752952	chr14:104752952:G:A	1.1472e-05	-1.07666e-10	-1.26932
104752973	chr14:104752973:T:A	1.05662e-05	-1.07666e-10	-1.35157
104753066	chr14:104753066:C:T	1.11383e-05	-1.07666e-10	-1.29884
104753130	chr14:104753130:A:G	7.11312e-06	-0.479115	-1.26818
104753581	chr14:104753581:C:T	2.59214e-06	-1.4717	-1.28505
104753639	chr14:104753639:T:C	5.70044e-06	-1.03488	-0.933811
104753873	chr14:104753873:G:A	6.63858e-06	-0.61911	-1.19722
104753949	chr14:104753949:G:A	7.4542e-05	-1.07666e-10	0.602131
104754175	chr14:104754175:C:T	3.52541e-06	-1.08633	-1.36291
104754221	chr14:104754221:A:G	5.10909e-06	-1.52755	-0.550658
104754493	chr14:104754493:G:A	2.23681e-05	-1.07666e-10	-0.601595
104754706	chr14:104754706:T:C	4.54973e-06	-1.53041	-0.663751
104755034	chr14:104755034:C:A	2.47864e-05	-0.498938	-3.65436e-10
104755051	chr14:104755051:G:A	3.86134e-05	-1.07666e-10	-0.0556325
104755867	chr14:104755867:C:A	8.86251e-06	-1.5274	-3.65436e-10
104755880	chr14:104755880:G:A	8.96453e-06	-1.51596	-3.65436e-10
104756325	chr14:104756325:C:A	7.38619e-05	-1.07666e-10	0.592965
104756455	chr14:104756455:C:T	1.99233e-05	-1.07666e-10	-0.717342
104756457	chr14:104756457:G:A	1.07112e-05	-1.07666e-10	-1.33794
104756823	chr14:104756823:C:T	0.000105838	0.952678	-3.65436e-10
104757077	chr14:104757077:C:T	7.60043e-05	-1.07666e-10	0.621558
104757120	chr14:104757120:C:T	6.03245e-06	-0.757542	-1.15454
104757158	chr14:104757158:G:C	4.50715e-06	-1.51704	-0.686521
104757188	chr14:104757188:T:C	6.44327e-06	-0.629956	-1.21624
104757357	chr14:104757357:CAT:C	4.61633e-06	-1.19062	-0.989009
104757516	chr14:104757516:T:C	6.28405e-06	-1.51313	-0.358092
104757837	chr14:104757837:A:C	1.07774e-05	-1.07666e-10	-1.33178
104757949	chr14:104757949:T:C	1.07582e-05	-1.07666e-10	-1.33356
104758021	chr14:104758021:A:G	1.10837e-05	-1.07666e-10	-1.30375
104758122	chr14:104758122:T:C	1.3019e-05	-1.14282	-3.65436e-10
104758150	chr14:104758150:G:A	1.77041e-05	-1.07666e-10	-0.835436
104758243	chr14:104758243:T:C	8.79062e-06	-1.53555	-3.65436e-10
104758301	chr14:104758301:C:T	1.29282e-05	-1.07666e-10	-1.14982
104758571	chr14:104758571:C:T	1.05988e-05	-1.07666e-10	-1.34849
104758776	chr14:104758776:C:T	1.07895e-05	-1.07666e-10	-1.33066
104758793	chr14:104758793:C:T	2.27226e-06	-1.52873	-1.35972
104759283	chr14:104759283:G:T	2.42689e-06	-1.45476	-1.36786
104759305	chr14:104759305:CCA:C	2.47511e-06	-1.47009	-1.33285
104759525	chr14:104759525:G:A	2.31553e-05	-1.07666e-10	-0.567009
104759551	chr14:104759551:C:T	1.04381e-05	-1.07666e-10	-1.36377
104759738	chr14:104759738:C:T	4.54611e-06	-0.94975	-1.24521
104759973	chr14:104759973:G:A	3.3356e-05	-1.07666e-10	-0.201993
104760372	chr14:104760372:A:G	1.05827e-05	-1.07666e-10	-1.35001
104761206	chr14:104761206:C:T	1.12494e-05	-1.07666e-10	-1.28892
104761749	chr14:104761749:C:G	1.03746e-05	-1.07666e-10	-1.36987
104761861	chr14:104761861:T:C	1.20417e-05	-1.07666e-10	-1.22085
104762037	chr14:104762037:C:T	1.08059e-05	-1.07666e-10	-1.32914
104762277	chr14:104762277:G:A	1.66059e-05	-1.07666e-10	-0.899476
104762299	chr14:104762299:T:C	3.82351e-06	-1.48896	-0.879103
104762411	chr14:104762411:A:T	1.71332e-05	-1.07666e-10	-0.868213
104762706	chr14:104762706:G:A	1.0904e-05	-1.07666e-10	-1.3201
104763309	chr14:104763309:T:C	7.00358e-06	-0.501681	-1.26113
104763327	chr14:104763327:C:T	4.00535e-05	-1.07666e-10	-0.019015
104764054	chr14:104764054:T:C	6.73985e-06	-0.447753	-1.35344
104764070	chr14:104764070:T:C	0.000103059	-1.07666e-10	0.926067
104764258	chr14:104764258:T:C	7.63988e-06	-1.08534	-0.590504
104764478	chr14:104764478:C:T	2.88687e-06	-1.52879	-1.12027
104764631	chr14:104764631:C:T	1.74332e-05	-1.07666e-10	-0.850854
104764781	chr14:104764781:G:A	1.03486e-05	-1.07666e-10	-1.37238
104764859	chr14:104764859:A:G	8.07609e-06	-0.303781	-1.31654
104765318	chr14:104765318:A:G	2.5708e-06	-1.42958	-1.33543
104765540	chr14:104765540:AGTGTC:A	1.03434e-05	-1.07666e-10	-1.37289
104766020	chr14:104766020:T:G	1.61203e-05	-1.07666e-10	-0.929152
104766438	chr14:104766438:T:C	2.48765e-06	-1.49505	-1.30285
104766646	chr14:104766646:G:A	2.58273e-06	-1.46826	-1.29213
104766855	chr14:104766855:G:A	1.62111e-05	-1.07666e-10	-0.923536
104767071	chr14:104767071:G:A	5.18203e-06	-0.79776	-1.26627
104767286	chr14:104767286:C:T	1.05089e-05	-1.07666e-10	-1.35701
104767849	chr14:104767849:C:T	1.85664e-05	-1.07666e-10	-0.787878
104767911	chr14:104767911:A:G	1.1601e-05	-1.07666e-10	-1.25814
104768896	chr14:104768896:C:G	1.04205e-05	-0.665507	-0.699948
104769221	chr14:104769221:T:C	5.81731e-06	-0.65078	-1.29761
104769303	chr14:104769303:C:G	1.46951e-05	-1.07666e-10	-1.02172
104769481	chr14:104769481:C:T	2.15003e-05	-1.07666e-10	-0.641165
104769487	chr14:104769487:G:C	2.72484e-06	-1.43573	-1.27109
104769665	chr14:104769665:AC:A	5.39964e-05	-1.07666e-10	0.279686
104770018	chr14:104770018:C:T	1.15105e-05	-1.26597	-3.65436e-10
104770092	chr14:104770092:G:C	2.71885e-05	-1.07666e-10	-0.406438
104771043	chr14:104771043:G:A	2.74097e-05	-0.398335	-3.65436e-10
104771064	chr14:104771064:A:G	6.96969e-06	-0.744356	-1.02331
104771343	chr14:104771343:G:C	5.90168e-06	-0.610502	-1.32349
104771594	chr14:104771594:G:A	1.0729e-05	-1.07666e-10	-1.33628
104772093	chr14:104772093:G:A	1.08838e-05	-1.07666e-10	-1.32195
104772175	chr14:104772175:G:A	1.67393e-05	-1.07666e-10	-0.89147
104772265	chr14:104772265:GGCGA:G	5.63896e-05	0.323052	-3.65436e-10
104772267	chr14:104772267:C:T	3.296e-06	-1.17309	-1.34343
104772272	chr14:104772272:G:A	8.65503e-06	-1.55109	-3.65436e-10
104772333	chr14:104772333:C:T	2.78335e-06	-1.45861	-1.22696
104772446	chr14:104772446:G:A	1.05467e-05	-1.07666e-10	-1.35342
104772483	chr14:104772483:G:C	2.57383e-06	-1.4039	-1.35993
104772617	chr14:104772617:C:T	1.03406e-05	-1.07666e-10	-1.37315
104772671	chr14:104772671:G:A	1.04568e-05	-1.07666e-10	-1.36198
104772807	chr14:104772807:C:T	1.82006e-05	-1.07666e-10	-0.807778
104772809	chr14:104772809:C:G	3.19567e-06	-1.54492	-1.00252
104772855	chr14:104772855:T:C	7.76852e-06	-0.285728	-1.37342
104773774	chr14:104773774:G:A	1.19826e-05	-1.07666e-10	-1.22577
104773810	chr14:104773810:C:T	1.32193e-05	-1.07666e-10	-1.12755
104774113	chr14:104774113:C:T	1.35074e-05	-1.07666e-10	-1.10599
104774166	chr14:104774166:CACACCCCATCACACTGCCCCACACCAT:C	7.84053e-06	-1.38863	-0.261292
104774269	chr14:104774269:C:T	8.66952e-06	-1.54942	-3.65436e-10
104774413	chr14:104774413:G:A	7.12488e-05	0.556946	-3.65436e-10
104774447	chr14:104774447:C:G	6.19357e-06	-0.796993	-1.08873
104774468	chr14:104774468:CTG:C	1.6181e-05	-1.07666e-10	-0.925393
104774507	chr14:104774507:G:A	8.06271e-05	-1.07666e-10	0.680604
104774683	chr14:104774683:G:A	1.05214e-05	-1.07666e-10	-1.35582
104774814	chr14:104774814:C:T	1.12582e-05	-1.07666e-10	-1.28814
104774967	chr14:104774967:G:A	1.04108e-05	-1.07666e-10	-1.36638
104775041	chr14:104775041:C:T	3.7331e-06	-1.52627	-0.865728
104775062	chr14:104775062:C:T	4.24923e-05	-1.07666e-10	0.0400906
104775085	chr14:104775085:G:A	1.06379e-05	-1.07666e-10	-1.34481
104775239	chr14:104775239:G:A	2.23722e-06	-1.55026	-1.35374
104775270	chr14:104775270:G:A	1.53286e-05	-0.979508	-3.65436e-10
104775419	chr14:104775419:G:A	5.46121e-05	0.291025	-3.65436e-10
104775630	chr14:104775630:C:A	1.88975e-05	-1.07666e-10	-0.770201
104775891	chr14:104775891:T:C	6.25203e-06	-0.54949	-1.32684
104775920	chr14:104775920:C:T	1.0721e-05	-1.07666e-10	-1.33703
104776288	chr14:104776288:A:G	1.52436e-05	-1.07666e-10	-0.985072
104776883	chr14:104776883:G:A	3.77847e-06	-1.52528	-0.854637
104777031	chr14:104777031:C:T	1.06494e-05	-1.07666e-10	-1.34373
104777098	chr14:104777098:G:T	1.61682e-05	-1.07666e-10	-0.926185
104777380	chr14:104777380:GGGCACACGCACACCTGA:G	2.87118e-06	-1.44232	-1.21219
104777594	chr14:104777594:C:T	5.7502e-05	-1.07666e-10	0.342588
104777902	chr14:104777902:C:T	2.69809e-06	-1.36732	-1.34937
104778462	chr14:104778462:T:C	1.04411e-05	-1.07666e-10	-1.36348
104778465	chr14:104778465:AGGCT:A	1.03463e-05	-1.3726	-3.65436e-10
104778872	chr14:104778872:C:G	1.05067e-05	-1.07666e-10	-1.35722
104779733	chr14:104779733:G:A	1.1177e-05	-1.07666e-10	-1.29537
104779988	chr14:104779988:T:A	2.45175e-06	-1.47681	-1.33562
104780065	chr14:104780065:C:T	1.03693e-05	-1.07666e-10	-1.37038
104780292	chr14:104780292:G:A	1.14676e-05	-1.07666e-10	-1.26971
104780344	chr14:104780344:G:A	4.9547e-06	-0.823308	-1.28559
104780349	chr14:104780349:G:A	1.74375e-05	-1.07666e-10	-0.850608
104780355	chr14:104780355:T:A	0.000234749	-1.52486	3.27414
104780676	chr14:104780676:A:G	1.04038e-05	-1.07666e-10	-1.36706
104780931	chr14:104780931:C:T	5.84087e-06	-0.809871	-1.13448
104780977	chr14:104780977:C:T	3.02483e-05	-1.07666e-10	-0.299791
104781029	chr14:104781029:A:G	2.61516e-05	-0.445321	-3.65436e-10
104781099	chr14:104781099:C:T	5.69793e-05	-1.07666e-10	0.333456
104781122	chr14:104781122:T:C	8.71716e-06	-1.54394	-3.65436e-10
104781693	chr14:104781693:G:C	1.18037e-05	-1.07666e-10	-1.24082
104782293	chr14:104782293:G:A	1.26569e-05	-1.17103	-3.65436e-10
104782407	chr14:104782407:C:T	4.9001e-05	-1.07666e-10	0.18261
104782525	chr14:104782525:G:A	8.89174e-06	-1.52411	-3.65436e-10
104782719	chr14:104782719:C:T	1.39097e-05	-1.07666e-10	-1.07665
104782748	chr14:104782748:CT:C	1.04811e-05	-1.07666e-10	-1.35965
104782889	chr14:104782889:G:C	1.30083e-05	-1.07666e-10	-1.14364
104782896	chr14:104782896:T:C	3.42099e-06	-1.28735	-1.19196
104783094	chr14:104783094:G:A	1.15653e-05	-1.07666e-10	-1.26123
104783120	chr14:104783120:C:T	1.06996e-05	-1.07666e-10	-1.33903
104783708	chr14:104783708:A:G	1.03847e-05	-1.07666e-10	-1.3689
104783892	chr14:104783892:A:C	3.73527e-05	-1.07666e-10	-0.0888258
104784387	chr14:104784387:A:G	1.46487e-05	-1.07666e-10	-1.02488
104784615	chr14:104784615:C:T	1.73828e-05	-1.07666e-10	-0.853751
104784749	chr14:104784749:G:A	2.24868e-06	-1.55074	-1.34815
104784821	chr14:104784821:G:A	1.14287e-05	-1.07666e-10	-1.27311
104784978	chr14:104784978:A:G	2.75171e-05	-1.07666e-10	-0.394424
104785062	chr14:104785062:G:A	1.33785e-05	-1.07666e-10	-1.11558
104785066	chr14:104785066:G:A	1.04701e-05	-1.07666e-10	-1.36071
104785079	chr14:104785079:C:T	5.5897e-06	-1.52579	-0.462521
104785185	chr14:104785185:G:A	3.02084e-05	-1.07666e-10	-0.301113
104785254	chr14:104785254:G:A	3.59648e-05	-1.07666e-10	-0.126691
104785342	chr14:104785342:G:A	1.30072e-05	-1.07666e-10	-1.14373
104785383	chr14:104785383:T:C	1.12592e-05	-1.07666e-10	-1.28804
104785614	chr14:104785614:C:T	1.07935e-05	-1.07666e-10	-1.33028
104785733	chr14:104785733:T:C	2.30496e-06	-1.50854	-1.36563
104786639	chr14:104786639:C:A	3.4012e-05	-1.07666e-10	-0.182518
104786672	chr14:104786672:A:G	1.32142e-05	-1.07666e-10	-1.12794
104787102	chr14:104787102:C:A	1.29219e-05	-1.07666e-10	-1.15031
104787244	chr14:104787244:G:A	2.2514e-06	-1.5279	-1.36978
104787676	chr14:104787676:T:C	1.05844e-05	-1.07666e-10	-1.34985
104788216	chr14:104788216:G:A	1.04498e-05	-1.07666e-10	-1.36265
104788364	chr14:104788364:G:A	7.41956e-05	-1.07666e-10	0.597473
104788389	chr14:104788389:CACAA:C	2.20429e-05	-1.07666e-10	-0.61624
104788750	chr14:104788750:T:C	2.46257e-05	-1.07666e-10	-0.505441
104788868	chr14:104788868:G:A	2.36617e-06	-1.52585	-1.3221
104788915	chr14:104788915:G:A	1.12443e-05	-1.28937	-3.65436e-10
104789025	chr14:104789025:G:A	1.06974e-05	-1.07666e-10	-1.33923
104789068	chr14:104789068:G:A	2.27209e-06	-1.53741	-1.35112
104789251	chr14:104789251:A:G	1.21056e-05	-1.07666e-10	-1.21557
104789304	chr14:104789304:C:T	2.3399e-05	-1.07666e-10	-0.556539
104789477	chr14:104789477:A:G	1.03378e-05	-1.07666e-10	-1.37342
104789504	chr14:104789504:C:A	1.59303e-05	-1.07666e-10	-0.94101
104789568	chr14:104789568:G:A	2.11179e-05	-1.07666e-10	-0.659113
104789716	chr14:104789716:G:A	1.21072e-05	-1.07666e-10	-1.21543
104789850	chr14:104789850:C:T	2.37202e-06	-1.47293	-1.37256
104790238	chr14:104790238:A:T	2.21757e-06	-1.55095	-1.36187
104790244	chr14:104790244:T:C	1.04747e-05	-1.07666e-10	-1.36027
104790289	chr14:104790289:G:A	2.53166e-05	-1.07666e-10	-0.477769
104790295	chr14:104790295:G:A	2.56465e-05	-1.07666e-10	-0.464826
104790334	chr14:104790334:C:A	2.447e-05	-1.07666e-10	-0.511782
104790527	chr14:104790527:G:C	1.19723e-05	-1.07666e-10	-1.22664
104790548	chr14:104790548:C:T	5.32705e-06	-1.49492	-0.541516
104790626	chr14:104790626:G:A	1.42857e-05	-1.07666e-10	-1.04997
104791238	chr14:104791238:G:A	1.20982e-05	-1.07666e-10	-1.21618
104791730	chr14:104791730:G:A	2.91609e-06	-1.5008	-1.13819
104791916	chr14:104791916:C:T	1.65183e-05	-1.07666e-10	-0.904762
104792555	chr14:104792555:C:T	7.69355e-06	-1.01827	-0.650579
104793301	chr14:104793301:C:G	3.1495e-05	-1.07666e-10	-0.259402
104793397	chr14:104793397:C:A	2.41773e-06	-1.49864	-1.32776
104793964	chr14:104793964:C:T	4.83277e-06	-1.5082	-0.625611
104794155	chr14:104794155:G:C	9.26057e-06	-1.48347	-3.65436e-10
104794253	chr14:104794253:G:C	9.55649e-06	-1.45201	-3.65436e-10
104794394	chr14:104794394:T:A	1.67691e-05	-1.07666e-10	-0.889696
104794569	chr14:104794569:T:TG	1.10699e-05	-1.07666e-10	-1.305
104796444	chr14:104796444:C:T	2.84227e-06	-1.55088	-1.11375
104796468	chr14:104796468:A:G	1.35726e-05	-1.07666e-10	-1.10118
104796624	chr14:104796624:G:A	1.58789e-05	-1.07666e-10	-0.944239
104797011	chr14:104797011:C:CT	1.85178e-05	-1.07666e-10	-0.7905
104797210	chr14:104797210:C:T	1.06606e-05	-1.34268	-3.65436e-10
104797603	chr14:104797603:C:G	5.64192e-05	-1.07666e-10	0.323578
104797975	chr14:104797975:C:T	1.11275e-05	-1.07666e-10	-1.29981
104798489	chr14:104798489:A:G	1.63201e-05	-1.07666e-10	-0.916837
104798626	chr14:104798626:A:G	1.90498e-05	-1.07666e-10	-0.762177
104798666	chr14:104798666:C:T	1.74443e-05	-1.07666e-10	-0.850221
104798825	chr14:104798825:G:A	1.39671e-05	-1.07666e-10	-1.07253
104799212	chr14:104799212:G:A	2.32857e-05	-1.07666e-10	-0.56139
104799611	chr14:104799611:C:T	1.24348e-05	-1.07666e-10	-1.18873
104799755	chr14:104799755:G:A	2.8097e-06	-1.52059	-1.15556
104800732	chr14:104800732:C:T	1.66744e-05	-1.07666e-10	-0.895358
104801242	chr14:104801242:A:G	2.28399e-05	-1.07666e-10	-0.580723
104801597	chr14:104801597:G:A	2.59931e-06	-1.51353	-1.24045
104801767	chr14:104801767:G:A	8.00836e-06	-1.54014	-0.0886009
104801891	chr14:104801891:G:A	1.16125e-05	-1.07666e-10	-1.25715
104802364	chr14:104802364:G:A	4.52385e-06	-1.54732	-0.652552
104803147	chr14:104803147:C:T	9.83636e-06	-1.42315	-3.65436e-10
104804147	chr14:104804147:G:GT	1.17446e-05	-1.07666e-10	-1.24584
104804187	chr14:104804187:G:A	1.05171e-05	-1.07666e-10	-1.35623
104804807	chr14:104804807:AG:A	8.30145e-06	-1.45392	-0.138885
104804838	chr14:104804838:C:T	4.83277e-05	-1.07666e-10	0.168774
104806341	chr14:104806341:A:T	3.56119e-06	-1.25985	-1.17929
104806362	chr14:104806362:G:T	1.42992e-05	-1.04902	-3.65436e-10
104806469	chr14:104806469:A:G	2.38897e-05	-1.07666e-10	-0.535784
104806487	chr14:104806487:G:A	2.89908e-06	-1.51403	-1.1308
104807614	chr14:104807614:C:T	1.37207e-05	-1.07666e-10	-1.09033
104808608	chr14:104808608:G:A	6.65076e-06	-1.55103	-0.263472
104808913	chr14:104808913:C:T	1.0404e-05	-1.07666e-10	-1.36704
104809028	chr14:104809028:A:G	5.13512e-06	-1.15669	-0.91644
104809049	chr14:104809049:C:T	8.92775e-06	-1.52007	-3.65436e-10
104809114	chr14:104809114:G:A	1.06745e-05	-1.07666e-10	-1.34138
104809276	chr14:104809276:C:A	1.04625e-05	-1.07666e-10	-1.36144
104809699	chr14:104809699:A:G	1.68228e-05	-1.07666e-10	-0.886499
104809705	chr14:104809705:C:CA	1.58048e-05	-1.07666e-10	-0.94892
104809716	chr14:104809716:A:G	1.41776e-05	-1.07666e-10	-1.05757
104810290	chr14:104810290:C:T	1.10076e-05	-1.07666e-10	-1.31065
104810307	chr14:104810307:C:T	9.4945e-06	-1.45852	-3.65436e-10
104810807	chr14:104810807:C:T	1.28648e-05	0.0634388	-1.21818
104810813	chr14:104810813:AC:A	1.22992e-05	-1.07666e-10	-1.1997
104810872	chr14:104810872:G:A	6.62153e-06	-0.744404	-1.0745
104811613	chr14:104811613:G:A	3.20918e-06	-1.50615	-1.03706
104811845	chr14:104811845:G:A	1.56531e-05	-1.07666e-10	-0.958563
104812008	chr14:104812008:A:C	2.67032e-06	-1.53043	-1.1966
104812023	chr14:104812023:A:G	0.000149695	-1.07666e-10	1.29937
104812026	chr14:104812026:G:A	9.54018e-06	-1.42503	-0.028694
104812155	chr14:104812155:C:T	3.13813e-06	-1.19445	-1.37115
104812820	chr14:104812820:C:A	2.48298e-05	-1.07666e-10	-0.497185
104812854	chr14:104812854:G:A	9.84882e-05	0.880706	-3.65436e-10
104812995	chr14:104812995:G:A	7.19339e-06	-1.22491	-0.511164
104813012	chr14:104813012:G:C	1.87071e-05	-1.3987	0.61837
104813088	chr14:104813088:T:C	9.60542e-05	-1.07666e-10	0.855681
104813281	chr14:104813281:C:T	0.000285455	1.64336	0.301496
104813322	chr14:104813322:A:C	1.53719e-05	-1.21245	0.235759
104813724	chr14:104813724:G:T	2.13744e-05	-1.07666e-10	-0.647039
104814326	chr14:104814326:A:G	1.65022e-05	-1.10751	0.201779
104814353	chr14:104814353:G:A	1.72106e-05	-1.12164	0.257934
104814356	chr14:104814356:C:A	1.63575e-05	-1.17273	0.258183
104814516	chr14:104814516:C:T	1.17051e-05	-1.07666e-10	-1.2492
104814768	chr14:104814768:A:G	5.05415e-05	0.213564	-3.65436e-10
104814915	chr14:104814915:G:A	9.57317e-06	-1.45027	-3.65436e-10
104815083	chr14:104815083:C:A	3.21128e-05	-1.07666e-10	-0.239977
104815101	chr14:104815101:G:A	1.28416e-05	-1.05914	-0.0974058
104815152	chr14:104815152:C:T	1.61494e-05	-1.07666e-10	-0.927351
104815204	chr14:104815204:T:C	1.13655e-05	-1.12293	-0.155717
104815398	chr14:104815398:T:A	1.50728e-05	-1.07666e-10	-0.996343
104815402	chr14:104815402:A:T	1.5029e-05	-1.05665	0.0574022
104815417	chr14:104815417:A:G	6.26688e-06	-1.52602	-0.347932
104815477	chr14:104815477:T:G	1.1595e-05	-1.14722	-0.111434
104815588	chr14:104815588:C:T	1.74119e-05	-1.07666e-10	-0.85208
104815843	chr14:104815843:G:A	1.34999e-05	-1.07666e-10	-1.10655
104815864	chr14:104815864:G:GCC	1.08542e-05	-1.07666e-10	-1.32468
104815865	chr14:104815865:G:T	1.08504e-05	-1.07666e-10	-1.32503
104815965	chr14:104815965:G:A	2.81968e-05	-1.07666e-10	-0.370024
104816103	chr14:104816103:A:G	2.85927e-05	-0.356081	-3.65436e-10
104816308	chr14:104816308:C:T	1.19825e-05	-1.07666e-10	-1.22578
104816364	chr14:104816364:C:G	1.19825e-05	-1.07666e-10	-1.22578
104816684	chr14:104816684:C:G	1.05787e-05	-1.07666e-10	-1.35039
104816822	chr14:104816822:C:T	1.03427e-05	-1.07666e-10	-1.37295
104816829	chr14:104816829:C:T	1.03462e-05	-1.07666e-10	-1.37262
104817188	chr14:104817188:C:A	1.00815e-05	-1.39853	-3.65436e-10
104817390	chr14:104817390:T:C	1.03766e-05	-1.07666e-10	-1.36968
104817618	chr14:104817618:C:T	1.03553e-05	-1.07666e-10	-1.37173
104817806	chr14:104817806:C:T	0.000504632	-1.07666e-10	2.5146
104817855	chr14:104817855:A:G	1.11113e-05	-1.07666e-10	-1.30127
104818166	chr14:104818166:A:G	1.01314e-05	-1.39359	-3.65436e-10
104818435	chr14:104818435:T:A	2.00045e-05	-1.07666e-10	-0.713274
104818675	chr14:104818675:A:G	1.85414e-05	-1.07666e-10	-0.789224
104818813	chr14:104818813:C:A	0.000434244	-1.07666e-10	2.36437
104818875	chr14:104818875:C:G	9.55443e-06	-1.45223	-3.65436e-10
104818883	chr14:104818883:A:G	4.39686e-06	-1.54349	-0.684846
104819086	chr14:104819086:C:A	1.79147e-05	-1.07666e-10	-0.823609
104819348	chr14:104819348:A:G	1.2331e-05	-1.07666e-10	-1.19712
104819944	chr14:104819944:C:T	1.03476e-05	-1.07666e-10	-1.37248
104820441	chr14:104820441:T:C	1.43109e-05	-1.07666e-10	-1.04821
104820961	chr14:104820961:G:A	1.54281e-05	-1.07666e-10	-0.973044
104821003	chr14:104821003:G:A	2.7437e-05	-0.397341	-3.65436e-10
104821133	chr14:104821133:G:C	2.80516e-05	-0.375185	-3.65436e-10
104822120	chr14:104822120:C:G	1.78333e-05	-1.07666e-10	-0.828163
104822149	chr14:104822149:G:C	1.34889e-05	-1.07666e-10	-1.10736
104822272	chr14:104822272:G:A	0.00023527	-1.07666e-10	1.7515
104822406	chr14:104822406:C:T	1.26392e-05	-1.07666e-10	-1.17243
104822749	chr14:104822749:G:A	2.11503e-05	-1.07666e-10	-0.657577
104823414	chr14:104823414:T:C	1.34881e-05	-1.07666e-10	-1.10742
104823490	chr14:104823490:C:T	1.03991e-05	-1.07666e-10	-1.36751
104823592	chr14:104823592:C:T	1.89967e-05	-1.07666e-10	-0.764965
104823879	chr14:104823879:G:C	1.25732e-05	-1.07666e-10	-1.17767
104824254	chr14:104824254:C:T	1.28386e-05	-1.07666e-10	-1.15677
104824390	chr14:104824390:G:A	1.31241e-05	-1.07666e-10	-1.13478
104824912	chr14:104824912:ATGGT:A	1.18656e-05	-1.23559	-3.65436e-10
104825109	chr14:104825109:C:T	1.97786e-05	-0.724631	-3.65436e-10
104825525	chr14:104825525:G:A	6.87463e-05	0.521191	-3.65436e-10
104825545	chr14:104825545:A:AC	2.81112e-05	-1.07666e-10	-0.373063
104825550	chr14:104825550:A:G	2.37018e-05	-0.54368	-3.65436e-10
104825786	chr14:104825786:G:C	2.3672e-06	-1.53615	-1.31137
104826236	chr14:104826236:G:A	1.3097e-05	-1.07666e-10	-1.13685
104826313	chr14:104826313:C:A	1.02695e-05	-0.674725	-0.705329
104826400	chr14:104826400:A:G	1.94326e-05	-1.07666e-10	-0.742279
104827160	chr14:104827160:C:T	0.000121173	-1.07666e-10	1.08799
104827603	chr14:104827603:C:G	8.29104e-06	-0.866406	-0.727651
104827808	chr14:104827808:G:A	1.2896e-05	-1.07666e-10	-1.15231
104827910	chr14:104827910:TC:T	3.22694e-05	-0.235112	-3.65436e-10
104827988	chr14:104827988:C:G	1.2494e-05	-1.07666e-10	-1.18399
104828862	chr14:104828862:T:G	1.22608e-05	-1.07666e-10	-1.20282
104829045	chr14:104829045:T:C	1.34121e-05	-1.07666e-10	-1.11307
104829718	chr14:104829718:T:C	2.84606e-06	-1.52547	-1.13782
104829923	chr14:104829923:G:A	2.62788e-06	-1.53099	-1.21207
104830056	chr14:104830056:C:A	5.01632e-06	-1.54173	-0.554802
104830083	chr14:104830083:G:A	1.40248e-05	-1.07666e-10	-1.0684
104830700	chr14:104830700:A:G	1.8248e-05	-1.07666e-10	-0.805175
104830882	chr14:104830882:A:T	3.14312e-05	-0.261431	-3.65436e-10
104831345	chr14:104831345:T:C	1.18869e-05	-1.07666e-10	-1.2338
104831404	chr14:104831404:G:C	1.90952e-05	-1.07666e-10	-0.759793
104831775	chr14:104831775:G:A	1.74453e-05	-1.07666e-10	-0.850162
104831819	chr14:104831819:T:C	3.66075e-06	-1.25106	-1.16051
104831829	chr14:104831829:G:A	1.06492e-05	-0.343912	-0.999834
104831978	chr14:104831978:G:C	2.33213e-05	-0.559862	-3.65436e-10
104832143	chr14:104832143:G:A	1.17898e-05	-1.07666e-10	-1.242
104832633	chr14:104832633:C:T	4.89975e-06	-1.53876	-0.581293
104833073	chr14:104833073:T:G	1.42941e-05	-1.07666e-10	-1.04939
104833669	chr14:104833669:G:T	1.22122e-05	-1.07666e-10	-1.20679
104833770	chr14:104833770:A:G	1.76158e-05	-1.07666e-10	-0.840437
104834172	chr14:104834172:C:T	4.42907e-05	0.0815426	-3.65436e-10
104834281	chr14:104834281:C:G	1.07727e-05	-1.07666e-10	-1.33222
104834669	chr14:104834669:G:T	1.28568e-05	-1.07666e-10	-1.15536
104835504	chr14:104835504:G:A	1.27906e-05	-1.07666e-10	-1.16052
104835507	chr14:104835507:G:T	1.2031e-05	-1.07666e-10	-1.22174
104835668	chr14:104835668:A:G	2.07695e-05	-1.07666e-10	-0.675747
104835743	chr14:104835743:G:C	1.09178e-05	-1.07666e-10	-1.31884
104835756	chr14:104835756:GTGTGCTTGTTGACCATTTATC:G	8.92066e-06	-1.52086	-3.65436e-10
104836063	chr14:104836063:G:A	1.20472e-05	-1.07666e-10	-1.2204
104836561	chr14:104836561:C:T	2.75287e-05	-1.07666e-10	-0.394002
104836975	chr14:104836975:C:T	1.09206e-05	-1.07666e-10	-1.31858
104838048	chr14:104838048:G:C	1.06593e-05	-0.367373	-0.975428
104838267	chr14:104838267:C:T	1.10853e-05	-1.07666e-10	-1.30361
104839029	chr14:104839029:G:A	1.18899e-05	-1.07666e-10	-1.23354
104839483	chr14:104839483:C:T	1.03686e-05	-1.07666e-10	-1.37045
104840479	chr14:104840479:C:A	1.3526e-05	0.223107	-1.32773
104840491	chr14:104840491:G:A	2.17652e-05	-1.07666e-10	-0.628918
104840826	chr14:104840826:G:A	0.00023811	-1.07666e-10	1.7635
104841026	chr14:104841026:C:T	2.63005e-05	-1.07666e-10	-0.439645
104841086	chr14:104841086:G:T	0.00024651	-1.07666e-10	1.79817
104842110	chr14:104842110:C:T	2.6989e-05	-1.07666e-10	-0.413803
104842182	chr14:104842182:A:G	1.17414e-05	-1.07666e-10	-1.24611
104842193	chr14:104842193:C:T	3.01749e-05	-1.07666e-10	-0.302222
104842495	chr14:104842495:C:T	1.21498e-05	-1.21192	-3.65436e-10
104842915	chr14:104842915:T:C	1.66094e-05	-1.07666e-10	-0.899264
104842919	chr14:104842919:A:T	1.66186e-05	-1.07666e-10	-0.898707
104843271	chr14:104843271:C:T	4.35834e-06	-0.864614	-1.37253
104843308	chr14:104843308:A:G	8.68023e-06	-0.704405	-0.843779
104843551	chr14:104843551:G:A	2.4781e-05	-1.07666e-10	-0.499155
104843826	chr14:104843826:G:A	1.23414e-05	0.0926529	-1.28892
104843904	chr14:104843904:G:A	2.17571e-05	-1.07666e-10	-0.629292
104844161	chr14:104844161:T:C	2.68776e-05	-0.644862	0.226925
104844494	chr14:104844494:C:T	4.92511e-05	-1.07666e-10	0.1877
104845102	chr14:104845102:G:T	3.31916e-06	-1.54958	-0.959935
104845416	chr14:104845416:T:C	1.07562e-05	-1.07666e-10	-1.33375
104845717	chr14:104845717:A:G	2.33168e-05	-0.650657	0.0905998
104845730	chr14:104845730:T:C	1.17991e-05	-1.07666e-10	-1.24121
104846256	chr14:104846256:T:C	1.17467e-05	-1.07666e-10	-1.24566
104846598	chr14:104846598:C:T	2.36094e-06	-1.54285	-1.30732
104846861	chr14:104846861:T:C	0.00156217	-1.07666e-10	3.6446
104847295	chr14:104847295:C:T	2.55021e-05	-1.07666e-10	-0.470469
104847524	chr14:104847524:A:G	1.94891e-05	-1.07666e-10	-0.739378
104847661	chr14:104847661:T:C	2.96243e-05	0.523783	-0.844419
104847670	chr14:104847670:A:G	1.81625e-05	-1.07666e-10	-0.80987
104847756	chr14:104847756:G:T	2.54309e-05	-0.660271	0.187005
104847983	chr14:104847983:T:C	5.54333e-05	0.30595	-3.65436e-10
104848305	chr14:104848305:T:C	8.66064e-06	-0.201564	-1.34888
104848332	chr14:104848332:C:A	6.94176e-06	-1.54474	-0.22694
104848597	chr14:104848597:G:A	1.07524e-05	-1.07666e-10	-1.3341
104848644	chr14:104848644:C:T	1.18515e-05	-0.107882	-1.1289
104848686	chr14:104848686:T:C	1.04902e-05	-1.07666e-10	-1.35879
104848739	chr14:104848739:G:A	1.00882e-05	-1.54174	0.143871
104848750	chr14:104848750:C:T	1.0121e-05	-1.53877	0.14415
104848782	chr14:104848782:C:T	7.87366e-06	-1.48104	-0.164667
104848851	chr14:104848851:G:A	1.11975e-05	-1.07666e-10	-1.29354
104848864	chr14:104848864:TAC:T	7.8057e-06	-1.54974	-0.104638
104849258	chr14:104849258:T:C	2.15151e-05	-1.07666e-10	-0.640478
104849327	chr14:104849327:G:A	1.09846e-05	-1.07666e-10	-1.31274
104849331	chr14:104849331:C:T	1.12156e-05	-1.07666e-10	-1.29192
104849345	chr14:104849345:T:G	2.73993e-06	-1.43179	-1.26951
104849907	chr14:104849907:G:A	1.43559e-05	-1.54954	0.50447
104850407	chr14:104850407:G:A	1.0621e-05	-1.3464	-3.65436e-10
104850495	chr14:104850495:A:C	1.25603e-05	-1.07666e-10	-1.17869
104850590	chr14:104850590:G:T	1.17949e-05	-1.07666e-10	-1.24156
104850613	chr14:104850613:C:G	3.17611e-06	-1.39502	-1.15855
104850936	chr14:104850936:C:T	1.23975e-05	-1.5506	0.358862
104851264	chr14:104851264:A:C	1.25192e-05	-1.07666e-10	-1.18197
104851356	chr14:104851356:T:G	3.56221e-05	-0.136265	-3.65436e-10
104851421	chr14:104851421:G:C	1.18686e-05	-1.07666e-10	-1.23533
104851780	chr14:104851780:G:A	7.10104e-06	-0.47874	-1.27025
104851977	chr14:104851977:G:A	1.28972e-05	-1.07666e-10	-1.15222
104852036	chr14:104852036:G:A	1.43407e-05	-1.07666e-10	-1.04613
104852130	chr14:104852130:C:A	3.69465e-05	-0.0997596	-3.65436e-10
104852515	chr14:104852515:G:A	1.38901e-05	-1.07666e-10	-1.07806
104852777	chr14:104852777:C:T	2.26325e-05	-1.07666e-10	-0.589845
104852892	chr14:104852892:G:A	1.19768e-05	-1.07666e-10	-1.22626
104852955	chr14:104852955:C:A	2.54643e-05	-1.51065	1.0387
104852980	chr14:104852980:C:G	4.17078e-05	0.0214562	-3.65436e-10
104856121	chr14:104856121:T:C	0.000246461	1.79797	-3.65436e-10
104856134	chr14:104856134:G:A	9.64026e-06	-1.06708	-0.3762
104856182	chr14:104856182:A:G	4.40728e-06	-1.45283	-0.773147
104856197	chr14:104856197:G:A	9.501e-06	-1.08795	-0.369882
104856587	chr14:104856587:TC:T	2.91528e-06	-1.49928	-1.13998
104856679	chr14:104856679:C:T	8.77605e-06	-1.09117	-0.446036
104856704	chr14:104856704:A:AC	5.35356e-06	-1.02799	-1.00348
104856773	chr14:104856773:T:C	1.1572e-05	-0.0820759	-1.17857
104856820	chr14:104856820:A:G	2.86007e-06	-1.45241	-1.20597
104856963	chr14:104856963:T:C	2.59894e-05	-1.43421	0.982665
104857084	chr14:104857084:CT:C	2.68692e-06	-1.4866	-1.23423
104857291	chr14:104857291:G:A	1.64563e-05	-1.07666e-10	-0.908522
104857962	chr14:104857962:G:A	1.58151e-05	-1.07666e-10	-0.948269
104858147	chr14:104858147:C:T	2.6011e-06	-1.52835	-1.22494
104858171	chr14:104858171:A:T	2.14588e-05	-1.07666e-10	-0.643095
104858200	chr14:104858200:G:A	3.93423e-05	-1.07666e-10	-0.0369325
104858463	chr14:104858463:C:T	5.6998e-06	-1.23914	-0.729665
104859912	chr14:104859912:C:T	1.00467e-05	-1.40198	-3.65436e-10
104860180	chr14:104860180:CCA:C	2.32189e-06	-1.50698	-1.35987
104860847	chr14:104860847:C:T	2.53118e-05	-1.07666e-10	-0.47796
104862148	chr14:104862148:T:A	1.10421e-05	-1.07666e-10	-1.30751
104863125	chr14:104863125:C:T	1.23214e-05	-1.51986	0.321963
104863141	chr14:104863141:C:T	9.83904e-06	-1.42287	-3.65436e-10
104863169	chr14:104863169:G:T	1.04538e-05	-1.07666e-10	-1.36226
104863377	chr14:104863377:C:T	0.000458099	-1.07666e-10	2.41785
104863421	chr14:104863421:G:C	2.69554e-06	-1.45295	-1.26468
104864371	chr14:104864371:C:T	1.26596e-05	-1.07666e-10	-1.17082
104864500	chr14:104864500:AC:A	9.95574e-06	-1.41108	-3.65436e-10
104864534	chr14:104864534:C:G	3.06598e-06	-1.2552	-1.33366
104865151	chr14:104865151:C:A	1.37802e-05	-1.53262	0.446627
104865664	chr14:104865664:G:A	2.58508e-06	-1.45134	-1.30813
104866551	chr14:104866551:A:AG	1.79418e-05	-0.822097	-3.65436e-10
104866881	chr14:104866881:C:T	1.0494e-05	-1.07666e-10	-1.35842
104866918	chr14:104866918:C:T	1.26322e-05	-1.17298	-3.65436e-10
104867202	chr14:104867202:A:G	2.961e-06	-1.36412	-1.25959
104867226	chr14:104867226:C:T	1.54272e-05	-1.07666e-10	-0.9731
104867307	chr14:104867307:C:T	1.24654e-05	-0.989017	-0.197258
104867824	chr14:104867824:G:A	0.000356337	-1.07666e-10	2.16665
104867859	chr14:104867859:C:A	7.14763e-06	-1.47664	-0.265809
104868092	chr14:104868092:C:T	2.08267e-05	-1.07666e-10	-0.672996
104868311	chr14:104868311:C:T	3.88329e-05	-1.07666e-10	-0.0499633
104868712	chr14:104868712:C:T	8.12259e-06	-1.15921	-0.45537
104868959	chr14:104868959:T:C	1.11506e-05	-1.07666e-10	-1.29774
104869183	chr14:104869183:G:A	3.42287e-05	-0.176168	-3.65436e-10
104869373	chr14:104869373:A:G	2.79724e-06	-1.39014	-1.29046
104869541	chr14:104869541:T:C	5.9676e-06	-1.54884	-0.374045
104869799	chr14:104869799:T:C	1.515e-05	-1.07666e-10	-0.991233
104870109	chr14:104870109:C:CA	2.29254e-06	-1.50678	-1.3728
104870210	chr14:104870210:G:A	0.000389043	-1.07666e-10	2.25446
104870227	chr14:104870227:C:T	1.39342e-05	-1.07489	-3.65436e-10
104870414	chr14:104870414:G:A	2.7504e-06	-1.40039	-1.2971
104870478	chr14:104870478:C:G	4.05319e-05	-1.07666e-10	-0.00714311
104870682	chr14:104870682:C:T	1.97642e-05	-1.07666e-10	-0.725361
104870913	chr14:104870913:G:T	1.69562e-05	-1.07666e-10	-0.878601
104870949	chr14:104870949:C:T	3.58859e-05	-1.07666e-10	-0.128886
104871188	chr14:104871188:A:G	1.52966e-05	-1.15182	0.170226
104871200	chr14:104871200:A:G	1.98107e-05	-1.07666e-10	-0.72301
104871261	chr14:104871261:G:A	9.78442e-06	-1.42844	-3.65436e-10
104871466	chr14:104871466:C:T	3.76402e-06	-1.16283	-1.22091
104871539	chr14:104871539:G:A	1.32511e-05	-1.07666e-10	-1.12515
104872559	chr14:104872559:T:TC	1.55244e-05	-1.07666e-10	-0.96682
104872821	chr14:104872821:C:T	1.27775e-05	-1.07666e-10	-1.16154
104872947	chr14:104872947:T:C	7.20565e-06	-1.11964	-0.614726
104873331	chr14:104873331:G:A	9.3456e-06	-1.47433	-3.65436e-10
104873442	chr14:104873442:T:C	0.00037946	-1.07666e-10	2.22952
104873631	chr14:104873631:T:C	2.97419e-06	-1.37911	-1.24015
104873793	chr14:104873793:C:T	3.69477e-06	-1.21566	-1.18665
104874173	chr14:104874173:C:T	5.84212e-05	-1.07666e-10	0.358447
104874713	chr14:104874713:C:A	2.15189e-05	-1.07666e-10	-0.640302
104875221	chr14:104875221:G:A	2.18362e-05	-1.07666e-10	-0.625662
104875654	chr14:104875654:C:T	0.000744736	-1.07666e-10	2.9038
104876010	chr14:104876010:G:A	1.05228e-05	-1.07666e-10	-1.35569
104876170	chr14:104876170:G:T	2.0624e-05	-1.07666e-10	-0.682778
104876644	chr14:104876644:C:G	7.39668e-06	-1.38586	-0.322338
104876645	chr14:104876645:A:G	7.58885e-06	-1.36308	-0.319475
104877035	chr14:104877035:G:A	1.03416e-05	-1.07666e-10	-1.37305
104877067	chr14:104877067:T:C	3.69954e-05	-1.07666e-10	-0.0984369
104877190	chr14:104877190:C:A	2.18362e-05	-1.07666e-10	-0.625662
104877256	chr14:104877256:A:G	7.17808e-06	-1.55062	-0.187581
104877349	chr14:104877349:G:A	4.10082e-05	0.748293	-0.743754
104877501	chr14:104877501:G:A	3.00433e-05	-1.07666e-10	-0.306592
104877774	chr14:104877774:G:A	6.05004e-06	-1.35018	-0.558985
104877820	chr14:104877820:G:A	6.41577e-06	-1.37747	-0.473006
104877956	chr14:104877956:C:T	7.37379e-06	-1.37435	-0.336946
104878082	chr14:104878082:A:G	6.18376e-06	-1.372	-0.515301
104878150	chr14:104878150:C:T	1.33318e-05	-1.07666e-10	-1.11908
104878196	chr14:104878196:C:T	6.254e-06	-1.38671	-0.489302
104878231	chr14:104878231:C:T	6.35969e-06	-1.36873	-0.490524
104878266	chr14:104878266:C:T	5.53103e-06	-1.41167	-0.58719
104878424	chr14:104878424:C:T	5.98428e-06	-1.42849	-0.49161
104878486	chr14:104878486:G:A	4.25225e-05	0.0408005	-3.65436e-10
104878535	chr14:104878535:C:T	5.80769e-06	-1.44962	-0.500425
104878731	chr14:104878731:G:A	1.36277e-05	-1.53963	0.442504
104878870	chr14:104878870:A:G	3.56519e-05	-0.135429	-3.65436e-10
104878994	chr14:104878994:T:C	3.49992e-06	-1.54617	-0.91032
104879271	chr14:104879271:G:A	3.61216e-05	-0.12234	-3.65436e-10
104879444	chr14:104879444:G:A	1.99477e-05	-1.07666e-10	-0.716119
104879461	chr14:104879461:G:A	3.97392e-05	-0.0268946	-3.65436e-10
104879818	chr14:104879818:A:G	2.25813e-05	-1.07666e-10	-0.592107
104879866	chr14:104879866:G:A	8.66597e-06	-0.221567	-1.32826
104880295	chr14:104880295:G:A	3.98213e-05	-0.0248287	-3.65436e-10
104880392	chr14:104880392:A:C	0.000635625	-1.07666e-10	2.74538
104880532	chr14:104880532:G:A	3.59494e-05	-0.127119	-3.65436e-10
104880570	chr14:104880570:T:C	3.57822e-06	-1.5419	-0.892464
104880898	chr14:104880898:A:C	1.26227e-05	-1.17373	-3.65436e-10
104880959	chr14:104880959:G:A	1.76741e-05	0.137041	-0.974175
104881021	chr14:104881021:G:A	0.000260116	-1.07666e-10	1.85189
104881085	chr14:104881085:G:T	1.18954e-05	-1.23308	-3.65436e-10
104881151	chr14:104881151:C:T	3.15249e-05	-1.08886	0.830405
104881351	chr14:104881351:G:A	1.9132e-05	-0.757868	-3.65436e-10
104881676	chr14:104881676:G:A	4.84445e-06	-1.18803	-0.943369
104881684	chr14:104881684:G:A	4.4166e-06	-1.23607	-0.987791
104881702	chr14:104881702:G:A	8.39384e-06	-1.24845	-0.33328
104881823	chr14:104881823:G:A	4.8192e-05	0.165961	-3.65436e-10
104881934	chr14:104881934:C:T	4.22118e-05	0.0334671	-3.65436e-10
104881997	chr14:104881997:C:T	8.021e-06	-1.47541	-0.151755
104882161	chr14:104882161:T:C	4.77013e-05	-1.07666e-10	0.155726
104882215	chr14:104882215:C:T	6.07899e-05	-1.30847	1.70667
104882225	chr14:104882225:A:G	4.62601e-05	-1.07666e-10	0.125047
104882227	chr14:104882227:GT:G	4.70592e-05	-1.07666e-10	0.142175
104882379	chr14:104882379:T:G	1.13633e-05	-1.07666e-10	-1.27885
104882387	chr14:104882387:G:A	9.70291e-06	-1.43681	-3.65436e-10
104882396	chr14:104882396:G:T	6.1129e-06	-1.34792	-0.550906
104882435	chr14:104882435:A:G	5.32639e-05	0.266027	-3.65436e-10
104882466	chr14:104882466:GAGGAGGGGCCAGGCAGGC:G	1.13831e-05	-1.07666e-10	-1.2771
104882552	chr14:104882552:A:C	0.000221431	1.69088	-3.65436e-10
104882849	chr14:104882849:G:C	9.34044e-06	-1.47488	-3.65436e-10
104883164	chr14:104883164:C:T	0.000161119	-1.07666e-10	1.37291
104883233	chr14:104883233:C:T	1.23242e-05	-1.07666e-10	-1.19766
104883270	chr14:104883270:C:T	0.00024303	-1.07666e-10	1.78395
104883540	chr14:104883540:C:T	5.51614e-06	-1.51404	-0.487514
104883549	chr14:104883549:C:T	3.74951e-06	-1.51387	-0.873735
104883554	chr14:104883554:G:A	7.65888e-06	-1.29966	-0.373707
104883560	chr14:104883560:A:G	2.6886e-06	-1.54384	-1.17637
104883796	chr14:104883796:C:T	2.18261e-05	-0.626127	-3.65436e-10
104884018	chr14:104884018:A:G	1.5785e-05	0.315772	-1.26594
104884075	chr14:104884075:C:T	1.55169e-05	-1.07666e-10	-0.9673
104884102	chr14:104884102:C:T	1.08465e-05	-1.07666e-10	-1.32539
104884462	chr14:104884462:C:T	3.86068e-06	-1.06748	-1.29091
104884531	chr14:104884531:C:T	4.16282e-06	-1.00637	-1.27667
104885018	chr14:104885018:G:A	1.47085e-05	-1.07666e-10	-1.0208
104885242	chr14:104885242:G:A	3.15926e-05	-0.256309	-3.65436e-10
104885300	chr14:104885300:A:G	9.65999e-06	-0.66779	-0.773449
104885336	chr14:104885336:C:T	5.77514e-06	-0.58262	-1.37305
104885781	chr14:104885781:C:T	1.07043e-05	-1.07666e-10	-1.33858
104885841	chr14:104885841:G:A	1.32008e-05	-1.07666e-10	-1.12895
104885918	chr14:104885918:T:A	8.40025e-06	-1.05479	-0.526182
104886199	chr14:104886199:C:T	2.97119e-05	-0.317683	-3.65436e-10
104886246	chr14:104886246:C:T	2.77297e-05	-1.07666e-10	-0.386727
104886799	chr14:104886799:C:G	1.55795e-05	-1.07666e-10	-0.963277
104887068	chr14:104887068:G:A	8.87814e-06	-1.52564	-3.65436e-10
104888023	chr14:104888023:C:G	1.34903e-05	-1.07666e-10	-1.10726
104888161	chr14:104888161:C:T	5.96127e-06	-1.50241	-0.421541
104888208	chr14:104888208:A:G	9.24106e-06	-0.719462	-0.766113
104888848	chr14:104888848:G:T	3.167e-05	-0.253862	-3.65436e-10
104889042	chr14:104889042:C:T	0.00014119	-1.07666e-10	1.24087
104889212	chr14:104889212:C:T	5.00137e-06	-0.790407	-1.30911
104889333	chr14:104889333:TG:T	1.91777e-05	-0.853773	0.0982895
104889872	chr14:104889872:C:T	1.26595e-05	-1.07666e-10	-1.17083
104891434	chr14:104891434:C:T	4.59545e-06	-0.855984	-1.32818
104891695	chr14:104891695:G:A	3.01563e-05	0.0806657	-0.383504
104891978	chr14:104891978:T:C	5.24344e-06	-0.73185	-1.3204
104892012	chr14:104892012:C:T	4.82636e-06	-0.80824	-1.3269
104892275	chr14:104892275:C:T	5.27542e-05	-1.07666e-10	0.256411
104892292	chr14:104892292:C:T	8.94562e-06	-1.42463	-0.0934402
104892610	chr14:104892610:G:A	1.42071e-05	-1.07666e-10	-1.05549
104892740	chr14:104892740:C:T	1.43134e-05	-1.04804	-3.65436e-10
104892956	chr14:104892956:G:A	1.0446e-05	-1.07666e-10	-1.36301
104893322	chr14:104893322:C:T	7.06374e-06	-0.462072	-1.29218
104893490	chr14:104893490:T:C	0.000154771	-0.158378	1.49109
104893790	chr14:104893790:G:A	8.54485e-06	-1.53283	-0.0310735
104893956	chr14:104893956:C:T	1.29229e-05	-1.07666e-10	-1.15023
104894018	chr14:104894018:C:T	5.90113e-05	0.64951	-0.281013
104894409	chr14:104894409:T:C	0.000138353	-0.255341	1.47592
104894610	chr14:104894610:G:A	2.98952e-05	-0.311532	-3.65436e-10
104895087	chr14:104895087:G:A	2.97579e-05	-0.316137	-3.65436e-10
104895100	chr14:104895100:G:A	1.13636e-05	-1.07666e-10	-1.27882
104895492	chr14:104895492:C:A	1.32061e-05	-1.07666e-10	-1.12855
104895493	chr14:104895493:TGGTGG:T	1.32061e-05	-1.07666e-10	-1.12855
104895597	chr14:104895597:T:C	7.32715e-06	-0.757901	-0.959744
104895862	chr14:104895862:C:T	2.04044e-05	-0.693479	-3.65436e-10
104895907	chr14:104895907:C:T	4.75892e-05	0.153374	-3.65436e-10
104896096	chr14:104896096:G:A	4.4101e-05	-1.07666e-10	0.0772512
104896820	chr14:104896820:A:G	0.00032305	0.157663	1.91091
104896865	chr14:104896865:A:G	1.06099e-05	-0.743549	-0.603899
104896870	chr14:104896870:G:A	4.23865e-06	-1.53629	-0.728698
104897337	chr14:104897337:C:T	1.04513e-05	-1.07666e-10	-1.36251
104897630	chr14:104897630:C:T	1.09562e-05	-1.07666e-10	-1.31533
104897710	chr14:104897710:T:C	1.17478e-05	-1.24556	-3.65436e-10
104897915	chr14:104897915:G:A	1.4493e-05	-1.03557	-3.65436e-10
104898093	chr14:104898093:G:A	1.462e-05	-1.02684	-3.65436e-10
104898326	chr14:104898326:C:T	1.16634e-05	-1.07666e-10	-1.25277
104898624	chr14:104898624:A:G	1.13142e-05	-1.07666e-10	-1.28317
104899012	chr14:104899012:A:G	8.67556e-06	-1.54872	-3.65436e-10
104899430	chr14:104899430:C:T	1.03841e-05	-1.07666e-10	-1.36896
104899435	chr14:104899435:A:G	1.34013e-05	-1.07666e-10	-1.11388
104899575	chr14:104899575:T:TCTC	5.09427e-06	-1.17448	-0.906637
104900014	chr14:104900014:T:C	4.71065e-06	-1.17326	-0.986147
104900148	chr14:104900148:G:T	1.26641e-05	-1.07666e-10	-1.17046
104900162	chr14:104900162:C:T	4.66484e-05	0.47858	-0.345174
104900183	chr14:104900183:G:A	1.26249e-05	-1.07666e-10	-1.17356
104900384	chr14:104900384:T:A	4.44116e-06	-1.12179	-1.09653
104900425	chr14:104900425:G:A	4.57345e-06	-1.12588	-1.06308
104900608	chr14:104900608:A:G	1.79557e-05	-1.07666e-10	-0.821323
104900697	chr14:104900697:T:A	1.10164e-05	-1.07666e-10	-1.30985
104900857	chr14:104900857:C:T	7.32428e-05	-1.07666e-10	0.584548
104901181	chr14:104901181:T:C	4.99959e-05	-1.07666e-10	0.202709
104901538	chr14:104901538:G:A	6.2319e-06	-1.50312	-0.37643
104901954	chr14:104901954:G:A	4.64621e-06	-1.54412	-0.629062
104902007	chr14:104902007:C:T	1.03446e-05	-1.07666e-10	-1.37276
104902015	chr14:104902015:C:T	1.12654e-05	-1.2875	-3.65436e-10
104902212	chr14:104902212:G:A	1.59754e-05	-1.07666e-10	-0.938182
104902426	chr14:104902426:C:T	4.81182e-06	-1.12487	-1.01329
104902531	chr14:104902531:G:A	4.90139e-06	-1.12303	-0.996681
104902544	chr14:104902544:C:A	4.92893e-06	-1.11964	-0.994475
104902790	chr14:104902790:C:T	1.41068e-05	-1.07666e-10	-1.06258
104902971	chr14:104902971:T:C	2.19294e-05	-0.621404	-3.65436e-10
104903308	chr14:104903308:C:T	5.11002e-06	-1.5483	-0.52973
104903568	chr14:104903568:T:C	4.59799e-06	-1.14127	-1.04234
104903651	chr14:104903651:G:C	3.5608e-05	-1.07666e-10	-0.136662
104904465	chr14:104904465:A:G	1.37173e-05	-1.09058	-3.65436e-10
104904566	chr14:104904566:T:G	0.000290997	-0.287544	2.25162
104907614	chr14:104907614:A:G	4.75648e-06	-1.09045	-1.05927
104907876	chr14:104907876:T:C	4.6054e-06	-1.1058	-1.0762
104907923	chr14:104907923:T:C	4.66224e-06	-1.08573	-1.084
104908958	chr14:104908958:G:A	6.1969e-06	-0.749202	-1.13598
104909228	chr14:104909228:T:G	1.0712e-05	-1.07666e-10	-1.33787
104909242	chr14:104909242:A:G	4.84608e-06	-1.07296	-1.0581
104909563	chr14:104909563:C:T	6.42316e-06	-1.4455	-0.403825
104909664	chr14:104909664:G:C	1.25365e-05	-1.07666e-10	-1.18059
104909665	chr14:104909665:G:T	1.0338e-05	-1.07666e-10	-1.37341
104909767	chr14:104909767:G:A	7.23148e-06	-1.45621	-0.274582
104910762	chr14:104910762:G:A	4.87133e-06	-1.03536	-1.09051
104910795	chr14:104910795:C:T	1.08877e-05	-1.07666e-10	-1.3216
104910921	chr14:104910921:A:G	9.17905e-06	-1.49231	-3.65436e-10
104911122	chr14:104911122:G:A	1.05777e-05	-1.07666e-10	-1.35048
104911613	chr14:104911613:A:T	4.4926e-06	-1.13212	-1.07468
104911784	chr14:104911784:C:T	4.63875e-06	-1.10956	-1.06523
104911889	chr14:104911889:G:A	7.16293e-06	-1.51627	-0.224047
104911974	chr14:104911974:G:A	0.000131596	0.713431	0.457076
104912248	chr14:104912248:C:T	1.31267e-05	-1.07666e-10	-1.13458
104912251	chr14:104912251:A:C	1.33439e-05	-1.07666e-10	-1.11817
104912714	chr14:104912714:C:T	8.05819e-06	-1.49713	-0.125412
104912946	chr14:104912946:A:G	1.28514e-05	-1.07666e-10	-1.15578
104912959	chr14:104912959:G:A	4.77313e-05	-1.07666e-10	0.156356
104913333	chr14:104913333:TGAA:T	0.000149394	0.71936	0.577995
104913463	chr14:104913463:C:T	1.03929e-05	-1.07666e-10	-1.36811
104913552	chr14:104913552:C:T	7.98315e-06	-1.51154	-0.120364
104913676	chr14:104913676:C:T	1.2879e-05	-1.07666e-10	-1.15364
104914890	chr14:104914890:T:C	2.42919e-06	-1.53741	-1.28426
104914909	chr14:104914909:CA:C	0.000211608	-0.451156	2.09666
104914935	chr14:104914935:C:T	7.20428e-05	0.582369	-0.0143395
104914983	chr14:104914983:TC:T	3.23564e-05	-1.07666e-10	-0.23242
104915299	chr14:104915299:C:T	1.03973e-05	-1.07666e-10	-1.36769
104915426	chr14:104915426:T:C	0.000193406	-0.521453	2.07701
104915527	chr14:104915527:C:T	0.000106358	-1.07666e-10	0.957575
104915666	chr14:104915666:T:C	0.000179439	-0.533471	2.01407
104916241	chr14:104916241:G:T	1.20093e-05	-0.406125	-0.817428
104916360	chr14:104916360:A:T	1.21589e-05	-0.35587	-0.855301
104916939	chr14:104916939:G:A	0.000236297	-1.07666e-10	1.75586
104916950	chr14:104916950:A:C	1.06132e-05	-1.07666e-10	-1.34714
104917065	chr14:104917065:GT:G	1.07314e-05	-1.07666e-10	-1.33605
104917222	chr14:104917222:G:A	1.20846e-05	-1.07666e-10	-1.2173
104917235	chr14:104917235:T:C	1.76773e-05	-1.07666e-10	-0.836953
104917258	chr14:104917258:A:G	1.09496e-05	-1.07666e-10	-1.31593
104917496	chr14:104917496:C:T	9.21552e-06	-1.49673	0.00838435
104917601	chr14:104917601:A:G	5.12483e-06	-1.36362	-0.711513
104918047	chr14:104918047:T:C	0.000328886	-1.07666e-10	2.08648
104918288	chr14:104918288:G:A	1.05922e-05	-1.07666e-10	-1.34911
104918538	chr14:104918538:G:C	1.29515e-05	-1.07666e-10	-1.14802
104918687	chr14:104918687:G:A	7.60653e-05	-1.07666e-10	0.62236
104918904	chr14:104918904:C:T	7.69716e-06	-1.07354	-0.59484
104918911	chr14:104918911:G:A	6.10189e-06	-0.857427	-1.0432
104919015	chr14:104919015:A:C	1.45688e-05	0.33631	-1.36666
104919069	chr14:104919069:C:T	1.23565e-05	-1.07666e-10	-1.19505
104919100	chr14:104919100:G:A	5.4138e-05	0.613616	-0.331311
104919165	chr14:104919165:T:C	1.19764e-05	-1.07666e-10	-1.22629
104919168	chr14:104919168:C:T	1.25833e-05	-1.07666e-10	-1.17686
104919270	chr14:104919270:A:G	1.04164e-05	-1.07666e-10	-1.36585
104919536	chr14:104919536:T:C	2.22829e-06	-1.55091	-1.35709
104919573	chr14:104919573:T:A	1.23635e-05	-1.07666e-10	-1.19448
104919676	chr14:104919676:C:G	1.84578e-05	-1.07666e-10	-0.793745
104919702	chr14:104919702:T:C	3.03336e-05	0.84762	-1.1446
104919812	chr14:104919812:G:C	3.0771e-05	-0.680179	0.397521
104919856	chr14:104919856:G:A	2.39402e-06	-1.50991	-1.32635
104919859	chr14:104919859:G:A	2.13779e-05	-1.07666e-10	-0.646876
104919886	chr14:104919886:T:C	2.32888e-06	-1.55056	-1.31328
104919942	chr14:104919942:G:A	2.27377e-06	-1.55111	-1.33668
104920059	chr14:104920059:T:C	2.30786e-06	-1.55052	-1.3224
104920174	chr14:104920174:G:A	1.8822e-05	-1.07666e-10	-0.774203
104920220	chr14:104920220:G:A	1.09429e-05	-1.07666e-10	-1.31654
104920258	chr14:104920258:G:A	2.32288e-06	-1.53566	-1.33076
104920320	chr14:104920320:G:A	3.56659e-05	-0.476248	0.34121
104920389	chr14:104920389:C:G	0.000130783	0.495437	0.668875
104920428	chr14:104920428:A:G	0.000166224	0.741015	0.66309
104920524	chr14:104920524:G:A	1.47652e-05	-1.07666e-10	-1.01696
104920646	chr14:104920646:A:G	1.27279e-05	0.12447	-1.28991
104920726	chr14:104920726:G:A	2.18053e-05	0.58745	-1.21453
104920779	chr14:104920779:CA:C	1.67335e-05	-1.07666e-10	-0.89182
104920783	chr14:104920783:A:G	9.01339e-06	-0.151981	-1.35854
104920793	chr14:104920793:T:C	3.15568e-05	-1.07666e-10	-0.257441
104920827	chr14:104920827:T:A	4.86921e-05	0.176286	-3.65436e-10
104921023	chr14:104921023:C:T	2.22746e-05	-1.07666e-10	-0.605783
104921070	chr14:104921070:T:C	0.000102746	-1.07666e-10	0.923025
104921272	chr14:104921272:T:C	8.57313e-05	0.741987	-3.65436e-10
104921290	chr14:104921290:C:T	2.52796e-05	-1.07666e-10	-0.479236
104921712	chr14:104921712:T:A	5.32335e-06	-1.54748	-0.489649
104921950	chr14:104921950:C:T	1.16511e-05	-1.07666e-10	-1.25383
104921961	chr14:104921961:A:G	0.000143929	1.12883	0.131263
104922039	chr14:104922039:G:A	2.4557e-05	-0.696282	0.188048
104922082	chr14:104922082:C:T	1.10699e-05	-1.07666e-10	-1.305
104922158	chr14:104922158:C:T	2.31323e-05	0.805188	-1.37319
104922366	chr14:104922366:A:T	9.41623e-05	0.835788	-3.65436e-10
104922418	chr14:104922418:A:G	0.000338075	0.726564	1.38747
104922660	chr14:104922660:C:G	0.000100928	0.905177	-3.65436e-10
104924130	chr14:104924130:TAGG:T	1.27861e-05	-1.07666e-10	-1.16087
104924174	chr14:104924174:C:T	1.40116e-05	-1.07666e-10	-1.06935
104924659	chr14:104924659:A:C	1.36572e-05	-1.07666e-10	-1.09496
104924668	chr14:104924668:C:T	6.97894e-05	-0.170156	0.706406
104924797	chr14:104924797:A:G	2.41984e-05	-1.07666e-10	-0.522946
104925121	chr14:104925121:G:A	1.09274e-05	-1.07666e-10	-1.31796
104925132	chr14:104925132:G:C	6.44402e-05	0.456506	-3.65436e-10
104925299	chr14:104925299:G:A	2.47499e-05	-1.07666e-10	-0.500409
104925375	chr14:104925375:T:G	1.44868e-05	0.294448	-1.33044
104925507	chr14:104925507:G:A	1.54331e-05	-1.07666e-10	-0.972716
104925560	chr14:104925560:T:G	2.23483e-05	-1.07666e-10	-0.602481
104926196	chr14:104926196:A:C	0.000411659	0.668012	1.64295
104926392	chr14:104926392:A:G	0.00374829	0.805605	3.71422
104926883	chr14:104926883:C:A	1.09356e-05	-1.07666e-10	-1.31721
104926896	chr14:104926896:G:A	7.12491e-05	-1.07666e-10	0.556951
104927186	chr14:104927186:T:C	7.11844e-05	-1.07666e-10	0.556041
104927219	chr14:104927219:G:C	5.17314e-05	-0.502404	0.739238
104927370	chr14:104927370:C:T	5.81113e-05	0.989968	-0.636839
104927399	chr14:104927399:G:C	2.07873e-05	0.698534	-1.37342
104927435	chr14:104927435:C:T	2.01837e-05	0.668396	-1.37275
104927749	chr14:104927749:G:A	1.12512e-05	-1.07666e-10	-1.28875
104928077	chr14:104928077:C:G	2.43782e-05	0.857884	-1.37342
104928277	chr14:104928277:C:T	2.2596e-05	0.781967	-1.37342
104928326	chr14:104928326:C:A	4.53778e-05	0.809821	-0.704031
104928332	chr14:104928332:C:T	5.05103e-05	-0.640193	0.85314
104928522	chr14:104928522:G:A	3.45798e-05	-0.603313	0.437351
104929037	chr14:104929037:G:A	2.30848e-05	0.803009	-1.37307
104929092	chr14:104929092:A:G	6.30908e-05	1.5972	-1.16186
104931563	chr14:104931563:C:T	1.46551e-05	-1.02444	-3.65436e-10
104932207	chr14:104932207:A:G	6.03858e-05	0.391522	-3.65436e-10
104932361	chr14:104932361:C:A	8.19517e-05	0.696899	-3.65436e-10
104933042	chr14:104933042:T:C	1.09151e-05	-1.07666e-10	-1.31908
104934468	chr14:104934468:AC:A	0.000112053	1.00974	-3.65436e-10
104934843	chr14:104934843:C:T	1.27716e-05	-1.07666e-10	-1.16201
104935169	chr14:104935169:G:A	2.12319e-05	-0.653728	-3.65436e-10
104935748	chr14:104935748:G:A	9.45013e-05	0.839382	-3.65436e-10
104935808	chr14:104935808:A:C	1.3896e-05	-1.07666e-10	-1.07763
104936315	chr14:104936315:T:A	9.08522e-06	-1.50258	-3.65436e-10
104936449	chr14:104936449:G:A	0.000345346	-0.53725	2.67257
104936657	chr14:104936657:T:C	0.000345756	-0.551642	2.68815
104936893	chr14:104936893:C:T	1.32171e-05	-1.12772	-3.65436e-10
104937137	chr14:104937137:C:T	0.000339794	-0.545216	2.66432
104937274	chr14:104937274:T:C	8.05823e-05	0.680047	-3.65436e-10
104937340	chr14:104937340:A:G	0.000100215	0.898088	-3.65436e-10
104937450	chr14:104937450:T:C	1.36773e-05	-1.0935	-3.65436e-10
104938047	chr14:104938047:T:C	0.000403981	-0.565145	2.85728
104938256	chr14:104938256:G:A	1.15627e-05	-1.07666e-10	-1.26145
104939605	chr14:104939605:G:A	0.000271729	-0.642299	2.53787
104939687	chr14:104939687:G:C	1.39164e-05	-1.07666e-10	-1.07617
104939898	chr14:104939898:A:C	2.1316e-05	-0.649774	-3.65436e-10
104939901	chr14:104939901:A:C	9.16874e-05	-0.684917	1.49407
104940035	chr14:104940035:C:T	0.000520968	1.35905	1.1874
104940694	chr14:104940694:A:G	0.000288448	-0.599397	2.55468
104940871	chr14:104940871:T:C	0.000260223	-0.623902	2.47621
104940990	chr14:104940990:G:A	9.97172e-05	0.893107	-3.65436e-10
104941188	chr14:104941188:G:A	0.000107286	0.966269	-3.65436e-10
104941594	chr14:104941594:C:T	1.92319e-05	-1.07666e-10	-0.752659
104941693	chr14:104941693:A:G	0.000331535	-0.554797	2.6493
104941845	chr14:104941845:T:G	0.000388649	0.678018	1.57543
104941933	chr14:104941933:G:C	9.17478e-06	-1.49277	-3.65436e-10
104941978	chr14:104941978:T:C	0.00044732	-0.462428	2.85647
104942183	chr14:104942183:T:A	2.64661e-05	-1.07666e-10	-0.433366
104942474	chr14:104942474:A:G	0.000553602	-0.998598	3.60581
104942527	chr14:104942527:G:A	1.03734e-05	-1.07666e-10	-1.36999
104942846	chr14:104942846:G:A	1.34066e-05	-1.07666e-10	-1.11348
104942932	chr14:104942932:C:T	1.03592e-05	-1.07666e-10	-1.37135
104943018	chr14:104943018:C:T	1.24371e-05	-1.07666e-10	-1.18855
104943146	chr14:104943146:T:A	2.1718e-05	-1.07666e-10	-0.631092
104943566	chr14:104943566:G:A	0.0001164	-1.07666e-10	1.0478
104943570	chr14:104943570:T:C	2.52849e-05	-0.479026	-3.65436e-10
104943622	chr14:104943622:G:T	0.000635818	-0.323905	3.06959
104943683	chr14:104943683:G:A	1.361e-05	-1.07666e-10	-1.09843
104943958	chr14:104943958:G:C	4.27579e-05	-1.07666e-10	0.0463214
104944119	chr14:104944119:C:T	1.04276e-05	-1.36477	-3.65436e-10
104944134	chr14:104944134:C:T	0.00014742	-1.07666e-10	1.28406
104944392	chr14:104944392:T:C	2.51285e-05	-1.07666e-10	-0.48523
104944438	chr14:104944438:A:G	6.51436e-05	-0.413658	0.88102
104944464	chr14:104944464:C:G	1.30467e-05	-1.07666e-10	-1.14069
104944754	chr14:104944754:G:A	1.06996e-05	-1.07666e-10	-1.33903
104944825	chr14:104944825:C:T	0.000113771	1.02496	-3.65436e-10
104944847	chr14:104944847:A:C	1.09568e-05	-1.07666e-10	-1.31528
104944870	chr14:104944870:G:A	2.39831e-05	-1.07666e-10	-0.53188
104944927	chr14:104944927:G:A	1.65422e-05	-1.07666e-10	-0.903319
104945396	chr14:104945396:T:C	0.000107581	-1.07666e-10	0.969011
104946155	chr14:104946155:G:A	2.51014e-05	-1.07666e-10	-0.486307
104946527	chr14:104946527:T:C	1.88852e-05	-1.07666e-10	-0.770853
104946553	chr14:104946553:C:T	0.000138668	-1.07666e-10	1.22285
104946731	chr14:104946731:G:C	1.08453e-05	-1.07666e-10	-1.3255
104946886	chr14:104946886:A:G	2.94689e-06	-1.3212	-1.30728
104946911	chr14:104946911:C:A	1.22338e-05	-1.07666e-10	-1.20503
104946916	chr14:104946916:A:G	1.06207e-05	-1.07666e-10	-1.34642
104946963	chr14:104946963:T:C	1.06014e-05	-1.07666e-10	-1.34824
104947320	chr14:104947320:G:T	1.08483e-05	-1.07666e-10	-1.32522
104947539	chr14:104947539:C:T	1.19389e-05	-1.07666e-10	-1.22943
104947915	chr14:104947915:C:T	5.72613e-06	-0.646466	-1.31773
104947966	chr14:104947966:C:T	1.11869e-05	-1.07666e-10	-1.29449
104947996	chr14:104947996:A:C	4.73277e-06	-1.55095	-0.603772
104948222	chr14:104948222:T:C	1.40324e-05	-1.07666e-10	-1.06786
104948292	chr14:104948292:G:A	3.43119e-05	-0.279339	0.105601
104948397	chr14:104948397:C:T	1.30682e-05	-1.07666e-10	-1.13905
104948400	chr14:104948400:C:T	1.28741e-05	-1.15401	-3.65436e-10
104948429	chr14:104948429:G:A	2.42693e-05	-1.07666e-10	-0.520021
104948620	chr14:104948620:C:G	8.28687e-05	-1.07666e-10	0.708026
104948641	chr14:104948641:C:T	1.03384e-05	-1.07666e-10	-1.37337
104948908	chr14:104948908:G:C	1.0706e-05	-1.07666e-10	-1.33842
104948909	chr14:104948909:G:A	1.05978e-05	-1.07666e-10	-1.34858
104949611	chr14:104949611:A:C	1.03402e-05	-1.07666e-10	-1.37319
104949627	chr14:104949627:C:T	1.21389e-05	-1.07666e-10	-1.21282
104949673	chr14:104949673:T:C	1.12113e-05	-1.07666e-10	-1.29231
104949715	chr14:104949715:G:A	1.5073e-05	-1.07666e-10	-0.996327
104949932	chr14:104949932:T:C	6.24142e-05	-1.07666e-10	0.424561
104949934	chr14:104949934:G:C	0.000207495	-1.07666e-10	1.62587
104950486	chr14:104950486:G:A	1.08998e-05	-1.07666e-10	-1.32049
104950530	chr14:104950530:C:G	1.58954e-05	-1.07666e-10	-0.943203
104950574	chr14:104950574:A:G	1.23139e-05	-1.07666e-10	-1.1985
104950581	chr14:104950581:T:C	3.99689e-05	-1.07666e-10	-0.0211298
104950622	chr14:104950622:A:G	6.54637e-05	-1.07666e-10	0.472264
104950711	chr14:104950711:C:A	3.12648e-05	-1.07666e-10	-0.266738
104950713	chr14:104950713:G:C	2.69784e-05	-1.07666e-10	-0.414195
104950725	chr14:104950725:G:A	1.40979e-05	-1.07666e-10	-1.0632
104950765	chr14:104950765:T:C	0.000580249	-1.07666e-10	2.65423
104950777	chr14:104950777:G:A	2.05753e-05	-1.07666e-10	-0.68514
104950894	chr14:104950894:A:G	1.08614e-05	-1.07666e-10	-1.32402
104950899	chr14:104950899:C:G	9.80128e-05	-1.07666e-10	0.875866
104950927	chr14:104950927:T:A	1.08161e-05	-1.07666e-10	-1.3282
104950934	chr14:104950934:G:A	3.13016e-05	-1.07666e-10	-0.265562
104950966	chr14:104950966:C:A	4.28721e-05	-1.07666e-10	0.0489898
104951882	chr14:104951882:G:T	1.43363e-05	-1.07666e-10	-1.04644
104952054	chr14:104952054:C:T	2.75298e-05	-0.393963	-3.65436e-10
104952118	chr14:104952118:T:C	1.03378e-05	-1.07666e-10	-1.37343
104952766	chr14:104952766:G:A	1.33817e-05	-1.07666e-10	-1.11534
104952887	chr14:104952887:G:A	1.60289e-05	-0.934838	-3.65436e-10
104952897	chr14:104952897:T:C	9.44651e-06	-0.654331	-0.809256
104953142	chr14:104953142:T:C	1.1599e-05	-1.07666e-10	-1.25832
104953214	chr14:104953214:C:G	0.000166254	1.40429	-3.65436e-10
104953220	chr14:104953220:G:A	2.1412e-05	-0.285729	-0.359549
104953222	chr14:104953222:A:G	1.89864e-05	-0.256631	-0.508877
104953231	chr14:104953231:A:G	2.03708e-05	-0.184768	-0.510363
104953391	chr14:104953391:G:A	1.88385e-05	-1.07666e-10	-0.773326
104953400	chr14:104953400:A:G	1.52968e-05	-1.07666e-10	-0.98159
104953402	chr14:104953402:T:C	1.73633e-05	-1.07666e-10	-0.854873
104953418	chr14:104953418:G:C	1.60419e-05	-1.07666e-10	-0.934025
104953797	chr14:104953797:C:T	8.7605e-06	-1.53898	-3.65436e-10
104953878	chr14:104953878:T:C	2.48769e-05	-0.00149264	-0.493798
104954590	chr14:104954590:A:G	3.76224e-05	1.20949	-1.29113
104954899	chr14:104954899:CAGCCAGCAGGGTAGTGA:C	3.51465e-05	0.863487	-1.01319
104954925	chr14:104954925:G:T	1.05383e-05	-1.07666e-10	-1.35421
104955217	chr14:104955217:G:C	0.000179287	1.47976	-3.65436e-10
104955230	chr14:104955230:G:A	1.04611e-05	-1.07666e-10	-1.36157
104955825	chr14:104955825:G:C	2.78623e-05	-1.07666e-10	-0.381957
104955891	chr14:104955891:C:T	5.36116e-05	1.62815	-1.35562
104955975	chr14:104955975:AT:A	5.34732e-05	1.62074	-1.3508
104956089	chr14:104956089:G:A	3.68749e-05	-1.07666e-10	-0.101699
104956243	chr14:104956243:T:C	3.75172e-05	-0.176207	0.0917735
104956890	chr14:104956890:A:G	6.8808e-05	1.74099	-1.2189
104956931	chr14:104956931:C:T	1.05081e-05	-1.07666e-10	-1.35709
104956934	chr14:104956934:C:T	1.10514e-05	-1.07666e-10	-1.30668
104956940	chr14:104956940:T:C	1.12026e-05	-1.07666e-10	-1.29308
104957024	chr14:104957024:T:C	1.47592e-05	-1.07666e-10	-1.01736
104957113	chr14:104957113:T:G	0.000145103	1.26821	-3.65436e-10
104957139	chr14:104957139:C:T	0.000171769	1.43692	-3.65436e-10
104957185	chr14:104957185:A:G	1.04074e-05	-1.07666e-10	-1.36671
104957295	chr14:104957295:G:A	4.43628e-05	-1.07666e-10	0.0831687
104957326	chr14:104957326:T:C	1.50994e-05	0.046902	-1.04148
104957329	chr14:104957329:A:C	1.53821e-05	0.0614619	-1.03749
104957472	chr14:104957472:G:A	3.46755e-05	-0.163198	-3.65436e-10
104957491	chr14:104957491:C:T	6.92026e-05	-1.07666e-10	0.527806
104957554	chr14:104957554:G:A	1.02801e-05	-1.37902	-3.65436e-10
104957662	chr14:104957662:A:T	3.38436e-05	-1.07666e-10	-0.187481
104957853	chr14:104957853:A:T	2.02113e-05	-1.07666e-10	-0.702992
104958095	chr14:104958095:G:C	6.49174e-05	1.83314	-1.36926
104958237	chr14:104958237:T:C	1.06618e-05	-1.07666e-10	-1.34257
104958294	chr14:104958294:C:T	1.06955e-05	-1.07666e-10	-1.33941
104958445	chr14:104958445:T:C	1.315e-05	-1.07666e-10	-1.13281
104958565	chr14:104958565:A:AT	1.07676e-05	-1.07666e-10	-1.33269
104958628	chr14:104958628:T:C	1.47614e-05	-1.01722	-3.65436e-10
104959032	chr14:104959032:TC:T	1.07416e-05	-1.07666e-10	-1.33511
104959305	chr14:104959305:T:C	1.04151e-05	-1.07666e-10	-1.36597
104959391	chr14:104959391:T:C	1.13667e-05	-1.07666e-10	-1.27855
104959505	chr14:104959505:T:C	1.2482e-05	-1.07666e-10	-1.18494
104959566	chr14:104959566:G:A	1.67493e-05	-0.890877	-3.65436e-10
104960709	chr14:104960709:T:C	1.11002e-05	-1.07666e-10	-1.30227
104960721	chr14:104960721:T:C	1.03528e-05	-1.07666e-10	-1.37198
104960959	chr14:104960959:C:T	1.06954e-05	-1.07666e-10	-1.33942
104960983	chr14:104960983:T:C	1.30136e-05	-1.07666e-10	-1.14323
104961215	chr14:104961215:G:A	1.17817e-05	-1.07666e-10	-1.24268
104961241	chr14:104961241:A:G	8.65729e-05	1.68678	-0.935027
104961267	chr14:104961267:C:A	0.000134474	-1.07666e-10	1.19214
104961286	chr14:104961286:G:A	1.04232e-05	-1.07666e-10	-1.3652
104961433	chr14:104961433:G:A	1.16047e-05	-1.25783	-3.65436e-10
104961435	chr14:104961435:AC:A	1.23046e-05	0.0150171	-1.21428
104961443	chr14:104961443:G:A	9.70995e-06	-0.215928	-1.22015
104961445	chr14:104961445:G:A	9.57457e-06	-0.173691	-1.27643
104961473	chr14:104961473:T:C	1.22058e-05	-1.07666e-10	-1.20732
104961488	chr14:104961488:C:A	1.09933e-05	-1.07666e-10	-1.31195
104961841	chr14:104961841:C:T	1.43868e-05	-1.07666e-10	-1.04292
104961979	chr14:104961979:C:T	1.26684e-05	-1.07666e-10	-1.17012
104962154	chr14:104962154:T:C	1.39358e-05	-1.07477	-3.65436e-10
104962279	chr14:104962279:C:T	1.2613e-05	-1.07666e-10	-1.17451
104962377	chr14:104962377:A:G	3.82954e-05	1.20452	-1.26842
104962476	chr14:104962476:A:G	3.63581e-05	1.13973	-1.25555
104962863	chr14:104962863:T:C	1.44111e-05	-1.07666e-10	-1.04123
104962874	chr14:104962874:A:T	1.19842e-05	-1.07666e-10	-1.22564
104963049	chr14:104963049:A:G	3.034e-05	-1.07666e-10	-0.296766
104963593	chr14:104963593:G:A	1.20691e-05	-1.07666e-10	-1.21858
104963762	chr14:104963762:G:A	1.19917e-05	-1.07666e-10	-1.22501
104963784	chr14:104963784:T:C	2.09316e-05	-1.07666e-10	-0.667973
104963824	chr14:104963824:C:T	1.76039e-05	-1.07666e-10	-0.841114
104963852	chr14:104963852:G:A	1.04698e-05	-1.07666e-10	-1.36074
104964319	chr14:104964319:G:T	2.08675e-05	-1.07666e-10	-0.671038
104964382	chr14:104964382:G:A	1.28731e-05	-1.07666e-10	-1.1541
104964401	chr14:104964401:G:A	0.000169978	2.75904	-1.3326
104964408	chr14:104964408:C:G	1.08017e-05	-1.07666e-10	-1.32953
104964549	chr14:104964549:C:T	1.61435e-05	-0.927714	-3.65436e-10
104964590	chr14:104964590:T:G	0.000256884	3.17402	-1.33462
104965069	chr14:104965069:TTC:T	1.48075e-05	-1.07666e-10	-1.0141
104965237	chr14:104965237:C:T	1.09744e-05	-1.07666e-10	-1.31366
104965465	chr14:104965465:G:A	1.24202e-05	-1.07666e-10	-1.18991
104965485	chr14:104965485:G:A	1.70286e-05	-1.07666e-10	-0.874336
104965486	chr14:104965486:T:G	1.69978e-05	-1.07666e-10	-0.876146
104965612	chr14:104965612:A:C	9.17918e-05	0.205482	0.604809
104965707	chr14:104965707:G:A	1.78056e-05	-0.81554	-0.0141796
104966033	chr14:104966033:T:C	0.00029395	2.078	-0.103821
104966065	chr14:104966065:C:T	0.000290288	1.96164	-3.65436e-10
104966212	chr14:104966212:C:T	1.16771e-05	-1.07666e-10	-1.2516
104966229	chr14:104966229:G:A	1.04564e-05	-1.07666e-10	-1.36202
104966241	chr14:104966241:C:T	1.03722e-05	-1.07666e-10	-1.3701
104966584	chr14:104966584:C:T	2.26454e-05	-1.07666e-10	-0.589276
104966792	chr14:104966792:A:G	0.000126586	2.35591	-1.22422
104967065	chr14:104967065:A:G	1.03786e-05	-1.07666e-10	-1.36948
104967085	chr14:104967085:T:C	7.8009e-05	1.95336	-1.30577
104967116	chr14:104967116:C:G	1.10875e-05	-1.07666e-10	-1.30342
104967173	chr14:104967173:C:G	2.00132e-05	-1.07666e-10	-0.71284
104967274	chr14:104967274:T:C	9.52818e-05	2.12073	-1.27313
104967442	chr14:104967442:G:A	9.42177e-05	2.01364	-1.17727
104967494	chr14:104967494:G:A	1.21617e-05	-1.07666e-10	-1.21094
104967610	chr14:104967610:C:A	3.02615e-05	-1.07666e-10	-0.299354
104967720	chr14:104967720:T:C	1.32804e-05	-1.07666e-10	-1.12294
104968020	chr14:104968020:T:C	1.15917e-05	-1.07666e-10	-1.25894
104968309	chr14:104968309:TGCCTCCCCGAGAACTGGACTATCCTG:T	1.40032e-05	-1.07666e-10	-1.06995
104968442	chr14:104968442:C:T	1.0561e-05	-1.07666e-10	-1.35206
104968447	chr14:104968447:A:T	8.78701e-06	-1.53596	-3.65436e-10
104968903	chr14:104968903:C:T	1.1785e-05	-1.07666e-10	-1.2424
104969057	chr14:104969057:C:T	8.75259e-05	2.08069	-1.31799
104969076	chr14:104969076:C:A	1.06646e-05	-1.07666e-10	-1.3423
104969261	chr14:104969261:G:A	1.06442e-05	-1.07666e-10	-1.34422
104969282	chr14:104969282:C:T	1.09823e-05	-1.07666e-10	-1.31294
104969312	chr14:104969312:A:G	4.72584e-05	0.356726	-0.210328
104969613	chr14:104969613:G:A	1.04803e-05	-1.07666e-10	-1.35974
104969817	chr14:104969817:C:G	2.11328e-05	-1.07666e-10	-0.658404
104969885	chr14:104969885:A:G	1.42936e-05	-1.07666e-10	-1.04942
104970433	chr14:104970433:A:G	1.10568e-05	-1.07666e-10	-1.30619
104970494	chr14:104970494:C:T	1.33005e-05	-1.07666e-10	-1.12143
104971787	chr14:104971787:C:A	1.14839e-05	-1.07666e-10	-1.26829
104971799	chr14:104971799:T:G	1.12683e-05	-1.07666e-10	-1.28724
104971865	chr14:104971865:A:G	1.05312e-05	-1.07666e-10	-1.35489
104971964	chr14:104971964:C:T	1.24795e-05	-1.07666e-10	-1.18514
104972174	chr14:104972174:G:T	1.05026e-05	-1.07666e-10	-1.35761
104972428	chr14:104972428:G:GC	1.05636e-05	-1.07666e-10	-1.35182
104972431	chr14:104972431:T:G	1.06132e-05	-1.07666e-10	-1.34714
104972694	chr14:104972694:G:A	0.0001527	1.31924	-3.65436e-10
104972696	chr14:104972696:G:A	1.0689e-05	-1.07666e-10	-1.34001
104972823	chr14:104972823:A:C	1.05321e-05	-1.07666e-10	-1.3548
104972905	chr14:104972905:G:C	1.6691e-05	-1.07666e-10	-0.894362
104973214	chr14:104973214:G:A	1.0897e-05	-1.07666e-10	-1.32074
104973301	chr14:104973301:G:A	3.49482e-05	-1.07666e-10	-0.155364
104973669	chr14:104973669:G:A	8.86026e-05	2.04249	-1.26756
104973707	chr14:104973707:T:C	1.03451e-05	-1.07666e-10	-1.37271
104973726	chr14:104973726:G:T	3.79489e-05	-1.07666e-10	-0.072991
104973888	chr14:104973888:G:A	1.149e-05	-1.07666e-10	-1.26776
104974527	chr14:104974527:G:A	1.39687e-05	-1.07666e-10	-1.07241
104974712	chr14:104974712:G:A	0.000477355	2.45903	-3.65436e-10
104975157	chr14:104975157:G:A	1.07725e-05	-1.07666e-10	-1.33224
104975488	chr14:104975488:GCCT:G	1.42022e-05	-1.07666e-10	-1.05583
104976260	chr14:104976260:T:G	3.55435e-05	-1.07666e-10	-0.138474
104976573	chr14:104976573:G:A	1.21603e-05	-1.21106	-3.65436e-10
104976643	chr14:104976643:G:A	1.74375e-05	-1.07666e-10	-0.850609
104976754	chr14:104976754:G:A	1.28943e-05	-1.07666e-10	-1.15245
104976999	chr14:104976999:G:A	2.77383e-05	-1.07666e-10	-0.386416
104977069	chr14:104977069:CCAGA:C	8.66086e-06	-1.55042	-3.65436e-10
104977135	chr14:104977135:A:G	0.00014506	-1.07666e-10	1.26792
104977358	chr14:104977358:C:T	8.48118e-06	-0.472874	-1.09851
104977660	chr14:104977660:C:T	9.11674e-06	-1.49912	-3.65436e-10
104977675	chr14:104977675:C:T	2.25906e-05	0.78147	-1.37317
104978162	chr14:104978162:T:C	2.67655e-05	-1.07666e-10	-0.422116
104978365	chr14:104978365:A:G	0.000220891	1.68844	-3.65436e-10
104979091	chr14:104979091:A:G	1.28424e-05	-1.07666e-10	-1.15648
104980024	chr14:104980024:C:T	2.85189e-05	-1.07666e-10	-0.358665
104980383	chr14:104980383:G:A	4.49797e-06	-1.54984	-0.655766
104980403	chr14:104980403:G:A	1.17913e-05	-1.07666e-10	-1.24187
104980738	chr14:104980738:C:T	0.000594401	0.253101	2.42522
104981149	chr14:104981149:G:T	0.000870157	0.619306	2.44014
104981269	chr14:104981269:C:T	2.65525e-05	-1.26382	0.833715
104981285	chr14:104981285:T:C	0.00015898	0.545582	0.813968
104982000	chr14:104982000:A:G	3.6189e-05	0.814559	-0.935036
104982001	chr14:104982001:T:G	2.12793e-05	-1.23177	0.580277
104983169	chr14:104983169:A:G	1.41622e-05	-1.07666e-10	-1.05865
104983665	chr14:104983665:C:A	0.00104798	-0.805712	4.0511
104983772	chr14:104983772:T:C	0.000650761	0.330208	2.4387
104983775	chr14:104983775:C:T	3.01894e-05	-0.0890693	-0.21267
104983799	chr14:104983799:G:A	3.74229e-05	-1.07666e-10	-0.0869488
104983938	chr14:104983938:A:C	2.11937e-05	-1.07666e-10	-0.655529
104984392	chr14:104984392:AG:A	2.44823e-05	-1.07666e-10	-0.511279
104984879	chr14:104984879:C:T	1.05489e-05	-1.07666e-10	-1.35321
104985120	chr14:104985120:G:A	2.85434e-05	-1.07666e-10	-0.357807
104985305	chr14:104985305:C:T	2.57614e-05	0.809347	-1.2697
104985430	chr14:104985430:T:C	1.09185e-05	-1.07666e-10	-1.31878
104985435	chr14:104985435:C:T	2.2479e-05	-1.07666e-10	-0.59665
104985441	chr14:104985441:A:G	1.44897e-05	-1.07666e-10	-1.03579
104986294	chr14:104986294:G:T	3.01168e-05	-1.07666e-10	-0.304147
104986298	chr14:104986298:G:T	1.19608e-05	-1.2276	-3.65436e-10
104986488	chr14:104986488:A:G	4.5159e-05	0.100958	-3.65436e-10
104986654	chr14:104986654:A:C	9.71579e-05	-1.07666e-10	0.867106
104986952	chr14:104986952:G:A	2.08821e-05	-1.07666e-10	-0.670337
104987076	chr14:104987076:G:C	3.92415e-06	-0.969809	-1.37227
104987444	chr14:104987444:T:C	1.33312e-05	-1.07666e-10	-1.11912
104987889	chr14:104987889:G:A	0.000651594	-0.597302	3.36749
104987917	chr14:104987917:G:A	2.87588e-05	-1.07666e-10	-0.350288
104988056	chr14:104988056:A:G	1.52793e-05	-1.07666e-10	-0.982733
104988192	chr14:104988192:A:G	0.00013308	0.779854	0.401863
104988607	chr14:104988607:G:A	2.81843e-05	-1.07666e-10	-0.370465
104988618	chr14:104988618:C:T	2.3031e-06	-1.52345	-1.35152
104988638	chr14:104988638:C:T	3.14864e-05	-1.07666e-10	-0.259677
104989261	chr14:104989261:C:T	1.07217e-05	-1.07666e-10	-1.33697
104989265	chr14:104989265:T:C	2.06461e-05	-0.681707	-3.65436e-10
104989502	chr14:104989502:C:T	1.10522e-05	-1.07666e-10	-1.3066
104990051	chr14:104990051:T:C	1.11586e-05	-1.07666e-10	-1.29702
104990121	chr14:104990121:C:G	1.56967e-05	-1.07666e-10	-0.955782
104990127	chr14:104990127:T:C	3.40756e-05	-1.07666e-10	-0.180649
104990202	chr14:104990202:C:G	1.05996e-05	-1.07666e-10	-1.34842
104990473	chr14:104990473:AT:A	1.05579e-05	-1.07666e-10	-1.35235
104990824	chr14:104990824:T:C	0.000393939	1.53701	0.729958
104991415	chr14:104991415:G:A	1.11859e-05	-1.07666e-10	-1.29458
104991434	chr14:104991434:A:G	9.22272e-06	-0.783288	-0.704274
104991586	chr14:104991586:T:A	8.69186e-06	-1.54684	-3.65436e-10
104991931	chr14:104991931:C:G	8.66921e-06	-1.54945	-3.65436e-10
104991989	chr14:104991989:C:T	1.03513e-05	-1.07666e-10	-1.37212
104992258	chr14:104992258:G:A	1.03459e-05	-1.07666e-10	-1.37264
104992652	chr14:104992652:C:T	3.47539e-05	-1.07666e-10	-0.16094
104992670	chr14:104992670:C:T	1.8997e-05	-1.07666e-10	-0.76495
104992807	chr14:104992807:G:A	1.02305e-05	-1.38386	-3.65436e-10
104993436	chr14:104993436:C:T	1.28377e-05	-1.15684	-3.65436e-10
104993587	chr14:104993587:A:G	5.71329e-05	-0.617729	0.953878
104993931	chr14:104993931:G:A	1.04686e-05	-1.07666e-10	-1.36085
104993950	chr14:104993950:A:G	2.92029e-06	-1.26782	-1.36973
104994022	chr14:104994022:C:T	0.000982404	1.29346	1.88732
104994092	chr14:104994092:G:A	0.000232451	3.10568	-1.36623
104994202	chr14:104994202:G:A	0.000220728	3.05613	-1.36843
104994521	chr14:104994521:G:A	0.00152862	1.40248	2.22041
104994713	chr14:104994713:C:T	9.73689e-06	-1.43331	-3.65436e-10
104994730	chr14:104994730:C:T	1.72803e-05	-0.73445	-0.125214
104995194	chr14:104995194:C:T	2.69187e-05	-1.07666e-10	-0.416409
104995206	chr14:104995206:CTCTG:C	1.03405e-05	-1.07666e-10	-1.37317
104995374	chr14:104995374:G:A	1.03822e-05	-1.07666e-10	-1.36914
104995495	chr14:104995495:C:T	0.00020112	0.857704	0.736966
104995721	chr14:104995721:A:G	0.000201485	2.96084	-1.36436
104995732	chr14:104995732:C:T	0.0002236	3.0653	-1.36468
104996233	chr14:104996233:C:G	5.68924e-05	-0.729452	1.06138
104997107	chr14:104997107:G:C	2.18863e-05	-0.623373	-3.65436e-10
104997293	chr14:104997293:T:G	1.1467e-05	-1.07666e-10	-1.26975
104997344	chr14:104997344:G:A	2.0099e-05	-1.07666e-10	-0.708562
104997826	chr14:104997826:C:T	1.4361e-05	-0.76615	-0.278567
104997951	chr14:104997951:G:A	2.32701e-05	-0.562064	-3.65436e-10
104997966	chr14:104997966:G:A	0.000200112	-1.07666e-10	1.58965
104998591	chr14:104998591:GACTT:G	1.28181e-05	-1.07666e-10	-1.15837
104998692	chr14:104998692:C:T	1.0607e-05	-1.07666e-10	-1.34772
104998961	chr14:104998961:G:A	2.19129e-05	-1.07666e-10	-0.622156
104999504	chr14:104999504:G:A	5.94111e-05	-0.738542	1.11379
104999690	chr14:104999690:A:G	7.23959e-05	-0.627215	1.20013
105000086	chr14:105000086:G:A	1.03384e-05	-1.07666e-10	-1.37337
105000232	chr14:105000232:T:C	1.03393e-05	-1.07666e-10	-1.37328
105000328	chr14:105000328:A:G	2.56154e-06	-1.39529	-1.37333
105000423	chr14:105000423:C:T	1.03376e-05	-1.07666e-10	-1.37344
105000561	chr14:105000561:C:T	1.06361e-05	-1.07666e-10	-1.34498
105000754	chr14:105000754:C:T	1.15456e-05	-1.07666e-10	-1.26292
105000903	chr14:105000903:T:G	0.00107563	1.39742	1.87401
105001175	chr14:105001175:C:T	1.87539e-05	-1.07666e-10	-0.777828
105001176	chr14:105001176:G:A	1.03397e-05	-1.07666e-10	-1.37324
105001628	chr14:105001628:G:C	5.10219e-06	-0.760205	-1.31936
105001901	chr14:105001901:C:A	1.03407e-05	-1.07666e-10	-1.37315
105002119	chr14:105002119:C:T	1.0343e-05	-1.07666e-10	-1.37293
105002427	chr14:105002427:T:A	7.47726e-06	-0.880108	-0.817256
105002448	chr14:105002448:A:G	3.75165e-05	-0.992956	0.908505
105002485	chr14:105002485:C:T	1.0674e-05	-1.07666e-10	-1.34142
105002569	chr14:105002569:A:G	0.000425075	1.43161	0.911419
105002663	chr14:105002663:G:A	1.03569e-05	-1.07666e-10	-1.37158
105002696	chr14:105002696:CAG:C	0.000176667	2.61719	-1.15215
105003031	chr14:105003031:G:T	0.000167044	2.76058	-1.35155
105003090	chr14:105003090:A:G	1.03499e-05	-1.07666e-10	-1.37225
105003164	chr14:105003164:T:A	1.03451e-05	-1.07666e-10	-1.37272
105003289	chr14:105003289:G:A	1.16108e-05	-0.72867	-0.528626
105003418	chr14:105003418:C:T	0.000396459	-0.283966	2.55731
105003513	chr14:105003513:T:C	1.05264e-05	-1.07666e-10	-1.35534
105003556	chr14:105003556:G:A	7.63837e-05	-0.499948	1.12649
105003566	chr14:105003566:G:A	0.000929956	-0.0798511	3.20576
105003605	chr14:105003605:C:T	6.91628e-05	-0.55873	1.08596
105003700	chr14:105003700:A:G	1.2419e-05	-1.19001	-3.65436e-10
105003800	chr14:105003800:C:T	8.69246e-06	-1.54678	-3.65436e-10
105003808	chr14:105003808:C:T	8.68568e-06	-1.54756	-3.65436e-10
105004300	chr14:105004300:A:C	1.04479e-05	-1.07666e-10	-1.36283
105004626	chr14:105004626:T:C	0.00012406	-0.315706	1.42724
105005071	chr14:105005071:G:A	5.65561e-05	-0.38696	0.712962
105005549	chr14:105005549:C:T	8.59501e-06	-0.184602	-1.37345
105005620	chr14:105005620:G:T	3.28601e-05	-1.07666e-10	-0.216973
105005763	chr14:105005763:G:A	2.26455e-05	-0.58927	-3.65436e-10
105006504	chr14:105006504:CCTGT:C	1.04509e-05	-1.07666e-10	-1.36254
105006577	chr14:105006577:C:A	0.000126361	-0.504024	1.63394
105006585	chr14:105006585:A:T	3.02641e-05	-0.676484	0.377216
105006657	chr14:105006657:T:A	2.85308e-05	0.9016	-1.25985
105006735	chr14:105006735:T:G	5.55172e-05	0.307461	-3.65436e-10
105007158	chr14:105007158:T:A	1.9594e-05	-1.07666e-10	-0.734011
105007359	chr14:105007359:G:C	6.06069e-06	-0.800867	-1.10654
105007566	chr14:105007566:C:T	2.4648e-05	-0.80214	0.297604
105007636	chr14:105007636:C:A	1.24288e-05	-1.07666e-10	-1.18922
105008296	chr14:105008296:T:A	5.01095e-05	-1.07666e-10	0.204978
105008503	chr14:105008503:A:G	2.07062e-05	0.614825	-1.29362
105008933	chr14:105008933:C:T	2.93905e-05	-0.727437	0.398878
105008960	chr14:105008960:G:A	0.000141521	1.24321	-3.65436e-10
105009029	chr14:105009029:C:T	1.11374e-05	-1.07666e-10	-1.29892
105009154	chr14:105009154:C:T	8.35596e-06	-0.546847	-1.03941
105009342	chr14:105009342:T:C	3.15756e-05	-0.870601	0.613756
105009608	chr14:105009608:T:C	2.30326e-05	-1.07666e-10	-0.572321
105009654	chr14:105009654:T:C	4.44948e-05	-0.75354	0.839682
105009728	chr14:105009728:T:C	1.15074e-05	-0.596363	-0.669878
105009810	chr14:105009810:T:C	1.03427e-05	-1.07666e-10	-1.37295
105010321	chr14:105010321:T:C	3.90862e-05	-0.682256	0.638794
105010332	chr14:105010332:AG:A	0.000116492	-0.376344	1.42493
105011178	chr14:105011178:C:T	1.1616e-05	-1.07666e-10	-1.25685
105011262	chr14:105011262:C:G	1.27184e-05	-1.07666e-10	-1.16618
105011276	chr14:105011276:T:C	3.23359e-05	-0.867338	0.634283
105011765	chr14:105011765:G:A	0.000164658	2.72031	-1.32568
105012247	chr14:105012247:A:G	4.83588e-05	-0.753339	0.922757
105012519	chr14:105012519:C:T	2.04796e-05	-1.07666e-10	-0.689803
105012669	chr14:105012669:T:C	5.1528e-05	-1.07666e-10	0.232893
105012861	chr14:105012861:G:A	1.82359e-05	-0.805839	-3.65436e-10
105013153	chr14:105013153:T:C	3.9698e-05	-0.661303	0.633373
105013471	chr14:105013471:G:A	1.06657e-05	-1.07666e-10	-1.3422
105013688	chr14:105013688:G:A	1.8824e-05	0.538722	-1.31282
105013730	chr14:105013730:G:A	9.26041e-06	-1.48348	-3.65436e-10
105013817	chr14:105013817:C:T	2.25198e-06	-1.53708	-1.36034
105013900	chr14:105013900:G:A	1.99573e-05	0.576981	-1.29262
105013903	chr14:105013903:G:A	1.99815e-05	0.575031	-1.28945
105014091	chr14:105014091:G:C	5.22616e-05	-0.708989	0.95602
105014250	chr14:105014250:C:T	0.000155817	2.66252	-1.32306
105014304	chr14:105014304:A:G	9.73455e-06	-0.686951	-0.746599
105014358	chr14:105014358:G:A	1.26149e-05	-1.07666e-10	-1.17435
105014433	chr14:105014433:T:A	4.37372e-05	-0.705631	0.774598
105014821	chr14:105014821:C:A	0.000175869	2.78619	-1.32568
105015430	chr14:105015430:G:A	1.24593e-05	-1.07666e-10	-1.18677
105015590	chr14:105015590:C:T	3.75564e-05	-0.652689	0.5693
105015651	chr14:105015651:A:G	3.84086e-05	-0.686907	0.625957
105015899	chr14:105015899:A:T	1.43008e-05	-1.07666e-10	-1.04892
105015939	chr14:105015939:C:T	2.08157e-05	0.608651	-1.28217
105016015	chr14:105016015:G:A	0.000156018	2.69584	-1.3551
105016036	chr14:105016036:A:T	4.78228e-05	-0.664393	0.822664
105016041	chr14:105016041:A:G	0.000188803	1.53147	-3.65436e-10
105016292	chr14:105016292:C:T	4.65479e-05	-0.728256	0.859506
105017335	chr14:105017335:C:T	1.08821e-05	-1.07666e-10	-1.32211
105017702	chr14:105017702:G:A	4.58878e-05	-0.760212	0.87718
105017947	chr14:105017947:C:T	5.7763e-05	1.10302	-0.755902
105018444	chr14:105018444:A:G	6.92037e-06	-0.812315	-0.962448
105018699	chr14:105018699:C:G	4.72403e-05	-0.743069	0.889085
105018757	chr14:105018757:G:A	6.08174e-05	-0.731852	1.1305
105018918	chr14:105018918:GT:G	9.34015e-05	-1.07666e-10	0.827675
105019009	chr14:105019009:T:G	1.03723e-05	-1.07666e-10	-1.3701
105019217	chr14:105019217:G:A	1.1119e-05	-1.07666e-10	-1.30058
105019820	chr14:105019820:G:A	1.08682e-05	-0.663669	-0.659721
105019943	chr14:105019943:C:A	0.000194504	2.84849	-1.28727
105020176	chr14:105020176:C:T	1.02503e-05	-0.732347	-0.649583
105020392	chr14:105020392:G:A	9.97585e-06	-0.766636	-0.642429
105020412	chr14:105020412:G:A	1.25277e-05	0.0756	-1.25689
105020421	chr14:105020421:C:T	1.11956e-05	-0.666536	-0.627173
105020510	chr14:105020510:G:A	1.07818e-05	-1.07666e-10	-1.33137
105020594	chr14:105020594:G:A	9.17016e-06	-0.892085	-0.601193
105020846	chr14:105020846:G:A	1.13081e-05	-1.07666e-10	-1.28371
105021303	chr14:105021303:C:G	0.000180207	1.48488	-3.65436e-10
105021480	chr14:105021480:G:T	0.000147384	0.896699	0.38711
105021660	chr14:105021660:T:G	9.82104e-06	-0.769491	-0.655213
105022482	chr14:105022482:G:T	9.21498e-06	-0.711327	-0.777074
105022780	chr14:105022780:G:A	4.3896e-05	-1.07666e-10	0.0725917
105023575	chr14:105023575:T:C	9.12151e-06	-0.268517	-1.23008
105023728	chr14:105023728:TGAA:T	3.53581e-05	-0.779034	0.635329
105024009	chr14:105024009:C:T	2.0011e-05	-1.07666e-10	-0.71295
105024646	chr14:105024646:G:A	0.000160312	1.36789	-3.65436e-10
105024753	chr14:105024753:CTG:C	3.99386e-05	-0.826258	0.804368
105025151	chr14:105025151:A:G	1.03424e-05	-1.07666e-10	-1.37298
105025464	chr14:105025464:C:T	1.03379e-05	-1.07666e-10	-1.37341
105025480	chr14:105025480:C:T	1.07886e-05	-1.07666e-10	-1.33074
105025798	chr14:105025798:TAAAC:T	1.28942e-05	-1.07666e-10	-1.15245
105026017	chr14:105026017:TACTG:T	0.000119408	2.35046	-1.27715
105026165	chr14:105026165:TAAGTC:T	1.266e-05	-1.07666e-10	-1.17078
105026458	chr14:105026458:G:A	1.11256e-05	-1.07666e-10	-1.29999
105026698	chr14:105026698:AC:A	7.18904e-05	-0.552087	1.118
105026773	chr14:105026773:C:G	0.000107536	2.23491	-1.26632
105026838	chr14:105026838:C:T	1.65389e-05	0.369329	-1.27284
105026895	chr14:105026895:AAAT:A	1.67545e-05	0.351573	-1.24214
105027758	chr14:105027758:C:G	1.04881e-05	-1.07666e-10	-1.35899
105028066	chr14:105028066:A:G	0.000147195	1.28253	-3.65436e-10
105029032	chr14:105029032:C:T	0.000124015	2.38454	-1.27337
105029213	chr14:105029213:T:G	4.60108e-06	-0.958727	-1.22421
105029225	chr14:105029225:G:A	1.09232e-05	-1.07666e-10	-1.31834
105029326	chr14:105029326:C:T	1.1978e-05	-1.07666e-10	-1.22616
105029549	chr14:105029549:T:C	1.8498e-05	0.451706	-1.24328
105029808	chr14:105029808:G:A	1.78141e-05	0.422313	-1.25155
105029938	chr14:105029938:C:T	1.4756e-05	-0.549129	-0.46845
105030061	chr14:105030061:T:C	1.41457e-05	-1.07666e-10	-1.05982
105030331	chr14:105030331:C:T	0.000119065	-1.07666e-10	1.07044
105030486	chr14:105030486:T:G	1.09036e-05	-1.07666e-10	-1.32014
105031163	chr14:105031163:G:A	1.68226e-05	-0.380544	-0.505963
105031278	chr14:105031278:C:T	1.14144e-05	-1.07666e-10	-1.27436
105031279	chr14:105031279:A:G	2.41406e-05	0.205558	-0.730895
105031282	chr14:105031282:T:C	1.82039e-05	-0.346289	-0.461305
105031573	chr14:105031573:G:A	1.55841e-05	-0.442336	-0.520646
105031574	chr14:105031574:C:T	9.7087e-05	2.23172	-1.36534
105031803	chr14:105031803:A:G	6.37064e-06	-1.0503	-0.807234
105031885	chr14:105031885:G:C	1.63217e-05	-1.07666e-10	-0.916738
105032448	chr14:105032448:G:A	6.68009e-06	-1.02291	-0.787192
105032736	chr14:105032736:T:C	6.9474e-06	-0.986239	-0.784626
105033159	chr14:105033159:A:G	1.31321e-05	-1.07666e-10	-1.13417
105033446	chr14:105033446:C:A	1.06867e-05	-1.07666e-10	-1.34023
105033821	chr14:105033821:C:T	0.000119592	-0.622306	1.69716
105034078	chr14:105034078:T:C	0.000114838	-0.560257	1.59455
105034189	chr14:105034189:G:A	1.035e-05	-1.07666e-10	-1.37225
105034216	chr14:105034216:A:G	3.0956e-05	0.203085	-0.479751
105034525	chr14:105034525:A:G	1.10138e-05	-1.07666e-10	-1.31009
105034546	chr14:105034546:C:T	1.95019e-05	-1.07666e-10	-0.738722
105034860	chr14:105034860:C:T	1.92956e-05	-1.07666e-10	-0.749357
105035298	chr14:105035298:T:C	1.05068e-05	-1.07666e-10	-1.35721
105035957	chr14:105035957:G:A	1.04021e-05	-1.07666e-10	-1.36722
105036102	chr14:105036102:C:T	3.29842e-05	-0.213203	-3.65436e-10
105036466	chr14:105036466:T:C	1.04541e-05	-1.07666e-10	-1.36224
105036630	chr14:105036630:G:A	1.04474e-05	-1.07666e-10	-1.36288
105036791	chr14:105036791:AG:A	2.69064e-05	-1.07666e-10	-0.416866
105036793	chr14:105036793:A:G	1.04079e-05	-1.07666e-10	-1.36667
105037192	chr14:105037192:G:A	1.03843e-05	-1.07666e-10	-1.36894
105037240	chr14:105037240:A:G	1.04826e-05	-1.07666e-10	-1.35951
105037304	chr14:105037304:C:T	2.05358e-05	-0.687063	-3.65436e-10
105037339	chr14:105037339:T:C	2.45137e-05	0.348703	-0.858701
105037566	chr14:105037566:C:T	1.24913e-05	-1.1842	-3.65436e-10
105038666	chr14:105038666:T:C	8.7353e-05	2.11108	-1.35036
105038783	chr14:105038783:C:T	1.26688e-05	-1.17009	-3.65436e-10
105038800	chr14:105038800:T:A	0.000102171	-1.07666e-10	0.917421
105038933	chr14:105038933:C:T	7.68972e-05	-0.472864	1.1061
105039013	chr14:105039013:C:T	1.30903e-05	-1.13736	-3.65436e-10
105039912	chr14:105039912:A:G	1.15405e-05	-0.613847	-0.649525
105041045	chr14:105041045:C:T	4.31581e-05	-0.751476	0.807114
105041280	chr14:105041280:A:C	1.03376e-05	-1.07666e-10	-1.37344
105041300	chr14:105041300:C:A	1.23116e-05	-0.609642	-0.589048
105042112	chr14:105042112:T:G	1.04306e-05	-1.07666e-10	-1.36448
105042240	chr14:105042240:A:G	8.6776e-05	1.39143	-0.637331
105042329	chr14:105042329:A:G	0.000378654	1.47805	0.749343
105042661	chr14:105042661:G:T	9.44468e-05	1.44141	-0.602604
105042905	chr14:105042905:A:G	0.000266648	0.848107	1.02859
105042949	chr14:105042949:G:A	1.03554e-05	-1.07666e-10	-1.37173
105043639	chr14:105043639:A:G	1.03699e-05	-1.07666e-10	-1.37033
105044138	chr14:105044138:T:C	9.67978e-06	-1.49266	0.05347
105044174	chr14:105044174:A:C	0.000105017	-1.52477	2.46967
105044277	chr14:105044277:G:A	4.41507e-06	-1.01738	-1.20683
105044374	chr14:105044374:C:T	1.03773e-05	-1.07666e-10	-1.36961
105044812	chr14:105044812:G:C	1.49558e-05	-1.07666e-10	-1.00413
105044944	chr14:105044944:T:C	3.09917e-05	-1.511	1.23548
105044972	chr14:105044972:T:C	3.16966e-05	-1.50801	1.25499
105045526	chr14:105045526:T:C	6.71175e-05	-1.53103	2.02824
105045774	chr14:105045774:C:T	1.30062e-05	-1.07666e-10	-1.14381
105046031	chr14:105046031:G:C	8.1733e-05	-1.38047	2.0747
105046391	chr14:105046391:T:TA	9.5302e-06	-1.45477	-3.65436e-10
105046960	chr14:105046960:T:C	1.03952e-05	-1.36789	-3.65436e-10
105047236	chr14:105047236:G:A	1.4606e-05	-1.07666e-10	-1.0278
105047464	chr14:105047464:G:A	1.42775e-05	-1.07666e-10	-1.05055
105048063	chr14:105048063:C:T	2.25352e-05	-1.07666e-10	-0.594154
105048369	chr14:105048369:G:A	1.091e-05	-1.07666e-10	-1.31956
105048508	chr14:105048508:G:A	6.54127e-05	-1.07666e-10	0.471484
105048625	chr14:105048625:T:C	2.52561e-05	-1.07666e-10	-0.480165
105048766	chr14:105048766:G:A	1.62793e-05	-1.12839	0.209055
105048772	chr14:105048772:A:G	2.77467e-05	-1.07666e-10	-0.386116
105048882	chr14:105048882:A:G	9.19739e-06	-1.49031	-3.65436e-10
105048899	chr14:105048899:G:T	5.99255e-05	-1.07666e-10	0.38387
105048900	chr14:105048900:C:T	5.93988e-05	-1.07666e-10	0.375042
105049463	chr14:105049463:A:G	1.31573e-05	-1.15319	0.0209383
105049492	chr14:105049492:A:G	5.59173e-05	-1.40311	1.71775
105049889	chr14:105049889:C:T	5.8544e-05	1.73399	-1.37345
105050625	chr14:105050625:G:A	6.26143e-05	-1.07666e-10	0.427763
105051408	chr14:105051408:C:T	1.03535e-05	-1.07666e-10	-1.37191
105052119	chr14:105052119:A:C	7.79852e-05	-1.53905	2.18634
105052503	chr14:105052503:T:C	1.25179e-05	-1.07666e-10	-1.18207
105052879	chr14:105052879:A:G	1.37525e-05	-1.07666e-10	-1.08801
105053310	chr14:105053310:G:A	0.00012641	1.1303	-3.65436e-10
105053487	chr14:105053487:T:A	2.20129e-05	-1.07666e-10	-0.617601
105053518	chr14:105053518:T:C	1.12242e-05	-1.07666e-10	-1.29116
105053767	chr14:105053767:G:A	1.92203e-05	-1.07666e-10	-0.753264
105054338	chr14:105054338:C:T	1.63401e-05	0.329147	-1.24476
105054493	chr14:105054493:G:A	2.13544e-05	-1.07666e-10	-0.647975
105054571	chr14:105054571:C:T	3.36326e-05	-0.193737	-3.65436e-10
105054862	chr14:105054862:A:G	1.0319e-05	-1.37524	-3.65436e-10
105055003	chr14:105055003:A:G	0.000137761	0.72658	0.489712
105055567	chr14:105055567:C:T	1.10226e-05	-1.07666e-10	-1.30928
105055864	chr14:105055864:C:T	1.35327e-05	0.165961	-1.27009
105055940	chr14:105055940:T:C	1.07545e-05	-1.07666e-10	-1.3339
105056047	chr14:105056047:A:T	1.28436e-05	-1.07666e-10	-1.15639
105057058	chr14:105057058:G:A	1.13585e-05	-1.07666e-10	-1.27927
105057326	chr14:105057326:G:A	0.000118497	0.831413	0.234244
105057399	chr14:105057399:T:C	1.36378e-05	-1.07666e-10	-1.09639
105057480	chr14:105057480:G:A	1.18736e-05	0.0543042	-1.28922
105057684	chr14:105057684:C:G	3.71661e-05	-0.0938353	-3.65436e-10
105057805	chr14:105057805:T:C	1.3907e-05	0.225251	-1.30209
105057855	chr14:105057855:G:A	1.08286e-05	-1.07666e-10	-1.32704
105057937	chr14:105057937:C:T	1.19173e-05	-1.07666e-10	-1.23124
105059433	chr14:105059433:C:G	1.30319e-05	-1.07666e-10	-1.14183
105059650	chr14:105059650:A:G	1.28851e-05	-1.07666e-10	-1.15316
105060120	chr14:105060120:G:A	1.64017e-05	-1.07666e-10	-0.911844
105060412	chr14:105060412:C:T	1.29016e-05	-1.07666e-10	-1.15188
105060482	chr14:105060482:T:C	1.07806e-05	-1.07666e-10	-1.33148
105060741	chr14:105060741:C:G	1.36254e-05	-1.07666e-10	-1.0973
105060779	chr14:105060779:C:T	1.56936e-05	0.243311	-1.19929
105060874	chr14:105060874:G:A	9.56267e-06	-1.48803	0.0366674
105060921	chr14:105060921:C:T	9.68795e-06	-1.43835	-3.65436e-10
105060969	chr14:105060969:A:AG	1.28445e-05	-1.07666e-10	-1.15632
105061338	chr14:105061338:C:T	1.61164e-05	-1.07666e-10	-0.929396
105061362	chr14:105061362:C:T	1.05482e-05	-1.07666e-10	-1.35328
105061398	chr14:105061398:C:T	4.5437e-06	-1.36063	-0.834856
105061465	chr14:105061465:G:A	2.27921e-05	-1.07666e-10	-0.582816
105061875	chr14:105061875:T:C	2.11479e-05	0.29511	-0.952799
105062155	chr14:105062155:G:A	1.24068e-05	-1.07666e-10	-1.19099
105062228	chr14:105062228:T:C	1.10644e-05	-1.07666e-10	-1.3055
105062603	chr14:105062603:C:T	1.08524e-05	0.0277264	-1.35257
105062932	chr14:105062932:A:G	1.08166e-05	-1.07666e-10	-1.32815
105063131	chr14:105063131:G:A	1.52297e-05	-0.985986	-3.65436e-10
105063193	chr14:105063193:A:T	1.34668e-05	0.0988885	-1.20789
105063619	chr14:105063619:C:T	1.13108e-05	-1.07666e-10	-1.28347
105063997	chr14:105063997:G:A	1.38355e-05	0.174276	-1.25627
105064159	chr14:105064159:G:A	1.29016e-05	-1.07666e-10	-1.15188
105064460	chr14:105064460:A:G	1.0929e-05	-1.07666e-10	-1.31781
105065005	chr14:105065005:G:A	8.71568e-06	-1.54411	-3.65436e-10
105065087	chr14:105065087:C:A	1.69513e-05	0.317361	-1.19625
105065208	chr14:105065208:TC:T	1.2907e-05	-1.07666e-10	-1.15146
105065394	chr14:105065394:C:T	3.59732e-05	-1.07666e-10	-0.126458
105065556	chr14:105065556:C:T	1.05051e-05	-1.07666e-10	-1.35737
105065608	chr14:105065608:A:G	1.81461e-05	0.358069	-1.16884
105065665	chr14:105065665:T:C	1.58989e-05	0.152455	-1.09543
105065686	chr14:105065686:G:A	1.0684e-05	-1.07666e-10	-1.34049
105066475	chr14:105066475:A:G	5.48963e-05	0.247547	0.0486663
105067311	chr14:105067311:T:C	1.37846e-05	0.126276	-1.21196
105067350	chr14:105067350:A:T	1.14857e-05	-0.0383941	-1.22974
105067541	chr14:105067541:G:A	1.24941e-05	0.0245234	-1.2085
105067561	chr14:105067561:G:A	1.4542e-05	-1.5011	0.468912
105067672	chr14:105067672:G:A	1.16865e-05	-0.0389272	-1.21187
105067801	chr14:105067801:T:A	1.03413e-05	-1.07666e-10	-1.37309
105067956	chr14:105067956:A:G	1.9978e-05	-1.07666e-10	-0.714598
105068055	chr14:105068055:C:G	1.98091e-05	-1.07666e-10	-0.723089
105068073	chr14:105068073:T:G	1.99316e-05	-1.07666e-10	-0.716924
105068095	chr14:105068095:A:G	1.99461e-05	-1.07666e-10	-0.716198
105068766	chr14:105068766:A:G	2.2023e-05	0.0678831	-0.685029
105068791	chr14:105068791:AGG:A	9.81055e-06	-1.42577	-3.65436e-10
105068794	chr14:105068794:A:T	9.80644e-06	-1.42619	-3.65436e-10
105068916	chr14:105068916:G:A	8.96019e-06	-1.51644	-3.65436e-10
105069151	chr14:105069151:C:T	1.29033e-05	-1.07666e-10	-1.15175
105069367	chr14:105069367:G:A	1.16943e-05	-1.07666e-10	-1.25013
105069823	chr14:105069823:C:T	1.06053e-05	-1.07666e-10	-1.34788
105069825	chr14:105069825:T:C	0.000242747	0.387044	1.39575
105069969	chr14:105069969:G:T	1.56836e-05	-1.07666e-10	-0.956615
105070070	chr14:105070070:G:C	1.85739e-05	-1.07666e-10	-0.787477
105070324	chr14:105070324:G:A	1.07075e-05	-1.07666e-10	-1.33829
105070913	chr14:105070913:A:G	1.03402e-05	-1.07666e-10	-1.37319
105070994	chr14:105070994:T:C	1.7076e-05	0.00629423	-0.877854
105071020	chr14:105071020:A:G	2.60394e-05	-1.07666e-10	-0.44962
105071430	chr14:105071430:G:A	9.54526e-06	-1.45319	-3.65436e-10
105071546	chr14:105071546:G:A	1.43452e-05	-1.07666e-10	-1.04582
105071584	chr14:105071584:G:A	1.2651e-05	-1.07666e-10	-1.1715
105071595	chr14:105071595:C:T	1.20569e-05	-1.07666e-10	-1.21959
105071603	chr14:105071603:C:T	1.20315e-05	-1.07666e-10	-1.2217
105071853	chr14:105071853:C:T	1.54584e-05	-0.971078	-3.65436e-10
105071962	chr14:105071962:C:T	1.48317e-05	-0.107764	-0.904697
105072184	chr14:105072184:A:G	1.67516e-05	-0.890739	-3.65436e-10
105072189	chr14:105072189:C:T	1.11444e-05	0.00228833	-1.30059
105072506	chr14:105072506:A:G	5.35261e-06	-0.706097	-1.32555
105072657	chr14:105072657:G:A	1.10383e-05	0.00094639	-1.30881
105072947	chr14:105072947:G:A	1.47851e-05	-1.07666e-10	-1.01561
105073102	chr14:105073102:G:A	1.76047e-05	-1.07666e-10	-0.841067
105073522	chr14:105073522:T:C	4.36231e-05	0.334124	-0.267769
105073537	chr14:105073537:C:T	3.2933e-05	-1.07666e-10	-0.214756
105073798	chr14:105073798:A:C	1.74108e-05	-1.07666e-10	-0.852143
105073876	chr14:105073876:T:C	1.39988e-05	-1.07666e-10	-1.07026
105073930	chr14:105073930:G:A	1.01239e-05	-1.39433	-3.65436e-10
105074258	chr14:105074258:G:A	1.84289e-05	-1.07666e-10	-0.795309
105074340	chr14:105074340:C:T	1.6926e-05	-1.55019	0.669812
105074415	chr14:105074415:G:A	1.62932e-05	-1.54849	0.630003
105074684	chr14:105074684:T:C	9.1097e-06	-0.151334	-1.34856
105074843	chr14:105074843:A:G	1.34706e-05	-1.07666e-10	-1.10872
105074860	chr14:105074860:G:A	5.99952e-05	-0.333263	0.718296
105074965	chr14:105074965:G:A	8.87896e-06	-1.52555	-3.65436e-10
105074972	chr14:105074972:G:A	0.000128397	1.14589	-3.65436e-10
105075130	chr14:105075130:C:T	1.03522e-05	-1.07666e-10	-1.37203
105075163	chr14:105075163:C:T	0.000113174	-1.07666e-10	1.0197
105075961	chr14:105075961:G:A	9.49669e-06	-0.15057	-1.30772
105076357	chr14:105076357:T:C	6.4516e-05	-1.07666e-10	0.457682
105076477	chr14:105076477:C:T	9.35636e-06	-1.47318	-3.65436e-10
105076729	chr14:105076729:G:A	9.16831e-05	-1.07666e-10	0.809106
105076883	chr14:105076883:C:T	1.12569e-05	0.0835542	-1.3718
105076911	chr14:105076911:C:T	8.4876e-06	-0.220788	-1.34984
105077042	chr14:105077042:C:G	8.36983e-06	-0.286879	-1.29772
105077081	chr14:105077081:G:A	4.99993e-05	-1.07666e-10	0.202777
105077211	chr14:105077211:A:G	4.67583e-05	-1.07666e-10	0.13576
105077270	chr14:105077270:G:A	6.33173e-05	-1.07666e-10	0.438927
105077355	chr14:105077355:C:T	7.67015e-05	-1.07666e-10	0.63069
105077448	chr14:105077448:A:T	4.37381e-06	-1.1854	-1.0482
105078768	chr14:105078768:C:G	2.45934e-05	-0.51884	0.0120852
105079004	chr14:105079004:T:C	2.24578e-05	-1.07666e-10	-0.597592
105079172	chr14:105079172:G:T	1.95723e-05	-1.07666e-10	-0.735119
105079870	chr14:105079870:A:G	1.03994e-05	-1.07666e-10	-1.36748
105080002	chr14:105080002:T:C	1.14554e-05	-1.07666e-10	-1.27077
105080017	chr14:105080017:G:A	2.21566e-05	-1.07666e-10	-0.611096
105080064	chr14:105080064:AGAGG:A	1.12603e-05	-1.07666e-10	-1.28795
105080318	chr14:105080318:C:T	1.14826e-05	-1.07666e-10	-1.2684
105080374	chr14:105080374:G:T	1.45574e-05	0.183338	-1.21447
105080463	chr14:105080463:C:T	1.15899e-05	-1.07666e-10	-1.2591
105080549	chr14:105080549:T:C	1.13637e-05	-1.07666e-10	-1.27881
105080554	chr14:105080554:T:C	1.19228e-05	-1.07666e-10	-1.23078
105080613	chr14:105080613:G:A	1.17041e-05	-1.07666e-10	-1.24929
105080711	chr14:105080711:A:C	1.15472e-05	-1.07666e-10	-1.26279
105080861	chr14:105080861:AC:A	1.12528e-05	-1.07666e-10	-1.28862
105080882	chr14:105080882:T:C	1.19212e-05	-1.07666e-10	-1.23091
105081340	chr14:105081340:C:T	1.03449e-05	-1.07666e-10	-1.37273
105081839	chr14:105081839:A:G	2.34795e-05	-1.0709	0.517798
105081902	chr14:105081902:C:T	1.10687e-05	-1.07666e-10	-1.30511
105082102	chr14:105082102:G:A	1.18643e-05	-1.07666e-10	-1.23569
105082175	chr14:105082175:C:T	1.1957e-05	-1.07666e-10	-1.22792
105082310	chr14:105082310:T:C	1.25265e-05	-1.07666e-10	-1.18139
105082316	chr14:105082316:A:G	1.34161e-05	-1.07666e-10	-1.11278
105082320	chr14:105082320:G:A	1.33973e-05	-1.07666e-10	-1.11418
105084172	chr14:105084172:A:G	1.35498e-05	-1.07666e-10	-1.10286
105084819	chr14:105084819:C:T	2.78665e-05	-0.381805	-3.65436e-10
105085746	chr14:105085746:T:C	1.28672e-05	0.218824	-1.37337
105085829	chr14:105085829:G:A	1.48871e-05	-1.07666e-10	-1.00874
105086714	chr14:105086714:A:G	1.58898e-05	-1.07666e-10	-0.943554
105086858	chr14:105086858:C:T	6.57348e-05	-1.07666e-10	0.476397
105087014	chr14:105087014:G:C	1.08922e-05	-1.07666e-10	-1.32118
105087055	chr14:105087055:G:A	2.9891e-05	-0.404207	0.092534
105087084	chr14:105087084:C:T	1.0635e-05	-1.07666e-10	-1.34508
105087150	chr14:105087150:C:T	2.51626e-05	-0.483871	-3.65436e-10
105087194	chr14:105087194:G:A	1.21128e-05	-1.07666e-10	-1.21496
105087325	chr14:105087325:T:C	6.08291e-05	-1.14518	1.54402
105087426	chr14:105087426:C:T	2.9116e-05	-0.354614	0.016671
105087441	chr14:105087441:G:A	1.17015e-05	-1.07666e-10	-1.24952
105088190	chr14:105088190:G:A	3.25177e-05	-1.08902	0.861579
105088289	chr14:105088289:C:G	3.17772e-05	-0.391362	0.14088
105088924	chr14:105088924:T:G	9.38063e-05	-1.09588	1.92788
105089012	chr14:105089012:G:A	1.15281e-05	-1.26444	-3.65436e-10
105089059	chr14:105089059:G:A	3.13001e-05	-0.456799	0.19119
105090373	chr14:105090373:T:C	1.9453e-05	-0.469702	-0.271526
105090603	chr14:105090603:C:T	2.48938e-05	-0.610266	0.115653
105091165	chr14:105091165:C:A	3.61074e-05	-0.122734	-3.65436e-10
105091325	chr14:105091325:T:G	2.15235e-05	0.715786	-1.35587
105091587	chr14:105091587:G:A	1.03376e-05	-1.07666e-10	-1.37345
105091838	chr14:105091838:C:T	8.67057e-06	-1.5493	-3.65436e-10
105092023	chr14:105092023:A:G	6.95602e-05	-0.0939647	0.626925
105092602	chr14:105092602:A:G	1.87828e-05	-0.85046	0.0741721
105092760	chr14:105092760:G:A	0.000234907	0.165313	1.58465
105092812	chr14:105092812:CTGCGGGGCCGAGCCACGGAGCCACCTGGCT:C	1.52139e-05	-1.07666e-10	-0.987021
105093152	chr14:105093152:G:C	1.95574e-05	-0.384294	-0.351584
105093246	chr14:105093246:GC:G	3.20744e-05	-1.07666e-10	-0.241173
105093754	chr14:105093754:A:G	4.43973e-06	-1.55093	-0.667711
105093930	chr14:105093930:G:A	1.92431e-05	-1.07666e-10	-0.752081
105093971	chr14:105093971:G:C	1.99915e-05	-1.07666e-10	-0.713926
105094341	chr14:105094341:A:G	5.77311e-06	-0.693886	-1.26214
105094775	chr14:105094775:G:A	2.28374e-06	-1.51702	-1.3664
105095075	chr14:105095075:G:A	1.20808e-05	-1.07666e-10	-1.21762
105095409	chr14:105095409:C:T	1.84621e-05	-1.07666e-10	-0.793509
105095479	chr14:105095479:A:G	1.03896e-05	-1.07666e-10	-1.36843
105095728	chr14:105095728:G:A	8.92446e-06	-1.52044	-3.65436e-10
105096264	chr14:105096264:G:A	3.03236e-06	-1.347	-1.25289
105096302	chr14:105096302:G:A	1.36804e-05	-1.07666e-10	-1.09327
105096360	chr14:105096360:C:G	5.33217e-06	-0.662667	-1.37281
105096395	chr14:105096395:A:G	5.68324e-06	-0.599834	-1.37188
105096398	chr14:105096398:T:C	5.71682e-06	-0.593651	-1.37217
105096428	chr14:105096428:A:G	5.37888e-06	-0.655587	-1.37117
105096582	chr14:105096582:C:T	1.88659e-05	-1.07666e-10	-0.771874
105096723	chr14:105096723:C:A	3.99333e-06	-1.22398	-1.10063
105096752	chr14:105096752:G:C	1.70215e-05	-1.07666e-10	-0.874755
105096782	chr14:105096782:A:C	1.25456e-05	-1.07666e-10	-1.17986
105096883	chr14:105096883:C:T	1.6981e-05	-1.07666e-10	-0.877134
105096925	chr14:105096925:T:A	6.67303e-06	-1.48363	-0.327526
105096974	chr14:105096974:T:C	5.69743e-06	-0.645725	-1.32349
105097032	chr14:105097032:T:C	6.73192e-06	-0.468184	-1.33419
105097131	chr14:105097131:G:GC	1.59498e-05	-1.07666e-10	-0.939787
105097323	chr14:105097323:G:C	4.25765e-06	-1.05318	-1.20733
105097626	chr14:105097626:G:A	1.03653e-05	-1.07666e-10	-1.37077
105097714	chr14:105097714:C:T	1.54633e-05	-1.07666e-10	-0.970759
105097715	chr14:105097715:G:A	1.88152e-05	-1.07666e-10	-0.774569
105097810	chr14:105097810:G:A	6.1731e-06	-0.593218	-1.29581
105097821	chr14:105097821:G:C	2.90526e-05	-1.07666e-10	-0.340125
105097996	chr14:105097996:C:T	1.85919e-05	-1.07666e-10	-0.786504
105097999	chr14:105097999:A:G	1.0389e-05	-1.07666e-10	-1.36848
105098258	chr14:105098258:T:A	5.83876e-06	-0.66163	-1.28308
105098397	chr14:105098397:G:A	5.62142e-06	-0.684864	-1.29778
105098403	chr14:105098403:A:G	3.70952e-05	-1.07666e-10	-0.0957427
105098703	chr14:105098703:T:TTC	6.34277e-06	-0.54742	-1.3145
105098710	chr14:105098710:T:TC	2.64851e-05	-1.07666e-10	-0.432648
105099171	chr14:105099171:T:C	1.05541e-05	-1.07666e-10	-1.35271
105099433	chr14:105099433:C:T	7.16739e-06	-0.41736	-1.32233
105099920	chr14:105099920:T:G	1.58698e-05	-1.07666e-10	-0.944815
105100109	chr14:105100109:G:A	6.48565e-06	-0.546909	-1.29273
105100813	chr14:105100813:C:G	6.07548e-06	-0.620702	-1.28427
105101154	chr14:105101154:C:T	6.09658e-06	-0.604811	-1.29669
105101169	chr14:105101169:G:A	6.21585e-06	-0.587129	-1.295
105101448	chr14:105101448:C:T	1.50999e-05	-1.07666e-10	-0.994546
105101460	chr14:105101460:T:TTA	6.15339e-06	-0.573845	-1.31838
105101610	chr14:105101610:G:A	9.00095e-06	-1.5119	-3.65436e-10
105102200	chr14:105102200:C:T	1.00457e-05	-1.40209	-3.65436e-10
105102309	chr14:105102309:T:C	1.64372e-05	-1.07666e-10	-0.909687
105102450	chr14:105102450:T:C	4.87782e-06	-0.841752	-1.28278
105102833	chr14:105102833:T:C	5.12814e-06	-0.703112	-1.37138
105103028	chr14:105103028:C:T	5.18741e-06	-0.766158	-1.29684
105103559	chr14:105103559:C:T	1.23995e-05	-1.07666e-10	-1.19157
105103661	chr14:105103661:A:G	5.36324e-06	-0.733569	-1.29609
105103712	chr14:105103712:A:G	4.96896e-06	-0.813527	-1.29249
105103765	chr14:105103765:G:T	5.26876e-06	-0.755871	-1.29156
105103958	chr14:105103958:T:C	8.08942e-05	-1.07666e-10	0.683911
105104278	chr14:105104278:A:G	5.05507e-06	-0.794953	-1.29389
105104484	chr14:105104484:G:A	5.12631e-06	-0.784731	-1.29011
105104587	chr14:105104587:T:G	4.74044e-06	-0.848049	-1.30505
105104680	chr14:105104680:A:G	5.14488e-06	-0.793005	-1.27822
105104747	chr14:105104747:C:T	1.73481e-05	-1.07666e-10	-0.855747
105105405	chr14:105105405:A:G	1.70169e-05	-1.07666e-10	-0.875024
105105444	chr14:105105444:G:A	1.21918e-05	-1.07666e-10	-1.20847
105105557	chr14:105105557:C:T	5.46564e-06	-0.664561	-1.34619
105105622	chr14:105105622:G:A	5.32977e-06	-0.685474	-1.35045
105105932	chr14:105105932:T:A	1.25569e-05	-1.07666e-10	-1.17896
105106103	chr14:105106103:A:G	1.1624e-05	-1.07666e-10	-1.25616
105106202	chr14:105106202:G:A	9.91515e-06	-0.821929	-0.593239
105106368	chr14:105106368:A:G	2.83547e-05	-1.07666e-10	-0.364439
105106412	chr14:105106412:T:C	5.54753e-06	-0.653736	-1.34214
105106687	chr14:105106687:C:T	2.36895e-05	-1.07666e-10	-0.5442
105107636	chr14:105107636:T:C	6.12242e-06	-0.774038	-1.12324
105107673	chr14:105107673:C:T	2.6835e-05	-1.07666e-10	-0.419526
105107956	chr14:105107956:G:A	5.09347e-06	-0.783195	-1.29808
105108179	chr14:105108179:G:A	2.44375e-05	-1.07666e-10	-0.513111
105108180	chr14:105108180:C:A	2.43977e-05	-1.07666e-10	-0.514744
105108187	chr14:105108187:T:A	2.49992e-05	-1.07666e-10	-0.490389
105108228	chr14:105108228:T:C	5.11972e-06	-0.762312	-1.31382
105108768	chr14:105108768:G:A	1.4783e-05	-1.07666e-10	-1.01576
105108871	chr14:105108871:C:T	2.80392e-06	-1.54368	-1.13453
105108933	chr14:105108933:G:A	1.34115e-05	-1.07666e-10	-1.11312
105109356	chr14:105109356:C:G	9.68054e-06	-0.160428	-1.27869
105109364	chr14:105109364:G:A	5.25531e-06	-0.676769	-1.37322
105109461	chr14:105109461:G:A	2.8114e-05	-1.07666e-10	-0.372963
105109798	chr14:105109798:TA:T	2.07231e-05	-1.37025	0.692265
105110131	chr14:105110131:G:A	1.20736e-05	-1.07666e-10	-1.21821
105113305	chr14:105113305:T:C	1.63446e-05	-1.07666e-10	-0.915336
105113403	chr14:105113403:T:C	3.6709e-06	-1.13928	-1.26951
105113405	chr14:105113405:G:A	2.04417e-05	-0.658898	-0.0327565
105113470	chr14:105113470:A:G	3.39115e-06	-1.15384	-1.33423
105113533	chr14:105113533:C:T	1.09041e-05	-1.3201	-3.65436e-10
105113565	chr14:105113565:C:T	1.68267e-05	0.210896	-1.09716
105113626	chr14:105113626:A:AT	2.55324e-05	0.508387	-0.977672
105113846	chr14:105113846:A:G	1.93923e-05	-1.35219	0.607838
105113859	chr14:105113859:A:G	2.44406e-05	-1.07666e-10	-0.512987
105113886	chr14:105113886:C:T	2.34669e-06	-1.52993	-1.3263
105113904	chr14:105113904:TA:T	2.38846e-06	-1.51729	-1.3213
105113992	chr14:105113992:C:T	1.04533e-05	-1.07666e-10	-1.36231
105114000	chr14:105114000:G:A	2.79656e-05	-0.715847	0.337592
105114187	chr14:105114187:C:T	3.29315e-06	-1.22238	-1.29501
105114461	chr14:105114461:G:A	2.15255e-05	0.339927	-0.979921
105114870	chr14:105114870:C:T	2.32689e-05	-0.619612	0.0574966
105114958	chr14:105114958:G:A	2.29441e-05	0.411129	-0.9873
105115114	chr14:105115114:A:C	2.20697e-05	0.367779	-0.982808
105115636	chr14:105115636:A:G	2.31473e-05	0.376289	-0.943644
105115843	chr14:105115843:G:A	2.09288e-05	0.236519	-0.904623
105115874	chr14:105115874:G:A	1.04128e-05	-1.3662	-3.65436e-10
105116187	chr14:105116187:G:A	1.33514e-05	-1.53361	0.415994
105116526	chr14:105116526:C:T	2.24988e-05	0.339526	-0.935294
105116669	chr14:105116669:G:A	2.41909e-05	-1.07666e-10	-0.523256
105116918	chr14:105116918:G:A	1.32739e-05	-1.07666e-10	-1.12344
105116927	chr14:105116927:T:C	8.87002e-06	-0.7791	-0.747455
105117588	chr14:105117588:T:TC	1.38995e-05	-1.38523	0.307854
105117893	chr14:105117893:C:T	4.97341e-06	-1.14588	-0.959245
105118094	chr14:105118094:A:G	9.44716e-06	-1.01234	-0.451174
105118279	chr14:105118279:G:A	0.000155117	-1.07666e-10	1.33495
105118468	chr14:105118468:C:T	4.058e-06	-0.946558	-1.36198
105118782	chr14:105118782:A:G	1.26751e-05	-1.07666e-10	-1.1696
105118798	chr14:105118798:A:G	5.00299e-06	-0.82403	-1.27517
105118974	chr14:105118974:T:C	1.22386e-05	-1.07666e-10	-1.20463
105119010	chr14:105119010:G:A	3.12669e-06	-1.23998	-1.32927
105119271	chr14:105119271:G:A	1.01163e-05	-0.276953	-1.11813
105119374	chr14:105119374:G:A	1.08278e-05	-1.07666e-10	-1.32711
105119506	chr14:105119506:G:A	3.31092e-05	-1.07666e-10	-0.20942
105120102	chr14:105120102:C:T	3.7076e-06	-1.19103	-1.20781
105120345	chr14:105120345:G:A	3.98973e-05	-1.07666e-10	-0.0229239
105120358	chr14:105120358:A:C	4.12189e-05	-1.07666e-10	0.00966637
105120408	chr14:105120408:G:A	1.87121e-05	-1.07666e-10	-0.78006
105120600	chr14:105120600:G:T	4.56266e-06	-1.47081	-0.720516
105121050	chr14:105121050:T:C	1.24752e-05	-1.07666e-10	-1.18549
105121176	chr14:105121176:C:T	8.92795e-06	-0.258696	-1.26135
105121307	chr14:105121307:C:T	3.02869e-06	-1.36264	-1.23847
105121327	chr14:105121327:G:A	8.73103e-06	-0.272466	-1.26988
105122379	chr14:105122379:C:T	1.21809e-05	-1.07666e-10	-1.20936
105122591	chr14:105122591:A:G	3.99948e-06	-1.50163	-0.82144
105122695	chr14:105122695:G:A	3.5688e-06	-1.20741	-1.22959
105123299	chr14:105123299:T:C	1.16541e-05	-0.174011	-1.07956
105123338	chr14:105123338:T:C	2.70044e-05	-0.413233	-3.65436e-10
105123763	chr14:105123763:G:A	1.46822e-05	-1.07666e-10	-1.02259
105123877	chr14:105123877:G:A	2.56269e-05	-1.07666e-10	-0.465588
105123936	chr14:105123936:T:C	4.0125e-06	-1.27601	-1.04381
105124130	chr14:105124130:T:C	3.84203e-06	-1.29324	-1.06999
105124277	chr14:105124277:C:T	1.03995e-05	-1.07666e-10	-1.36747
105124527	chr14:105124527:G:A	3.19143e-06	-1.31316	-1.2356
105124547	chr14:105124547:T:C	3.95724e-06	-1.27759	-1.05609
105124823	chr14:105124823:G:A	1.76917e-05	-1.07666e-10	-0.836135
105125040	chr14:105125040:G:A	7.55393e-06	-1.14822	-0.538944
105125329	chr14:105125329:A:G	3.50759e-06	-1.29414	-1.16016
105125854	chr14:105125854:G:A	2.89938e-06	-1.54608	-1.09865
105125922	chr14:105125922:A:G	4.62714e-06	-1.42363	-0.753665
105125938	chr14:105125938:T:G	2.82572e-06	-1.32282	-1.34765
105125957	chr14:105125957:C:T	3.65297e-06	-1.28423	-1.12946
105126161	chr14:105126161:G:A	3.94636e-05	-1.07666e-10	-0.033853
105126785	chr14:105126785:G:A	4.98734e-05	-1.07666e-10	0.200255
105127376	chr14:105127376:A:G	5.07828e-05	-1.07666e-10	0.218327
105127458	chr14:105127458:TTTTTC:T	3.0187e-06	-1.23387	-1.37054
105127800	chr14:105127800:T:C	3.1811e-06	-1.22481	-1.3272
105127892	chr14:105127892:G:A	1.07549e-05	-1.07666e-10	-1.33387
105128355	chr14:105128355:C:T	3.04698e-06	-1.26074	-1.33434
105128764	chr14:105128764:A:G	3.26032e-06	-1.18657	-1.34084
105128879	chr14:105128879:T:A	3.49764e-06	-1.54246	-0.914688
105129084	chr14:105129084:C:T	1.12142e-05	-1.07666e-10	-1.29205
105129314	chr14:105129314:T:C	4.99781e-06	-1.41889	-0.681339
105129481	chr14:105129481:T:C	3.0364e-06	-1.26397	-1.33459
105129673	chr14:105129673:C:A	5.39563e-06	-1.35955	-0.664088
105129717	chr14:105129717:G:A	2.99158e-06	-1.26988	-1.34355
105129819	chr14:105129819:C:T	5.81976e-05	-1.07666e-10	0.354612
105129847	chr14:105129847:T:C	1.35414e-05	-1.10348	-3.65436e-10
105130177	chr14:105130177:T:C	3.45206e-05	-1.07666e-10	-0.167675
105130655	chr14:105130655:G:A	5.37004e-06	-0.845975	-1.18242
105130806	chr14:105130806:C:T	4.20145e-06	-0.908722	-1.36508
105130901	chr14:105130901:C:T	2.42789e-06	-1.47019	-1.35201
105130910	chr14:105130910:G:A	2.39393e-06	-1.47645	-1.35984
105131139	chr14:105131139:A:G	2.46957e-06	-1.45165	-1.35354
105131711	chr14:105131711:T:A	6.07279e-06	-0.652287	-1.25313
105132217	chr14:105132217:TA:T	1.04691e-05	-1.07666e-10	-1.36081
105132378	chr14:105132378:AAT:A	2.24014e-05	-1.07666e-10	-0.600107
105133297	chr14:105133297:T:C	5.63725e-06	-0.711107	-1.26873
105133436	chr14:105133436:C:G	1.50339e-05	-0.998921	-3.65436e-10
105133533	chr14:105133533:C:T	1.17882e-05	-1.07666e-10	-1.24213
105133609	chr14:105133609:A:G	6.72133e-06	-0.577318	-1.22663
105134281	chr14:105134281:G:A	1.03592e-05	-1.07666e-10	-1.37136
105134327	chr14:105134327:C:T	6.69461e-05	0.910552	-0.415897
105134658	chr14:105134658:G:A	2.50219e-06	-1.44208	-1.34999
105135015	chr14:105135015:T:C	1.03677e-05	-1.07666e-10	-1.37053
105135200	chr14:105135200:G:A	1.11958e-05	-1.07666e-10	-1.29369
105135216	chr14:105135216:G:A	1.12746e-05	-1.07666e-10	-1.28668
105135279	chr14:105135279:C:T	1.0339e-05	-1.07666e-10	-1.3733
105135341	chr14:105135341:A:G	1.0889e-05	-1.32147	-3.65436e-10
105135352	chr14:105135352:C:T	1.95943e-05	-1.07666e-10	-0.733995
105135641	chr14:105135641:A:G	1.05159e-05	-1.07666e-10	-1.35634
105135715	chr14:105135715:A:C	1.49252e-05	-1.07666e-10	-1.00618
105135716	chr14:105135716:G:T	1.57632e-05	-1.07666e-10	-0.951552
105136186	chr14:105136186:G:A	1.05226e-05	-1.07666e-10	-1.35571
105136282	chr14:105136282:C:T	3.72714e-06	-1.51615	-0.877443
105136874	chr14:105136874:T:C	5.29871e-05	0.260817	-3.65436e-10
105137330	chr14:105137330:C:T	1.03857e-05	-1.07666e-10	-1.3688
105137490	chr14:105137490:C:T	2.13154e-05	-1.07666e-10	-0.6498
105137507	chr14:105137507:A:T	4.39035e-06	-1.37819	-0.851628
105138361	chr14:105138361:T:TCGGGC	8.01321e-05	-1.07666e-10	0.674445
105138383	chr14:105138383:G:A	1.1145e-05	-1.07666e-10	-1.29824
105138862	chr14:105138862:T:C	2.40236e-06	-1.51456	-1.31822
105139013	chr14:105139013:T:C	2.43469e-06	-1.49313	-1.32628
105139138	chr14:105139138:G:A	1.56164e-05	-1.07666e-10	-0.960913
105139306	chr14:105139306:G:A	3.79552e-06	-1.00245	-1.37296
105139611	chr14:105139611:T:C	7.2891e-05	-1.07666e-10	0.579734
105139676	chr14:105139676:G:A	6.32061e-05	-1.07666e-10	0.437169
105139768	chr14:105139768:A:C	1.64474e-05	-1.07666e-10	-0.909066
105140397	chr14:105140397:C:T	7.26743e-05	-1.07666e-10	0.576756
105140868	chr14:105140868:T:C	2.32479e-06	-1.54944	-1.31617
105140933	chr14:105140933:A:G	1.04471e-05	-1.07666e-10	-1.3629
105141642	chr14:105141642:C:T	2.53467e-06	-1.5498	-1.22937
105141671	chr14:105141671:C:T	6.84954e-05	-1.07666e-10	0.517534
105142050	chr14:105142050:G:A	2.09842e-05	-0.66546	-3.65436e-10
105142066	chr14:105142066:A:G	2.30527e-06	-1.55104	-1.32299
105142227	chr14:105142227:C:T	1.14639e-05	-0.324925	-0.945104
105142231	chr14:105142231:G:A	2.13486e-05	-0.648245	-3.65436e-10
105142308	chr14:105142308:C:T	1.10812e-05	-1.07666e-10	-1.30398
105142447	chr14:105142447:G:A	2.39562e-05	-0.533003	-3.65436e-10
105142637	chr14:105142637:G:A	1.26075e-05	-1.07666e-10	-1.17494
105142824	chr14:105142824:G:A	1.32277e-05	-1.07666e-10	-1.12692
105143022	chr14:105143022:C:T	1.03412e-05	-1.07666e-10	-1.37309
105143355	chr14:105143355:G:A	9.71225e-06	-1.43584	-3.65436e-10
105143401	chr14:105143401:T:A	1.12913e-05	-1.07666e-10	-1.2852
105143504	chr14:105143504:A:C	4.72416e-05	-1.07666e-10	0.146043
105144024	chr14:105144024:G:A	1.43754e-05	-1.04371	-3.65436e-10
105144094	chr14:105144094:T:G	2.4249e-06	-1.4719	-1.35154
105144945	chr14:105144945:A:G	2.43137e-06	-1.46217	-1.35861
105145341	chr14:105145341:T:C	1.6117e-05	-1.07666e-10	-0.929355
105145438	chr14:105145438:A:G	2.35643e-06	-1.55063	-1.30145
105145474	chr14:105145474:G:A	2.12005e-05	-1.07666e-10	-0.655208
105145832	chr14:105145832:C:T	1.52066e-05	-1.07666e-10	-0.987502
105145920	chr14:105145920:G:A	1.05792e-05	-1.07666e-10	-1.35034
105146548	chr14:105146548:G:A	1.05229e-05	0.00726852	-1.36295
105146702	chr14:105146702:C:T	4.38622e-06	-1.44412	-0.786643
105146765	chr14:105146765:C:T	1.3198e-05	-1.07666e-10	-1.12917
105146798	chr14:105146798:C:T	1.10819e-05	-1.07666e-10	-1.30392
105147766	chr14:105147766:A:G	1.63139e-05	-1.07666e-10	-0.917215
105148360	chr14:105148360:G:A	1.28199e-05	-1.07666e-10	-1.15824
105148637	chr14:105148637:T:C	4.42496e-06	-1.47305	-0.748922
105148684	chr14:105148684:G:A	9.0197e-06	-1.50982	-3.65436e-10
105148689	chr14:105148689:A:G	5.53713e-06	-1.45122	-0.546535
105150221	chr14:105150221:C:T	1.40003e-05	0.184433	-1.25459
105150533	chr14:105150533:G:T	5.97912e-05	-1.07666e-10	0.381627
105150661	chr14:105150661:G:A	1.33176e-05	-1.07666e-10	-1.12014
105150705	chr14:105150705:C:T	2.47879e-05	0.44154	-0.940414
105150806	chr14:105150806:G:A	2.0661e-05	-1.07666e-10	-0.680984
105151130	chr14:105151130:G:A	3.17595e-06	-1.54142	-1.01221
105151554	chr14:105151554:C:T	3.42685e-05	0.494065	-0.669071
105151672	chr14:105151672:G:A	1.78477e-05	-1.07666e-10	-0.827357
105152092	chr14:105152092:C:T	1.70444e-05	-1.07666e-10	-0.873407
105152190	chr14:105152190:G:A	1.06473e-05	-1.07666e-10	-1.34393
105152392	chr14:105152392:G:A	2.18618e-05	0.278281	-0.902769
105153422	chr14:105153422:C:T	2.34219e-05	-0.55556	-3.65436e-10
105153657	chr14:105153657:C:CA	2.23404e-05	-1.07666e-10	-0.602836
105153674	chr14:105153674:C:T	3.66414e-05	-1.07666e-10	-0.108054
105153840	chr14:105153840:C:T	9.55338e-06	-1.45234	-3.65436e-10
105154068	chr14:105154068:C:T	2.932e-05	-1.07666e-10	-0.330961
105154351	chr14:105154351:G:A	1.42774e-05	0.00798783	-1.05854
105154540	chr14:105154540:C:G	2.2426e-05	-1.07666e-10	-0.599012
105155358	chr14:105155358:A:G	1.48524e-05	-1.07666e-10	-1.01107
105155397	chr14:105155397:C:T	0.000272004	1.89659	-3.65436e-10
105155412	chr14:105155412:G:A	1.43234e-05	-1.07666e-10	-1.04734
105156666	chr14:105156666:A:G	3.36343e-05	-1.07666e-10	-0.193685
105156767	chr14:105156767:C:T	8.88772e-06	-1.52456	-3.65436e-10
105157175	chr14:105157175:T:C	2.70898e-06	-1.45014	-1.26252
105157338	chr14:105157338:CA:C	2.58427e-05	-0.457205	-3.65436e-10
105158037	chr14:105158037:C:T	6.14181e-05	-1.07666e-10	0.408473
105158273	chr14:105158273:C:T	2.82745e-05	-1.07666e-10	-0.36727
105158356	chr14:105158356:T:C	7.91189e-06	-1.08785	-0.553013
105158692	chr14:105158692:C:T	2.10152e-05	-1.07666e-10	-0.663987
105158825	chr14:105158825:T:C	0.000124623	1.11606	-3.65436e-10
105159087	chr14:105159087:C:T	2.18418e-05	0.586053	-1.21146
105160419	chr14:105160419:C:G	1.04426e-05	-1.07666e-10	-1.36334
105160537	chr14:105160537:A:T	6.1977e-05	-1.07666e-10	0.417531
105160681	chr14:105160681:G:A	1.05199e-05	-1.07666e-10	-1.35596
105160858	chr14:105160858:C:T	1.03809e-05	-1.07666e-10	-1.36926
105160990	chr14:105160990:T:C	1.03383e-05	-1.07666e-10	-1.37338
105161605	chr14:105161605:AG:A	1.03767e-05	-1.07666e-10	-1.36967
105161962	chr14:105161962:T:C	1.2098e-05	-1.21619	-3.65436e-10
105162274	chr14:105162274:G:A	2.29006e-05	-0.578067	-3.65436e-10
105162423	chr14:105162423:A:G	8.78103e-06	-0.331161	-1.20548
105163021	chr14:105163021:AGGTCCAGGGCCCTGCAC:A	6.12452e-05	-1.07666e-10	0.405655
105163695	chr14:105163695:G:A	6.26794e-06	-1.37291	-0.500877
105163816	chr14:105163816:G:T	2.51362e-05	-0.484922	-3.65436e-10
105163968	chr14:105163968:G:A	2.24637e-05	-0.597329	-3.65436e-10
105164128	chr14:105164128:G:A	1.89608e-05	-1.07666e-10	-0.766858
105164152	chr14:105164152:C:T	7.33519e-06	-0.667224	-1.04932
105164383	chr14:105164383:C:T	1.07779e-05	-1.33173	-3.65436e-10
105164639	chr14:105164639:T:C	4.17238e-06	-1.05152	-1.22922
105165023	chr14:105165023:G:A	1.19194e-05	-1.07666e-10	-1.23106
105165026	chr14:105165026:C:T	4.72615e-06	-1.12735	-1.02877
105165723	chr14:105165723:C:T	1.80462e-05	-1.07666e-10	-0.816297
105165943	chr14:105165943:C:T	2.48611e-05	-0.495926	-3.65436e-10
105165946	chr14:105165946:C:T	4.2781e-05	-1.07666e-10	0.0468622
105166704	chr14:105166704:G:A	2.41169e-05	-1.07666e-10	-0.526317
105166854	chr14:105166854:C:A	2.58421e-05	-0.457227	-3.65436e-10
105167162	chr14:105167162:G:A	1.58432e-05	0.0519037	-0.998397
105167178	chr14:105167178:G:A	5.45297e-05	-1.07666e-10	0.289513
105167868	chr14:105167868:G:A	1.04286e-05	-1.07666e-10	-1.36468
105169232	chr14:105169232:G:C	5.42335e-05	-1.07666e-10	0.284066
105169775	chr14:105169775:T:C	9.83101e-06	-0.161735	-1.26195
105170039	chr14:105170039:T:G	1.03598e-05	-1.07666e-10	-1.3713
105170295	chr14:105170295:C:T	1.63354e-05	-0.915897	-3.65436e-10
105170386	chr14:105170386:C:A	1.26377e-05	-1.07666e-10	-1.17255
105170793	chr14:105170793:C:T	2.80362e-06	-1.44526	-1.23306
105170921	chr14:105170921:T:C	2.52854e-06	-1.45006	-1.33153
105171410	chr14:105171410:G:A	2.18673e-05	0.0364265	-0.660665
105171789	chr14:105171789:C:T	1.16623e-05	-1.07666e-10	-1.25287
105171880	chr14:105171880:C:T	6.60219e-06	-0.458332	-1.3635
105171954	chr14:105171954:C:T	1.266e-05	-1.07666e-10	-1.17078
105172012	chr14:105172012:T:C	2.09991e-05	-0.664753	-3.65436e-10
105172594	chr14:105172594:T:C	2.64668e-06	-1.3636	-1.37233
105172599	chr14:105172599:C:T	1.3399e-05	-1.07666e-10	-1.11405
105172704	chr14:105172704:G:A	2.2386e-06	-1.53501	-1.36838
105172742	chr14:105172742:T:C	2.89244e-05	-0.344546	-3.65436e-10
105172941	chr14:105172941:G:A	1.4857e-05	-1.07666e-10	-1.01076
105173019	chr14:105173019:T:C	2.5461e-05	-1.07666e-10	-0.472082
105173326	chr14:105173326:ACCACCCTCCAAC:A	3.29813e-05	-0.213291	-3.65436e-10
105173738	chr14:105173738:C:T	2.54929e-05	-1.07666e-10	-0.470832
105173739	chr14:105173739:G:A	4.66721e-06	-0.796854	-1.37182
105174123	chr14:105174123:G:A	2.59941e-06	-1.50216	-1.25178
105174149	chr14:105174149:A:G	2.68401e-06	-1.35948	-1.36244
105175140	chr14:105175140:G:A	0.000147447	-1.07666e-10	1.28424
105175148	chr14:105175148:T:C	3.95054e-05	0.368375	-0.40117
105175412	chr14:105175412:C:A	3.09977e-05	-0.275319	-3.65436e-10
105175801	chr14:105175801:C:T	2.53068e-06	-1.50636	-1.27439
105175997	chr14:105175997:T:G	3.11782e-05	-0.269513	-3.65436e-10
105176298	chr14:105176298:A:C	3.02631e-05	-0.299301	-3.65436e-10
105176302	chr14:105176302:A:G	3.08676e-06	-1.31822	-1.26389
105176479	chr14:105176479:ACT:A	2.83438e-05	-1.07666e-10	-0.364823
105176861	chr14:105176861:G:C	2.54929e-05	-1.07666e-10	-0.470832
105177639	chr14:105177639:C:T	1.03621e-05	-1.07666e-10	-1.37107
105177799	chr14:105177799:G:A	1.77922e-05	-1.07666e-10	-0.830474
105177814	chr14:105177814:T:C	2.94322e-06	-1.34964	-1.28008
105178045	chr14:105178045:G:A	4.38322e-06	-1.07253	-1.15892
105178084	chr14:105178084:G:A	2.2774e-06	-1.54049	-1.34571
105178451	chr14:105178451:G:A	3.44078e-05	-0.170949	-3.65436e-10
105178606	chr14:105178606:G:A	1.33484e-05	-1.07666e-10	-1.11784
105178850	chr14:105178850:T:A	3.68667e-06	-1.25821	-1.1463
105179030	chr14:105179030:G:A	1.41602e-05	-1.07666e-10	-1.05879
105179265	chr14:105179265:G:A	1.04871e-05	-1.07666e-10	-1.35908
105179733	chr14:105179733:C:T	3.76307e-05	-0.0814103	-3.65436e-10
105179842	chr14:105179842:G:A	2.3e-06	-1.51104	-1.36529
105179874	chr14:105179874:C:T	3.19163e-05	-0.246116	-3.65436e-10
105181194	chr14:105181194:C:T	8.04375e-05	-1.07666e-10	0.678249
105181311	chr14:105181311:C:T	2.21245e-05	-1.07666e-10	-0.612546
105181525	chr14:105181525:G:A	3.70845e-05	-0.096032	-3.65436e-10
105182051	chr14:105182051:G:A	1.1387e-05	-1.07666e-10	-1.27676
105182269	chr14:105182269:G:A	7.3946e-06	-1.49739	-0.211092
105182271	chr14:105182271:T:C	8.07879e-06	-1.50441	-0.115576
105182413	chr14:105182413:G:A	3.79736e-05	-1.07666e-10	-0.0723398
105182478	chr14:105182478:CG:TG	6.29793e-06	-1.53988	-0.32913
105182564	chr14:105182564:T:C	7.96479e-06	-1.34726	-0.286945
105182800	chr14:105182800:T:C	6.29905e-05	0.433753	-3.65436e-10
105182956	chr14:105182956:C:T	5.65546e-05	0.325976	-3.65436e-10
105182961	chr14:105182961:C:G	1.05083e-05	-1.07666e-10	-1.35707
105183053	chr14:105183053:G:T	9.3923e-06	-1.46934	-3.65436e-10
105183684	chr14:105183684:G:A	1.22614e-05	-1.20278	-3.65436e-10
105183739	chr14:105183739:C:G	1.28347e-05	-1.07666e-10	-1.15708
105184168	chr14:105184168:A:AC	3.41749e-05	-1.07666e-10	-0.177741
105184181	chr14:105184181:T:A	2.45913e-05	-0.506838	-3.65436e-10
105184518	chr14:105184518:A:G	1.03539e-05	-1.07666e-10	-1.37187
105184585	chr14:105184585:C:T	3.86368e-05	-0.055027	-3.65436e-10
105185045	chr14:105185045:G:A	1.99813e-05	-1.07666e-10	-0.714433
105185179	chr14:105185179:C:T	1.6831e-05	-1.07666e-10	-0.88601
105185217	chr14:105185217:C:T	7.84868e-06	-0.95739	-0.691497
105185737	chr14:105185737:G:C	1.80707e-05	-1.07666e-10	-0.814941
105185967	chr14:105185967:C:T	1.0604e-05	-1.07666e-10	-1.348
105187513	chr14:105187513:C:T	3.21235e-06	-1.37457	-1.16765
105188017	chr14:105188017:G:A	1.29398e-05	-1.07666e-10	-1.14892
105188269	chr14:105188269:C:T	2.92544e-06	-1.26236	-1.37343
105188381	chr14:105188381:A:G	3.25847e-06	-1.18027	-1.3477
105188384	chr14:105188384:C:T	4.70752e-05	-1.07666e-10	0.142515
105188633	chr14:105188633:C:T	1.05778e-05	-1.07666e-10	-1.35047
105188783	chr14:105188783:AC:A	9.21353e-06	-1.48856	-3.65436e-10
105188846	chr14:105188846:C:T	1.40273e-05	-1.07666e-10	-1.06822
105189055	chr14:105189055:C:T	1.09612e-05	-1.07666e-10	-1.31487
105189274	chr14:105189274:G:A	1.27412e-05	-1.07666e-10	-1.16439
105189516	chr14:105189516:C:G	1.7127e-05	-0.868578	-3.65436e-10
105190036	chr14:105190036:G:A	2.03971e-05	-1.07666e-10	-0.693838
105190090	chr14:105190090:G:A	1.28669e-05	-1.07666e-10	-1.15457
105190147	chr14:105190147:G:A	1.6677e-05	-0.895202	-3.65436e-10
105190202	chr14:105190202:A:C	1.03401e-05	-1.07666e-10	-1.3732
105191899	chr14:105191899:G:A	1.26861e-05	-1.07666e-10	-1.16873
105193776	chr14:105193776:G:A	1.67117e-05	-1.07666e-10	-0.893123
105194422	chr14:105194422:C:A	1.16464e-05	-1.07666e-10	-1.25424
105194536	chr14:105194536:C:T	1.35966e-05	-1.07666e-10	-1.09941
105194637	chr14:105194637:A:G	0.0031124	4.33392	-3.65436e-10
105194698	chr14:105194698:G:C	1.74002e-05	-0.852748	-3.65436e-10
105194699	chr14:105194699:C:T	8.67991e-06	-1.54822	-3.65436e-10
105194898	chr14:105194898:C:T	1.17659e-05	-1.07666e-10	-1.24402
105194899	chr14:105194899:G:A	9.96185e-05	-1.07666e-10	0.892117
105195786	chr14:105195786:T:G	8.03148e-06	-0.372667	-1.2532
105196224	chr14:105196224:C:T	1.47439e-05	-1.07666e-10	-1.0184
105196889	chr14:105196889:G:A	2.23598e-05	-0.601967	-3.65436e-10
105197100	chr14:105197100:G:A	1.12398e-05	-1.28977	-3.65436e-10
105197127	chr14:105197127:C:A	1.61219e-05	-1.07666e-10	-0.929052
105197144	chr14:105197144:G:A	1.39621e-05	-1.07666e-10	-1.07289
105197211	chr14:105197211:G:A	4.02504e-05	-1.07666e-10	-0.0141115
105197253	chr14:105197253:C:T	1.24212e-05	-1.35625	0.166425
105197254	chr14:105197254:G:A	1.0443e-05	-1.07666e-10	-1.3633
105197507	chr14:105197507:C:T	2.53284e-05	-0.477306	-3.65436e-10
105198463	chr14:105198463:C:T	1.17566e-05	-1.07666e-10	-1.24481
105199031	chr14:105199031:G:C	1.54755e-05	-1.07666e-10	-0.969971
105199402	chr14:105199402:C:T	1.43967e-05	-1.04223	-3.65436e-10
105199795	chr14:105199795:C:G	1.67809e-05	-1.07666e-10	-0.88899
105200385	chr14:105200385:C:T	5.48357e-06	-0.951369	-1.05611
105200833	chr14:105200833:G:A	1.06933e-05	-1.07666e-10	-1.33962
105201321	chr14:105201321:C:A	2.42429e-05	-1.07666e-10	-0.521108
105201373	chr14:105201373:G:A	1.47842e-05	-1.07666e-10	-1.01567
105201622	chr14:105201622:G:T	2.02492e-05	-1.07666e-10	-0.701115
105201853	chr14:105201853:G:A	5.18773e-05	-1.07666e-10	0.23965
105201965	chr14:105201965:G:A	1.29615e-05	-1.07666e-10	-1.14725
105202003	chr14:105202003:T:C	1.11915e-05	-1.07666e-10	-1.29407
105202876	chr14:105202876:G:A	1.04844e-05	-1.07666e-10	-1.35935
105203010	chr14:105203010:C:A	1.06086e-05	-1.07666e-10	-1.34757
105203092	chr14:105203092:G:A	1.07718e-05	-1.07666e-10	-1.3323
105203355	chr14:105203355:C:T	1.48871e-05	-1.07666e-10	-1.00873
105203367	chr14:105203367:C:T	1.14706e-05	-1.07666e-10	-1.26944
105203751	chr14:105203751:A:G	2.55798e-05	-0.46743	-3.65436e-10
105203919	chr14:105203919:G:A	2.05298e-05	-1.07666e-10	-0.687356
105204222	chr14:105204222:T:C	3.26609e-06	-1.19263	-1.33301
105204358	chr14:105204358:C:T	9.07087e-06	-0.627148	-0.877016
105204422	chr14:105204422:C:T	1.72946e-05	-1.07666e-10	-0.858838
105204654	chr14:105204654:A:G	5.37857e-06	-0.656471	-1.37034
105204696	chr14:105204696:C:A	1.84095e-05	-0.796365	-3.65436e-10
105204724	chr14:105204724:G:A	3.20814e-05	-0.240954	-3.65436e-10
105204753	chr14:105204753:C:T	5.5298e-06	-0.639151	-1.35993
105204813	chr14:105204813:C:A	8.84222e-06	-1.52969	-3.65436e-10
105204814	chr14:105204814:C:G	8.77353e-06	-1.53749	-3.65436e-10
105204895	chr14:105204895:C:A	8.95644e-06	-0.66195	-0.854909
105205138	chr14:105205138:A:G	1.03408e-05	-1.07666e-10	-1.37313
105205215	chr14:105205215:G:A	1.65376e-05	-1.07666e-10	-0.903594
105205560	chr14:105205560:C:T	1.801e-05	-1.07666e-10	-0.818304
105205729	chr14:105205729:A:C	9.78639e-06	-0.593296	-0.834942
105206134	chr14:105206134:G:A	2.83007e-05	-0.366345	-3.65436e-10
105206160	chr14:105206160:C:T	8.46022e-06	-0.676101	-0.897755
105206198	chr14:105206198:A:G	9.20472e-06	-0.607092	-0.882423
105207059	chr14:105207059:C:A	1.66959e-05	-1.07666e-10	-0.894066
105207349	chr14:105207349:G:A	1.20866e-05	-1.07666e-10	-1.21713
105207888	chr14:105207888:A:G	1.36631e-05	-0.452225	-0.642306
105207917	chr14:105207917:C:T	1.17932e-05	-1.07666e-10	-1.24171
105208215	chr14:105208215:C:T	1.09358e-05	-1.31719	-3.65436e-10
105208318	chr14:105208318:G:A	3.75876e-05	-0.0825587	-3.65436e-10
105208898	chr14:105208898:C:T	4.73289e-06	-0.926135	-1.22856
105209000	chr14:105209000:T:C	2.22074e-06	-1.53811	-1.37328
105209062	chr14:105209062:T:C	2.87874e-06	-1.27939	-1.37249
105209139	chr14:105209139:T:C	1.08853e-05	-1.07666e-10	-1.32182
105209275	chr14:105209275:G:C	1.09299e-05	-1.07666e-10	-1.31773
105209358	chr14:105209358:G:A	1.08709e-05	-1.07666e-10	-1.32315
105209711	chr14:105209711:G:C	3.23384e-06	-1.22686	-1.3087
105209847	chr14:105209847:A:G	1.37487e-05	-1.07666e-10	-1.08829
105209848	chr14:105209848:C:T	1.07498e-05	-1.07666e-10	-1.33434
105209878	chr14:105209878:C:G	6.67581e-05	-1.07666e-10	0.491844
105210041	chr14:105210041:C:T	2.93383e-05	-0.330338	-3.65436e-10
105210047	chr14:105210047:C:T	1.35797e-05	-1.07666e-10	-1.10066
105210270	chr14:105210270:G:A	2.93428e-05	-0.330186	-3.65436e-10
105210284	chr14:105210284:C:T	1.04074e-05	-1.07666e-10	-1.36672
105210455	chr14:105210455:G:A	1.03447e-05	-1.07666e-10	-1.37276
105210792	chr14:105210792:G:A	1.17464e-05	-1.07666e-10	-1.24568
105210848	chr14:105210848:G:A	1.26275e-05	-1.07666e-10	-1.17335
105211392	chr14:105211392:A:C	1.73817e-05	-1.07666e-10	-0.853812
105211398	chr14:105211398:G:A	1.34341e-05	-1.07666e-10	-1.11144
105211461	chr14:105211461:T:C	2.63989e-05	-1.07666e-10	-0.43591
105211626	chr14:105211626:G:A	2.31931e-05	-1.07666e-10	-0.565376
105211918	chr14:105211918:G:A	1.37871e-05	-1.07666e-10	-1.0855
105211929	chr14:105211929:G:A	5.09304e-06	-1.30149	-0.779864
105211958	chr14:105211958:C:T	2.79152e-05	-1.07666e-10	-0.38006
105212431	chr14:105212431:C:A	1.3767e-05	-1.07666e-10	-1.08696
105212481	chr14:105212481:C:T	3.23963e-06	-1.38874	-1.14503
105212482	chr14:105212482:T:C	1.8055e-05	-0.815809	-3.65436e-10
105212694	chr14:105212694:G:A	1.32896e-05	-1.07666e-10	-1.12225
105212718	chr14:105212718:A:G	2.91504e-05	0.393286	-0.730051
105212743	chr14:105212743:G:A	2.66856e-05	-0.425109	-3.65436e-10
105213036	chr14:105213036:G:T	3.20286e-06	-1.2027	-1.34249
105213054	chr14:105213054:C:T	3.03294e-06	-1.2308	-1.3689
105213196	chr14:105213196:G:A	1.04626e-05	-1.07666e-10	-1.36143
105213242	chr14:105213242:T:C	1.36865e-05	-1.07666e-10	-1.09282
105213573	chr14:105213573:G:A	7.74835e-05	-1.07666e-10	0.640833
105213591	chr14:105213591:T:C	6.56054e-06	-0.877027	-0.951131
105213780	chr14:105213780:C:G	1.0348e-05	-1.07666e-10	-1.37244
105214077	chr14:105214077:G:A	2.83793e-06	-1.32437	-1.34179
105214138	chr14:105214138:G:A	1.3274e-05	-1.07666e-10	-1.12342
105214933	chr14:105214933:G:A	1.80154e-05	-1.07666e-10	-0.818007
105214976	chr14:105214976:C:T	2.05422e-05	-1.07666e-10	-0.686748
105215242	chr14:105215242:AAC:A	1.4756e-05	-1.07666e-10	-1.01758
105215265	chr14:105215265:C:T	3.95441e-06	-1.27219	-1.06221
105215330	chr14:105215330:A:G	1.1572e-05	-0.126004	-1.13464
105215338	chr14:105215338:T:C	2.20407e-05	-1.07666e-10	-0.616342
105215455	chr14:105215455:T:A	2.9171e-05	-0.336058	-3.65436e-10
105215594	chr14:105215594:A:G	1.27369e-05	-1.07666e-10	-1.16473
105215661	chr14:105215661:G:T	2.15876e-05	-1.07666e-10	-0.637114
105215773	chr14:105215773:A:G	1.32655e-05	-1.07666e-10	-1.12407
105215920	chr14:105215920:A:G	2.81249e-06	-1.41649	-1.25867
105216190	chr14:105216190:C:T	3.19062e-06	-1.20484	-1.34417
105216525	chr14:105216525:C:T	3.20936e-05	-0.240576	-3.65436e-10
105217024	chr14:105217024:C:T	3.14313e-05	-1.07666e-10	-0.261427
105217049	chr14:105217049:T:C	3.8123e-06	-1.00415	-1.36685
105217073	chr14:105217073:G:T	2.21501e-05	-0.611391	-3.65436e-10
105217205	chr14:105217205:G:A	1.32471e-05	-1.07666e-10	-1.12546
105218209	chr14:105218209:C:T	3.02771e-05	-0.298841	-3.65436e-10
105218384	chr14:105218384:T:C	3.20891e-06	-1.30309	-1.24021
105218791	chr14:105218791:AG:A	1.31798e-05	-1.07666e-10	-1.13054
105218796	chr14:105218796:G:A	9.53034e-06	-1.45475	-3.65436e-10
105218982	chr14:105218982:C:T	2.01574e-05	-1.07666e-10	-0.705662
105219391	chr14:105219391:G:A	2.63799e-05	-0.436628	-3.65436e-10
105219463	chr14:105219463:C:T	7.81432e-06	-0.842843	-0.810431
105219500	chr14:105219500:C:G	1.04673e-05	-1.07666e-10	-1.36098
105219528	chr14:105219528:T:C	7.19764e-06	-0.910551	-0.824928
105219656	chr14:105219656:T:C	3.95722e-05	-1.07666e-10	-0.0311046
105219703	chr14:105219703:T:C	1.41521e-05	-1.07666e-10	-1.05937
105219809	chr14:105219809:T:C	7.86697e-06	-0.839158	-0.807401
105220180	chr14:105220180:G:A	1.03963e-05	-1.07666e-10	-1.36779
105220233	chr14:105220233:T:C	7.74339e-06	-0.841859	-0.820533
105220515	chr14:105220515:G:A	3.34163e-06	-1.26768	-1.23509
105220564	chr14:105220564:G:A	2.30523e-05	-1.07666e-10	-0.571467
105220657	chr14:105220657:C:T	2.6843e-05	-0.419225	-3.65436e-10
105220723	chr14:105220723:C:T	1.1033e-05	-1.07666e-10	-1.30834
105220771	chr14:105220771:C:A	1.24222e-05	-1.07666e-10	-1.18975
105221076	chr14:105221076:G:A	2.50343e-05	-0.488983	-3.65436e-10
105221199	chr14:105221199:A:G	7.61286e-06	-0.877025	-0.802369
105221426	chr14:105221426:C:G	1.2527e-05	-1.18135	-3.65436e-10
105221434	chr14:105221434:T:C	7.20711e-06	-0.881509	-0.852655
105221458	chr14:105221458:T:A	2.51454e-05	-0.484558	-3.65436e-10
105221745	chr14:105221745:C:T	4.67862e-06	-0.959477	-1.20675
105221963	chr14:105221963:C:T	2.89591e-05	-0.343346	-3.65436e-10
105221974	chr14:105221974:C:CA	1.08978e-05	-1.07666e-10	-1.32067
105222060	chr14:105222060:C:G	2.64397e-05	-1.07666e-10	-0.434364
105222116	chr14:105222116:TA:T	2.64917e-05	-1.07666e-10	-0.432401
105222908	chr14:105222908:G:A	1.13567e-05	-1.07666e-10	-1.27942
105223310	chr14:105223310:G:A	2.93303e-06	-1.36328	-1.26991
105223509	chr14:105223509:G:A	9.13475e-06	-1.49715	-3.65436e-10
105223693	chr14:105223693:G:A	2.33926e-05	-0.556811	-3.65436e-10
105223934	chr14:105223934:T:C	1.10152e-05	-1.07666e-10	-1.30996
105224061	chr14:105224061:G:A	1.34008e-05	-1.07666e-10	-1.11392
105224132	chr14:105224132:G:A	3.5887e-05	-1.07666e-10	-0.128857
105224653	chr14:105224653:T:C	1.04389e-05	-1.07666e-10	-1.3637
105224670	chr14:105224670:C:T	1.08952e-05	-1.32091	-3.65436e-10
105224757	chr14:105224757:A:G	1.16792e-05	-1.07666e-10	-1.25142
105224834	chr14:105224834:C:T	4.02248e-05	-1.07666e-10	-0.0147484
105224915	chr14:105224915:C:T	2.93172e-05	-1.07666e-10	-0.331056
105225805	chr14:105225805:G:A	1.14988e-05	-1.07666e-10	-1.26699
105225839	chr14:105225839:G:T	2.4035e-05	-0.529722	-3.65436e-10
105226527	chr14:105226527:A:G	1.37867e-05	-1.07666e-10	-1.08553
105226603	chr14:105226603:C:G	1.7134e-05	-1.07666e-10	-0.868166
105226625	chr14:105226625:C:T	1.49194e-05	-1.07666e-10	-1.00657
105226830	chr14:105226830:G:A	8.77131e-05	-1.07666e-10	0.76484
105227003	chr14:105227003:A:C	3.14238e-06	-1.22928	-1.33497
105227072	chr14:105227072:C:T	9.54713e-06	-1.45299	-3.65436e-10
105227073	chr14:105227073:G:A	1.22365e-05	-1.07666e-10	-1.20481
105227249	chr14:105227249:T:A	1.03856e-05	-1.07666e-10	-1.36881
105227347	chr14:105227347:G:A	4.61762e-05	-1.07666e-10	0.123233
105227746	chr14:105227746:G:A	1.88356e-05	-1.07666e-10	-0.773483
105228255	chr14:105228255:C:T	2.33805e-05	-0.55733	-3.65436e-10
105228278	chr14:105228278:C:T	1.74035e-05	-1.07666e-10	-0.852559
105228520	chr14:105228520:A:G	2.4131e-06	-1.47223	-1.35609
105228533	chr14:105228533:G:A	9.05033e-06	-1.09213	-0.414301
105228724	chr14:105228724:G:A	1.16119e-05	-1.07666e-10	-1.2572
105228987	chr14:105228987:C:A	9.24997e-06	-1.48461	-3.65436e-10
105228999	chr14:105228999:C:T	1.65478e-05	-0.902978	-3.65436e-10
105229001	chr14:105229001:G:C	0.000204139	1.60957	-3.65436e-10
105229081	chr14:105229081:A:G	1.05444e-05	-1.07666e-10	-1.35364
105229156	chr14:105229156:C:T	2.90046e-06	-1.54503	-1.09933
105229308	chr14:105229308:A:G	5.56445e-05	0.309752	-3.65436e-10
105229397	chr14:105229397:A:G	1.07463e-05	-1.07666e-10	-1.33467
105240987	chr14:105240987:T:G	1.03388e-05	-1.07666e-10	-1.37332
105241594	chr14:105241594:G:A	3.79253e-06	-1.18217	-1.19403
105241952	chr14:105241952:C:T	3.27892e-05	1.15428	-1.37341
105241989	chr14:105241989:A:G	6.39716e-05	1.38847	-0.939266
105242381	chr14:105242381:G:A	1.24467e-05	-1.07666e-10	-1.18778
105243255	chr14:105243255:C:A	0.00014262	0.900558	0.350391
105243269	chr14:105243269:A:T	0.000119179	1.43814	-0.366748
105243685	chr14:105243685:A:G	8.43135e-06	-1.19062	-0.386659
105243858	chr14:105243858:T:G	2.36779e-05	-1.07666e-10	-0.544691
105243901	chr14:105243901:A:C	4.59884e-05	0.778095	-0.658938
105244106	chr14:105244106:C:T	2.338e-05	-1.07666e-10	-0.55735
105244149	chr14:105244149:C:A	0.000132719	1.65398	-0.474979
105244280	chr14:105244280:C:CA	1.06755e-05	-1.07666e-10	-1.34128
105244420	chr14:105244420:G:A	8.55415e-06	-1.17148	-0.391337
105244529	chr14:105244529:G:A	0.000158478	1.3733	-0.0169131
105244532	chr14:105244532:G:A	1.11803e-05	-1.07666e-10	-1.29508
105244563	chr14:105244563:G:A	0.000109055	0.903688	0.0789331
105244875	chr14:105244875:T:A	1.59907e-05	-1.07666e-10	-0.937224
105245137	chr14:105245137:T:C	0.000170459	-1.07666e-10	1.42927
105245255	chr14:105245255:G:A	1.06678e-05	-1.07666e-10	-1.342
105245754	chr14:105245754:T:C	1.12511e-05	-1.28876	-3.65436e-10
105245759	chr14:105245759:CACAAAAACTAACTCAAAACCGATGCAAGACCCAA:C	0.00018118	-1.07666e-10	1.49026
105246014	chr14:105246014:T:C	8.16963e-05	-1.07666e-10	0.693777
105246156	chr14:105246156:C:T	0.000186057	1.56803	-0.051204
105246162	chr14:105246162:T:C	2.25566e-05	-0.593205	-3.65436e-10
105246397	chr14:105246397:C:T	0.0001311	1.13083	0.0358964
105246519	chr14:105246519:G:A	6.63076e-05	1.10907	-0.623995
105246658	chr14:105246658:T:C	4.98295e-06	-1.09775	-1.00546
105246797	chr14:105246797:T:C	0.000155671	1.64198	-0.303468
105246882	chr14:105246882:A:G	0.000136436	0.946932	0.259692
105247112	chr14:105247112:C:T	0.000175001	1.60858	-0.153016
105247391	chr14:105247391:G:T	1.62956e-05	-1.07666e-10	-0.918336
105247636	chr14:105247636:A:G	0.000591517	1.23122	1.44224
105247918	chr14:105247918:C:G	2.52197e-05	-1.07666e-10	-0.481608
105248411	chr14:105248411:G:A	0.000176516	-1.07666e-10	1.46418
105248598	chr14:105248598:C:G	1.04367e-05	-1.07666e-10	-1.36391
105248833	chr14:105248833:C:G	1.24126e-05	-1.07666e-10	-1.19052
105248900	chr14:105248900:C:G	3.6289e-05	-1.07666e-10	-0.117717
105250040	chr14:105250040:C:T	2.66491e-05	-0.426478	-3.65436e-10
105250237	chr14:105250237:C:T	9.0858e-06	-1.50252	-3.65436e-10
105250507	chr14:105250507:G:A	0.000177501	-1.07666e-10	1.46974
105250863	chr14:105250863:G:A	2.5134e-05	-1.07666e-10	-0.485009
105250879	chr14:105250879:G:A	1.21733e-05	-1.07666e-10	-1.20999
105250928	chr14:105250928:C:T	9.06424e-06	-1.53065	0.0257529
105250942	chr14:105250942:T:C	4.65967e-05	1.07422	-0.941918
105251098	chr14:105251098:C:T	1.42321e-05	-1.07666e-10	-1.05373
105251111	chr14:105251111:G:C	6.60998e-05	1.1377	-0.655766
105251116	chr14:105251116:C:T	0.000164699	-1.07666e-10	1.39489
105251151	chr14:105251151:C:G	1.06678e-05	-1.07666e-10	-1.342
105251175	chr14:105251175:C:T	0.000178432	-1.07666e-10	1.47497
105251406	chr14:105251406:T:C	0.000176146	-1.07666e-10	1.46208
105251459	chr14:105251459:G:A	0.000189787	1.57516	-0.0384914
105251604	chr14:105251604:A:G	1.04662e-05	-1.07666e-10	-1.36108
105251638	chr14:105251638:G:A	0.000256765	-1.07666e-10	1.83893
105251647	chr14:105251647:A:G	2.21212e-05	-0.612694	-3.65436e-10
105251862	chr14:105251862:A:G	0.000177595	-1.07666e-10	1.47027
105252048	chr14:105252048:A:T	0.000151847	1.3295	-0.0158563
105252070	chr14:105252070:C:T	8.29221e-05	1.21997	-0.5113
105252248	chr14:105252248:G:A	2.56847e-05	-1.07666e-10	-0.463336
105252300	chr14:105252300:A:G	1.04773e-05	-1.07666e-10	-1.36003
105252781	chr14:105252781:T:G	0.000177502	-1.07666e-10	1.46975
105252844	chr14:105252844:T:C	5.10249e-05	1.14541	-0.92233
105252969	chr14:105252969:G:A	0.000144366	1.36062	-0.0975002
105253797	chr14:105253797:G:C	4.76581e-05	1.45227	-1.29745
105253874	chr14:105253874:G:A	1.44292e-05	-1.07666e-10	-1.03998
105253898	chr14:105253898:G:T	0.000177143	-1.07666e-10	1.46773
105254466	chr14:105254466:A:C	0.000390394	2.19804	0.0598846
105255266	chr14:105255266:G:C	4.91925e-05	1.12189	-0.935376
105256246	chr14:105256246:G:A	2.52197e-05	-1.07666e-10	-0.481608
105256576	chr14:105256576:G:A	8.954e-06	-1.51713	-3.65436e-10
105256639	chr14:105256639:G:C	4.61691e-05	1.06466	-0.941577
105256766	chr14:105256766:C:T	3.79201e-05	1.22949	-1.30324
105257741	chr14:105257741:G:C	3.0683e-06	-1.54563	-1.04247
105258221	chr14:105258221:A:G	0.000133366	1.59539	-0.41152
105258362	chr14:105258362:A:G	4.39477e-05	0.977214	-0.903446
105258749	chr14:105258749:A:G	1.04458e-05	-1.07666e-10	-1.36303
105258784	chr14:105258784:G:A	5.33489e-05	-1.07666e-10	0.267622
105259264	chr14:105259264:T:TGA	0.000150508	-1.07666e-10	1.30479
105259371	chr14:105259371:AGAGGTCGAGGTT:A	5.65446e-06	-1.02027	-0.956521
105259487	chr14:105259487:A:T	4.23819e-05	-1.07666e-10	0.0374887
105260030	chr14:105260030:C:T	3.777e-05	1.21403	-1.29175
105260410	chr14:105260410:C:T	1.05346e-05	-1.07666e-10	-1.35456
105260887	chr14:105260887:T:C	0.000141109	-1.07666e-10	1.2403
105260914	chr14:105260914:T:C	5.0418e-05	1.08729	-0.876177
105261944	chr14:105261944:CT:C	1.05804e-05	-1.07666e-10	-1.35023
105262555	chr14:105262555:C:T	1.09692e-05	-1.07666e-10	-1.31414
105262642	chr14:105262642:G:A	1.19677e-05	-1.22702	-3.65436e-10
105262717	chr14:105262717:C:T	1.10631e-05	-1.07666e-10	-1.30562
105263051	chr14:105263051:C:T	1.54575e-05	-0.97114	-3.65436e-10
105263105	chr14:105263105:T:C	0.000156629	1.62952	-0.284872
105263592	chr14:105263592:CAG:C	5.47707e-06	-1.49809	-0.510568
105263653	chr14:105263653:C:T	0.000156476	1.54423	-0.20056
105263655	chr14:105263655:A:G	1.04056e-05	-1.07666e-10	-1.36689
105263704	chr14:105263704:C:T	2.26344e-05	-1.07666e-10	-0.589763
105263752	chr14:105263752:T:C	2.14958e-05	-1.07666e-10	-0.641373
105263753	chr14:105263753:G:A	2.26354e-05	-1.07666e-10	-0.589717
105263782	chr14:105263782:G:A	5.12095e-06	-1.11859	-0.957297
105263798	chr14:105263798:A:G	0.000180043	-1.07666e-10	1.48396
105264308	chr14:105264308:C:T	1.10969e-05	-1.07666e-10	-1.30257
105264391	chr14:105264391:G:A	1.13967e-05	-1.07666e-10	-1.27591
105264440	chr14:105264440:G:A	7.07063e-05	-1.07666e-10	0.549304
105264615	chr14:105264615:C:T	8.80204e-05	0.978582	-0.210245
105265490	chr14:105265490:G:A	3.25029e-05	1.00205	-1.22995
105265669	chr14:105265669:G:A	0.000139054	1.41697	-0.191343
105265833	chr14:105265833:A:G	0.000172762	1.64271	-0.200021
105266085	chr14:105266085:C:CA	1.05877e-05	-1.07666e-10	-1.34954
105266211	chr14:105266211:C:G	0.000142979	-1.07666e-10	1.25347
105266214	chr14:105266214:G:C	0.000133589	1.31633	-0.130799
105266370	chr14:105266370:G:A	1.0965e-05	-1.07666e-10	-1.31453
105266425	chr14:105266425:A:T	5.04784e-05	1.02257	-0.810258
105266469	chr14:105266469:GA:G	2.24468e-05	-1.07666e-10	-0.598082
105266586	chr14:105266586:A:G	5.71736e-06	-1.01415	-0.951578
105266777	chr14:105266777:T:C	8.7289e-05	1.60599	-0.846002
105266958	chr14:105266958:G:A	0.000156767	1.3584	-0.0128717
105267572	chr14:105267572:A:G	3.55428e-05	1.12524	-1.26373
105267601	chr14:105267601:C:T	0.000177493	-1.07666e-10	1.4697
105267932	chr14:105267932:C:G	1.13821e-05	-1.07666e-10	-1.27719
105267940	chr14:105267940:AGAGGCCTTGCTCCCACGCGTGGCCAGGCACGCCATGGAGGCT:A	1.06912e-05	-1.07666e-10	-1.33981
105268097	chr14:105268097:G:A	0.000177143	-1.07666e-10	1.46773
105268228	chr14:105268228:G:A	3.66144e-05	1.12437	-1.23316
105268299	chr14:105268299:G:A	0.000107384	-1.07666e-10	0.967176
105268443	chr14:105268443:C:T	0.000177143	-1.07666e-10	1.46773
105268799	chr14:105268799:G:A	1.52086e-05	-0.987373	-3.65436e-10
105268827	chr14:105268827:G:A	5.91643e-06	-1.00901	-0.922493
105269036	chr14:105269036:G:A	9.85128e-06	-1.42163	-3.65436e-10
105269088	chr14:105269088:G:A	4.03596e-05	1.23609	-1.2475
105269227	chr14:105269227:G:A	1.3985e-05	-1.07666e-10	-1.07124
105269682	chr14:105269682:G:A	0.000112013	-1.07666e-10	1.00939
105269772	chr14:105269772:A:G	0.000181394	1.85075	-0.359313
105269797	chr14:105269797:T:G	0.000107008	1.75122	-0.787549
105270042	chr14:105270042:C:T	3.18021e-05	0.998107	-1.24781
105270547	chr14:105270547:G:A	0.000187226	-1.07666e-10	1.52308
105270860	chr14:105270860:G:A	8.65482e-06	-1.55111	-3.65436e-10
105271448	chr14:105271448:A:G	3.41619e-05	1.05515	-1.23327
105271467	chr14:105271467:G:A	1.05761e-05	-1.07666e-10	-1.35064
105271868	chr14:105271868:G:A	0.000101385	0.909691	-3.65436e-10
105272515	chr14:105272515:G:A	1.2321e-05	-1.07666e-10	-1.19792
105272617	chr14:105272617:A:T	4.63357e-05	-1.07666e-10	0.126682
105273140	chr14:105273140:G:A	0.000143584	1.33389	-0.0762003
105273327	chr14:105273327:C:T	1.66442e-05	-1.07666e-10	-0.89717
105273410	chr14:105273410:C:A	4.6351e-05	-1.07666e-10	0.127011
105273526	chr14:105273526:TAA:T	1.04101e-05	-1.07666e-10	-1.36645
105273895	chr14:105273895:G:A	5.40387e-06	-1.08697	-0.935151
105274422	chr14:105274422:G:A	4.6454e-05	-1.07666e-10	0.129232
105274755	chr14:105274755:A:G	5.73342e-06	-1.02908	-0.933839
105274924	chr14:105274924:C:T	0.000124093	1.1118	-3.65436e-10
105274973	chr14:105274973:G:A	3.50297e-06	-1.1146	-1.34102
105275018	chr14:105275018:T:C	7.18305e-05	1.66481	-1.09973
105277805	chr14:105277805:A:C	0.000142421	-1.07666e-10	1.24955
105278270	chr14:105278270:T:C	2.6266e-05	-1.07666e-10	-0.440957
105278647	chr14:105278647:T:A	1.28234e-05	-1.07666e-10	-1.15796
105278782	chr14:105278782:T:C	6.72922e-06	-0.995757	-0.807016
105279245	chr14:105279245:A:G	1.54507e-05	-1.07666e-10	-0.971577
105279444	chr14:105279444:A:G	0.000387384	0.937997	1.31219
105279461	chr14:105279461:C:T	1.56462e-05	-1.07666e-10	-0.959003
105279528	chr14:105279528:CTA:C	3.56365e-06	-1.52046	-0.917988
105279750	chr14:105279750:G:C	6.30547e-06	-0.989274	-0.87854
105280611	chr14:105280611:C:T	1.05944e-05	-1.3489	-3.65436e-10
105280670	chr14:105280670:T:C	2.17017e-05	-1.07666e-10	-0.63184
105280700	chr14:105280700:G:A	1.99768e-05	-1.07666e-10	-0.71466
105281759	chr14:105281759:A:T	1.11758e-05	-1.07666e-10	-1.29548
105282108	chr14:105282108:C:T	4.61901e-05	-1.07666e-10	0.123534
105282511	chr14:105282511:A:G	1.07548e-05	-1.07666e-10	-1.33388
105282512	chr14:105282512:G:T	2.65528e-05	0.935214	-1.36531
105282525	chr14:105282525:T:C	2.93817e-05	1.03522	-1.36408
105282757	chr14:105282757:A:C	0.000225282	1.39316	0.314963
105282920	chr14:105282920:G:A	1.04388e-05	-1.07666e-10	-1.3637
105283185	chr14:105283185:T:C	1.93272e-05	-1.07666e-10	-0.74772
105283245	chr14:105283245:A:G	8.60543e-05	1.26419	-0.518439
105284076	chr14:105284076:G:A	3.09282e-06	-1.24917	-1.33098
105284119	chr14:105284119:C:T	1.76199e-05	-1.07666e-10	-0.840201
105284135	chr14:105284135:C:T	1.0787e-05	-1.07666e-10	-1.33089
105284715	chr14:105284715:G:A	1.06437e-05	-1.07666e-10	-1.34426
105284843	chr14:105284843:G:A	1.07719e-05	-1.07666e-10	-1.33229
105284934	chr14:105284934:A:G	1.08608e-05	-1.07666e-10	-1.32407
105286067	chr14:105286067:T:C	0.000103355	1.42754	-0.498603
105286121	chr14:105286121:G:A	2.67123e-05	0.946862	-1.37097
105286644	chr14:105286644:T:C	2.75414e-06	-1.54692	-1.14921
105286754	chr14:105286754:C:T	1.88545e-05	-1.07666e-10	-0.772479
105286890	chr14:105286890:T:C	1.31946e-05	-1.12943	-3.65436e-10
105286971	chr14:105286971:T:G	0.000145577	-1.07666e-10	1.27147
105287420	chr14:105287420:C:T	1.03401e-05	-1.07666e-10	-1.37321
105287495	chr14:105287495:G:A	1.34108e-05	-1.07666e-10	-1.11317
105287791	chr14:105287791:C:G	2.03984e-05	-1.07666e-10	-0.693776
105287869	chr14:105287869:A:G	7.08135e-06	-1.01164	-0.740129
105288148	chr14:105288148:A:C	1.23493e-05	-1.19563	-3.65436e-10
105288195	chr14:105288195:T:C	0.000112687	1.31098	-0.295592
105288447	chr14:105288447:G:A	0.000251801	-1.07666e-10	1.81941
105288557	chr14:105288557:G:A	1.05545e-05	-1.07666e-10	-1.35268
105288607	chr14:105288607:G:A	4.1836e-05	1.26752	-1.243
105288823	chr14:105288823:C:T	0.000147581	0.913423	0.371722
105289440	chr14:105289440:GAT:G	9.67463e-06	-1.20275	-0.236974
105289693	chr14:105289693:T:C	1.23665e-05	-1.07666e-10	-1.19424
105289785	chr14:105289785:G:A	0.000226223	-1.07666e-10	1.71229
105290148	chr14:105290148:A:G	7.72299e-05	1.8147	-1.17715
105290279	chr14:105290279:C:T	8.76842e-06	-1.53807	-3.65436e-10
105290554	chr14:105290554:A:G	0.000135142	1.41652	-0.219426
105290607	chr14:105290607:C:T	0.000138196	1.42244	-0.202997
105291055	chr14:105291055:T:C	0.000177337	1.69672	-0.2279
105291497	chr14:105291497:G:A	0.000173381	-1.07666e-10	1.44626
105291681	chr14:105291681:G:A	5.8154e-05	1.53813	-1.18427
105291880	chr14:105291880:A:C	0.000122114	1.69083	-0.595109
105291954	chr14:105291954:C:T	1.06113e-05	-1.07666e-10	-1.34731
105292627	chr14:105292627:C:T	8.36669e-05	1.80836	-1.09075
105292637	chr14:105292637:C:T	6.44544e-06	-1.07488	-0.770979
105292672	chr14:105292672:A:G	7.65066e-05	1.73633	-1.10819
105292736	chr14:105292736:C:T	1.22124e-05	-1.07666e-10	-1.20678
105292805	chr14:105292805:G:A	6.19981e-06	-1.11324	-0.771471
105292889	chr14:105292889:T:C	2.80316e-05	0.986475	-1.36237
105293426	chr14:105293426:C:A	6.60457e-05	1.81725	-1.33613
105293503	chr14:105293503:T:C	0.000143978	1.77875	-0.518323
105293879	chr14:105293879:A:G	6.69372e-05	1.60936	-1.11484
105293890	chr14:105293890:T:C	9.22747e-05	-1.07666e-10	0.815538
105293908	chr14:105293908:A:G	0.000112293	1.51911	-0.507228
105294093	chr14:105294093:T:C	1.7741e-05	0.278422	-1.11177
105294156	chr14:105294156:C:G	1.37968e-05	-1.07666e-10	-1.0848
105294476	chr14:105294476:G:A	4.21711e-05	-1.07666e-10	0.0325036
105294764	chr14:105294764:T:C	0.000181103	-1.07666e-10	1.48984
105294984	chr14:105294984:C:T	9.16769e-06	-1.15436	-0.339191
105295116	chr14:105295116:C:T	1.79936e-05	-1.07666e-10	-0.819217
105295255	chr14:105295255:T:C	0.000213225	2.14724	-0.494125
105295907	chr14:105295907:C:T	0.000195001	-1.07666e-10	1.56377
105296300	chr14:105296300:G:A	0.000115399	2.10341	-1.06424
105296373	chr14:105296373:C:T	6.12602e-06	-1.02353	-0.873159
105296638	chr14:105296638:G:A	1.42402e-05	-1.05316	-3.65436e-10
105296925	chr14:105296925:G:GT	0.000117396	-1.07666e-10	1.05632
105296929	chr14:105296929:G:C	5.28072e-05	0.257417	-3.65436e-10
105296992	chr14:105296992:T:C	1.25634e-05	-1.07666e-10	-1.17845
105297345	chr14:105297345:G:A	0.000116267	-1.07666e-10	1.04665
105297762	chr14:105297762:T:C	0.000195863	1.66788	-0.0997001
105297853	chr14:105297853:G:A	1.04841e-05	-1.07666e-10	-1.35937
105297864	chr14:105297864:C:T	8.66642e-06	-1.54978	-3.65436e-10
105298430	chr14:105298430:C:T	1.13755e-05	-1.07666e-10	-1.27777
105298490	chr14:105298490:G:A	1.28302e-05	-1.07666e-10	-1.15743
105298747	chr14:105298747:T:A	2.62684e-05	-1.07666e-10	-0.440864
105298887	chr14:105298887:G:A	6.42189e-05	-1.07666e-10	0.453066
105298919	chr14:105298919:C:A	1.04299e-05	-1.07666e-10	-1.36455
105299103	chr14:105299103:G:A	1.03982e-05	-1.07666e-10	-1.3676
105299165	chr14:105299165:T:G	1.12517e-05	-1.07666e-10	-1.28872
105299394	chr14:105299394:C:A	8.69728e-06	-1.54622	-3.65436e-10
105300019	chr14:105300019:G:A	6.32634e-05	-1.07666e-10	0.438075
105300136	chr14:105300136:G:C	1.28302e-05	-1.07666e-10	-1.15743
105300790	chr14:105300790:C:A	6.1435e-06	-1.47108	-0.422753
105301794	chr14:105301794:C:CT	3.86213e-06	-1.11156	-1.24645
105302153	chr14:105302153:A:T	3.89794e-06	-1.09575	-1.25303
105302162	chr14:105302162:A:G	3.86158e-06	-1.10505	-1.2531
105302570	chr14:105302570:TC:T	5.51574e-05	0.300959	-3.65436e-10
105302876	chr14:105302876:C:A	8.67071e-06	-1.54928	-3.65436e-10
105303433	chr14:105303433:CAG:C	3.94813e-06	-1.09116	-1.24483
105303500	chr14:105303500:C:T	1.10106e-05	-1.07666e-10	-1.31038
105303518	chr14:105303518:T:C	8.25017e-05	1.7364	-1.03281
105303670	chr14:105303670:T:C	6.50725e-05	-1.07666e-10	0.466271
105303971	chr14:105303971:T:A	8.8471e-06	-1.52914	-3.65436e-10
105304168	chr14:105304168:G:C	1.15001e-05	-1.07666e-10	-1.26688
105304241	chr14:105304241:C:T	1.56405e-05	-1.07666e-10	-0.959368
105304342	chr14:105304342:A:G	5.44548e-05	0.533615	-0.245475
105304538	chr14:105304538:A:T	2.2347e-05	-1.07666e-10	-0.60254
105304929	chr14:105304929:T:C	2.91262e-06	-1.46388	-1.1763
105304981	chr14:105304981:C:G	4.61307e-06	-1.26218	-0.918156
105305426	chr14:105305426:G:GA	1.22492e-05	-1.07666e-10	-1.20377
105305882	chr14:105305882:C:T	1.68653e-05	-1.07666e-10	-0.883974
105306428	chr14:105306428:C:T	1.19022e-05	-1.07666e-10	-1.23251
105306538	chr14:105306538:C:T	1.71659e-05	-1.07666e-10	-0.866309
105306691	chr14:105306691:T:C	5.54343e-06	-1.08992	-0.906697
105306949	chr14:105306949:G:A	1.53806e-05	-1.07666e-10	-0.976125
105307486	chr14:105307486:C:T	1.05137e-05	-1.07666e-10	-1.35655
105307867	chr14:105307867:T:G	1.04694e-05	-1.07666e-10	-1.36077
105308164	chr14:105308164:T:C	1.06732e-05	-1.07666e-10	-1.34149
105308768	chr14:105308768:A:G	1.05386e-05	-1.07666e-10	-1.35419
105308907	chr14:105308907:T:C	6.16806e-05	-1.07666e-10	0.412738
105309352	chr14:105309352:T:TC	6.06221e-06	-1.04424	-0.862917
105309416	chr14:105309416:C:T	1.03377e-05	-1.07666e-10	-1.37344
105310200	chr14:105310200:C:G	1.04144e-05	-1.07666e-10	-1.36604
105310227	chr14:105310227:T:C	1.22344e-05	-1.07666e-10	-1.20498
105310616	chr14:105310616:C:T	1.95682e-05	-0.735326	-3.65436e-10
105310756	chr14:105310756:C:T	1.40697e-05	-1.07666e-10	-1.06521
105310757	chr14:105310757:A:G	4.1497e-06	-1.10302	-1.18318
105311127	chr14:105311127:T:C	1.8684e-05	-1.07666e-10	-0.781563
105311509	chr14:105311509:C:A	2.62266e-05	-1.07666e-10	-0.442456
105311796	chr14:105311796:C:T	1.51641e-05	-1.07666e-10	-0.990299
105311862	chr14:105311862:T:C	1.94084e-05	-1.07666e-10	-0.743526
105312256	chr14:105312256:TG:T	1.08876e-05	-1.07666e-10	-1.32161
105312827	chr14:105312827:C:T	1.89145e-05	-1.07666e-10	-0.769304
105312931	chr14:105312931:T:C	1.91813e-05	-1.07666e-10	-0.755295
105312968	chr14:105312968:G:A	3.98074e-05	-1.07666e-10	-0.0251784
105312999	chr14:105312999:C:T	4.88362e-05	0.179241	-3.65436e-10
105313214	chr14:105313214:G:A	1.0546e-05	-1.07666e-10	-1.35349
105313294	chr14:105313294:C:G	1.11146e-05	-1.30097	-3.65436e-10
105313474	chr14:105313474:G:A	1.38347e-05	-1.07666e-10	-1.08206
105313631	chr14:105313631:C:G	1.99005e-05	-1.07666e-10	-0.718485
105313831	chr14:105313831:C:A	1.19931e-05	-1.07666e-10	-1.2249
105314119	chr14:105314119:C:T	1.10867e-05	-1.30348	-3.65436e-10
105314177	chr14:105314177:G:A	3.28814e-05	-0.216324	-3.65436e-10
105314207	chr14:105314207:C:A	6.64134e-05	-1.07666e-10	0.486667
105314467	chr14:105314467:G:C	1.05412e-05	-1.07666e-10	-1.35394
105316340	chr14:105316340:A:G	2.12127e-05	-0.654632	-3.65436e-10
105316555	chr14:105316555:G:A	1.93447e-05	-1.07666e-10	-0.746812
105316579	chr14:105316579:G:A	1.19338e-05	-1.07666e-10	-1.22986
105316589	chr14:105316589:C:T	2.41332e-05	-1.07666e-10	-0.525643
105317088	chr14:105317088:T:C	9.75733e-06	-1.01968	-0.411528
105317184	chr14:105317184:C:T	4.89328e-05	-1.07666e-10	0.181217
105317200	chr14:105317200:G:A	2.04083e-05	-1.07666e-10	-0.693289
105317920	chr14:105317920:G:A	1.29584e-05	-1.07666e-10	-1.14748
105318234	chr14:105318234:C:T	1.25683e-05	-1.17806	-3.65436e-10
105318242	chr14:105318242:C:T	1.04706e-05	-1.07666e-10	-1.36066
105318590	chr14:105318590:C:T	3.70361e-05	-1.29862	1.20128
105318709	chr14:105318709:A:T	1.06075e-05	-1.07666e-10	-1.34767
105318808	chr14:105318808:G:A	1.1257e-05	-1.2644	-0.0238385
105318906	chr14:105318906:C:T	1.18664e-05	-1.07666e-10	-1.23552
105319009	chr14:105319009:A:G	2.59622e-06	-1.53033	-1.22484
105319237	chr14:105319237:C:T	2.34325e-05	-1.07666e-10	-0.555109
105319311	chr14:105319311:G:A	1.0527e-05	-1.07666e-10	-1.35529
105319331	chr14:105319331:T:C	1.80356e-05	-1.07666e-10	-0.816885
105319724	chr14:105319724:C:T	1.28588e-05	-1.07666e-10	-1.1552
105319904	chr14:105319904:G:A	1.50934e-05	-1.07666e-10	-0.994977
105319963	chr14:105319963:C:T	9.49373e-06	-1.4586	-3.65436e-10
105320178	chr14:105320178:G:A	1.19941e-05	-0.858918	-0.365901
105320333	chr14:105320333:G:A	1.49241e-05	-1.07666e-10	-1.00626
105320345	chr14:105320345:T:A	1.03914e-05	-1.07666e-10	-1.36825
105320743	chr14:105320743:C:T	1.00699e-05	-1.03957	-0.360115
105321329	chr14:105321329:TC:T	9.72298e-06	-1.03764	-0.397101
105321655	chr14:105321655:C:T	1.20783e-05	-1.07666e-10	-1.21782
105321773	chr14:105321773:C:T	1.20112e-05	-1.07666e-10	-1.22339
105322178	chr14:105322178:C:T	1.22204e-05	-1.07666e-10	-1.20613
105322211	chr14:105322211:C:T	1.20225e-05	-1.07666e-10	-1.22245
105322512	chr14:105322512:C:T	9.69873e-06	-1.43724	-3.65436e-10
105322654	chr14:105322654:C:G	1.93941e-05	-1.07666e-10	-0.744261
105322739	chr14:105322739:C:T	2.8129e-06	-1.33792	-1.3371
105323024	chr14:105323024:G:A	2.85504e-05	-1.07666e-10	-0.357561
105323060	chr14:105323060:C:T	6.504e-05	-1.07666e-10	0.465771
105323286	chr14:105323286:T:C	1.08273e-05	-1.07666e-10	-1.32716
105324224	chr14:105324224:T:C	0.000665238	-1.07666e-10	2.79091
105324273	chr14:105324273:C:T	1.17795e-05	-1.07666e-10	-1.24287
105324309	chr14:105324309:G:A	1.15221e-05	-1.07666e-10	-1.26497
105324351	chr14:105324351:C:T	3.73275e-05	-1.07666e-10	-0.0895014
105325355	chr14:105325355:TGGAA:T	1.20002e-05	-1.07666e-10	-1.22431
105325477	chr14:105325477:G:C	1.43765e-05	-1.07666e-10	-1.04364
105325602	chr14:105325602:G:C	1.08364e-05	-1.07666e-10	-1.32632
105325722	chr14:105325722:A:G	1.35725e-05	-1.07666e-10	-1.10119
105325799	chr14:105325799:C:T	1.19768e-05	-1.07666e-10	-1.22626
105325837	chr14:105325837:C:G	2.61208e-05	-1.07666e-10	-0.4465
105326004	chr14:105326004:T:C	1.16721e-05	-0.839673	-0.412358
105326364	chr14:105326364:C:G	1.06798e-05	-1.07666e-10	-1.34088
105326619	chr14:105326619:C:A	1.45983e-05	-1.07666e-10	-1.02833
105326718	chr14:105326718:G:A	1.21491e-05	-1.07666e-10	-1.21198
105327088	chr14:105327088:A:G	1.09837e-05	-1.07666e-10	-1.31282
105327295	chr14:105327295:G:A	2.30382e-05	-1.07666e-10	-0.572078
105327343	chr14:105327343:C:T	9.55271e-06	-1.45241	-3.65436e-10
105327395	chr14:105327395:T:G	1.59352e-05	-1.07666e-10	-0.940702
105327564	chr14:105327564:T:G	1.83559e-05	-1.07666e-10	-0.799282
105327946	chr14:105327946:C:G	1.09318e-05	-1.07666e-10	-1.31755
105328003	chr14:105328003:C:T	1.16766e-05	-1.07666e-10	-1.25165
105328540	chr14:105328540:T:C	1.18812e-05	-0.823345	-0.410931
105328579	chr14:105328579:A:G	1.11632e-05	-1.07666e-10	-1.29661
105328793	chr14:105328793:G:A	1.86358e-05	-1.07666e-10	-0.784146
105328866	chr14:105328866:G:A	2.67909e-05	-1.07666e-10	-0.421168
105328867	chr14:105328867:T:A	1.18807e-05	-1.07666e-10	-1.23432
105329271	chr14:105329271:G:T	1.05175e-05	-1.07666e-10	-1.35619
105329975	chr14:105329975:T:C	5.56426e-05	-1.07666e-10	0.309718
105330084	chr14:105330084:C:T	1.12127e-05	-1.07666e-10	-1.29218
105331306	chr14:105331306:A:G	1.24627e-05	-1.07666e-10	-1.18649
105331389	chr14:105331389:G:A	3.85692e-06	-1.00152	-1.35784
105331523	chr14:105331523:C:T	1.25939e-05	-1.07666e-10	-1.17602
105331546	chr14:105331546:T:C	1.20611e-05	-0.795596	-0.423648
105331845	chr14:105331845:G:C	1.12017e-05	-1.07666e-10	-1.29317
105332009	chr14:105332009:C:G	1.33994e-05	-1.07666e-10	-1.11402
105332045	chr14:105332045:A:C	1.18736e-05	-1.07666e-10	-1.23491
105332210	chr14:105332210:T:C	1.30506e-05	-0.711937	-0.428459
105332277	chr14:105332277:C:T	1.17736e-05	-1.07666e-10	-1.24337
105332654	chr14:105332654:T:C	1.46706e-05	-1.07666e-10	-1.02339
105332800	chr14:105332800:C:T	1.19018e-05	-1.07666e-10	-1.23255
105333074	chr14:105333074:G:A	2.60844e-05	-1.07666e-10	-0.447895
105333444	chr14:105333444:A:G	1.26145e-05	-0.817853	-0.356528
105333732	chr14:105333732:A:G	1.32863e-05	-0.831464	-0.291031
105334091	chr14:105334091:C:G	1.18256e-05	-1.07666e-10	-1.23897
105334181	chr14:105334181:T:C	7.07003e-06	-0.706211	-1.04716
105334323	chr14:105334323:A:G	1.17729e-05	-0.833872	-0.409555
105334435	chr14:105334435:G:A	1.27004e-05	-1.07666e-10	-1.1676
105334526	chr14:105334526:T:C	3.912e-05	-1.07666e-10	-0.0425982
105335092	chr14:105335092:G:A	1.06952e-05	-1.07666e-10	-1.33943
105335516	chr14:105335516:T:G	1.11196e-05	-1.07666e-10	-1.30052
105336064	chr14:105336064:T:A	1.16915e-05	-1.07666e-10	-1.25037
105336756	chr14:105336756:A:G	1.46345e-05	-1.07666e-10	-1.02585
105337139	chr14:105337139:A:C	1.12947e-05	-0.843563	-0.441335
105337241	chr14:105337241:C:T	1.17305e-05	-1.07666e-10	-1.24704
105337361	chr14:105337361:G:A	1.19018e-05	-1.07666e-10	-1.23255
105337501	chr14:105337501:G:A	1.19018e-05	-1.07666e-10	-1.23255
105337510	chr14:105337510:G:A	1.22969e-05	-1.07666e-10	-1.19989
105337541	chr14:105337541:G:A	1.45983e-05	-1.07666e-10	-1.02833
105337564	chr14:105337564:A:G	1.48825e-05	-1.07666e-10	-1.00905
105337581	chr14:105337581:T:C	1.64975e-05	-0.906023	-3.65436e-10
105337605	chr14:105337605:A:G	5.96169e-05	-1.07666e-10	0.378707
105338718	chr14:105338718:C:T	3.91894e-05	-1.07666e-10	-0.0408256
105338837	chr14:105338837:G:A	1.28193e-05	-1.07666e-10	-1.15828
105339378	chr14:105339378:G:C	1.28221e-05	-1.07666e-10	-1.15806
105340454	chr14:105340454:G:A	1.15373e-05	-1.26365	-3.65436e-10
105340459	chr14:105340459:T:C	1.30773e-05	-0.793571	-0.344781
105340619	chr14:105340619:G:A	1.0683e-05	-1.07666e-10	-1.34057
105340654	chr14:105340654:G:A	1.21538e-05	-1.07666e-10	-1.21159
105340814	chr14:105340814:C:T	4.90947e-06	-1.01004	-1.10802
105341490	chr14:105341490:C:T	1.21467e-05	-1.07666e-10	-1.21218
105342130	chr14:105342130:G:A	1.19226e-05	-1.07666e-10	-1.2308
105342336	chr14:105342336:C:A	1.07038e-05	-1.07666e-10	-1.33864
105343199	chr14:105343199:C:G	1.20747e-05	-0.833749	-0.384367
105343943	chr14:105343943:T:C	1.2045e-05	-0.827762	-0.392821
105344023	chr14:105344023:T:C	2.03288e-05	-1.07666e-10	-0.697192
105344409	chr14:105344409:G:A	1.08753e-05	-1.07666e-10	-1.32273
105344611	chr14:105344611:C:G	1.19169e-05	-1.23127	-3.65436e-10
105344641	chr14:105344641:G:A	1.18253e-05	-1.07666e-10	-1.23899
105344666	chr14:105344666:G:A	9.18616e-06	-1.49153	-3.65436e-10
105344679	chr14:105344679:T:C	2.68709e-05	-0.418189	-3.65436e-10
105345100	chr14:105345100:C:G	1.33966e-05	-1.07666e-10	-1.11423
105345145	chr14:105345145:C:T	9.0069e-06	-1.51124	-3.65436e-10
105345355	chr14:105345355:T:C	1.16931e-05	-0.871804	-0.378432
105345886	chr14:105345886:G:A	6.85714e-05	-1.07666e-10	0.518643
105346027	chr14:105346027:C:CT	1.21702e-05	-1.07666e-10	-1.21024
105346062	chr14:105346062:G:A	8.69e-06	-1.54706	-3.65436e-10
105346157	chr14:105346157:C:T	5.90238e-05	-1.07666e-10	0.36871
105346278	chr14:105346278:G:A	1.18537e-05	-1.07666e-10	-1.23659
105347087	chr14:105347087:G:A	1.91244e-05	-1.07666e-10	-0.758267
105347108	chr14:105347108:G:A	1.40138e-05	-1.07666e-10	-1.06919
105347966	chr14:105347966:C:G	1.51495e-05	-1.07666e-10	-0.991261
105348013	chr14:105348013:G:A	6.5562e-05	0.473765	-3.65436e-10
105348179	chr14:105348179:T:G	1.76399e-05	-1.07666e-10	-0.839068
105348287	chr14:105348287:C:T	1.22113e-05	-1.07666e-10	-1.20687
105348378	chr14:105348378:C:T	1.40638e-05	-1.07666e-10	-1.06563
105348646	chr14:105348646:G:A	1.08138e-05	-1.07666e-10	-1.32841
105348689	chr14:105348689:G:A	1.14972e-05	-1.07666e-10	-1.26713
105348944	chr14:105348944:G:A	1.13871e-05	-1.07666e-10	-1.27675
105349131	chr14:105349131:T:TG	1.29762e-05	-1.07666e-10	-1.14611
105350121	chr14:105350121:C:G	1.24854e-05	-1.07666e-10	-1.18467
105351046	chr14:105351046:G:A	1.15079e-05	-1.07666e-10	-1.26619
105351123	chr14:105351123:C:G	1.03571e-05	-1.07666e-10	-1.37156
105351213	chr14:105351213:A:G	3.50451e-05	-1.07666e-10	-0.152595
105351487	chr14:105351487:T:C	1.2791e-05	-1.07666e-10	-1.16049
105351766	chr14:105351766:G:A	1.33745e-05	-1.07666e-10	-1.11588
105351869	chr14:105351869:G:A	5.86268e-06	-1.25917	-0.681455
105352056	chr14:105352056:G:A	3.66702e-05	-1.07666e-10	-0.107268
105353498	chr14:105353498:C:T	1.19943e-05	-1.07666e-10	-1.2248
105353502	chr14:105353502:G:A	1.19943e-05	-1.07666e-10	-1.2248
105353893	chr14:105353893:A:G	1.03656e-05	-1.07666e-10	-1.37074
105354220	chr14:105354220:A:G	1.155e-05	-1.07666e-10	-1.26255
105354263	chr14:105354263:C:T	1.18437e-05	-1.07666e-10	-1.23743
105354485	chr14:105354485:T:C	0.000118063	-1.07666e-10	1.06199
105354713	chr14:105354713:G:A	1.14633e-05	-1.07666e-10	-1.27008
105354869	chr14:105354869:T:A	1.19049e-05	-1.07666e-10	-1.23228
105354932	chr14:105354932:G:A	1.1692e-05	-1.07666e-10	-1.25033
105355005	chr14:105355005:T:G	1.18533e-05	-1.07666e-10	-1.23662
105355120	chr14:105355120:G:A	1.05645e-05	-1.07666e-10	-1.35173
105355342	chr14:105355342:C:T	6.15802e-05	-1.07666e-10	0.411108
105355397	chr14:105355397:C:T	1.27076e-05	-1.07666e-10	-1.16703
105355418	chr14:105355418:A:G	1.2176e-05	-1.07666e-10	-1.20976
105356040	chr14:105356040:C:T	8.5374e-05	-1.07666e-10	0.73781
105356097	chr14:105356097:C:G	1.21745e-05	-1.07666e-10	-1.20989
105357104	chr14:105357104:G:T	1.16071e-05	-1.07666e-10	-1.25762
105357114	chr14:105357114:C:T	5.07494e-05	-1.07666e-10	0.217669
105357411	chr14:105357411:C:T	1.03458e-05	-1.07666e-10	-1.37265
105357873	chr14:105357873:C:T	1.0338e-05	-1.07666e-10	-1.37341
105357921	chr14:105357921:T:C	0.000320971	2.18554	-0.123419
105357927	chr14:105357927:G:T	1.03577e-05	-1.07666e-10	-1.37151
105357933	chr14:105357933:T:A	4.43288e-05	-1.07666e-10	0.0824038
105358008	chr14:105358008:C:G	1.42025e-05	-1.07666e-10	-1.05582
105358248	chr14:105358248:C:T	2.99431e-05	-1.07666e-10	-0.309933
105358545	chr14:105358545:A:G	1.16106e-05	-1.07666e-10	-1.25732
105358948	chr14:105358948:C:T	1.03774e-05	-1.07666e-10	-1.3696
105359118	chr14:105359118:G:A	1.08971e-05	-1.07666e-10	-1.32074
105359150	chr14:105359150:G:A	1.09532e-05	-1.07666e-10	-1.3156
105359369	chr14:105359369:G:A	1.15063e-05	-1.07666e-10	-1.26634
105359432	chr14:105359432:C:T	6.02038e-05	-1.07666e-10	0.388504
105359732	chr14:105359732:C:T	1.22654e-05	-1.07666e-10	-1.20245
105359828	chr14:105359828:C:T	4.37464e-05	0.0691771	-3.65436e-10
105359843	chr14:105359843:G:C	1.1513e-05	-1.07666e-10	-1.26576
105359992	chr14:105359992:A:G	1.15692e-05	-1.07666e-10	-1.26089
105360311	chr14:105360311:G:A	1.03377e-05	-1.07666e-10	-1.37344
105360365	chr14:105360365:T:C	1.15242e-05	-1.07666e-10	-1.26479
105360497	chr14:105360497:C:T	3.41522e-05	-1.07666e-10	-0.178405
105360836	chr14:105360836:C:T	3.34714e-05	-0.19854	-3.65436e-10
105361018	chr14:105361018:C:T	4.23171e-05	-1.07666e-10	0.0359596
105361232	chr14:105361232:A:G	0.000260493	1.99561	-0.142264
105361319	chr14:105361319:C:T	2.22213e-05	-0.608178	-3.65436e-10
105361404	chr14:105361404:G:A	0.000539966	2.38406	0.198219
105361795	chr14:105361795:C:G	1.04784e-05	-1.07666e-10	-1.35991
105361928	chr14:105361928:G:A	1.93329e-05	-1.07666e-10	-0.747423
105362185	chr14:105362185:A:G	3.77679e-06	-1.19494	-1.18541
105362355	chr14:105362355:T:G	1.32785e-05	-1.07666e-10	-1.12309
105363178	chr14:105363178:T:C	1.04313e-05	-1.07666e-10	-1.36443
105363332	chr14:105363332:T:C	1.1449e-05	-1.07666e-10	-1.27133
105363643	chr14:105363643:C:T	1.03841e-05	-1.07666e-10	-1.36895
105365185	chr14:105365185:G:A	1.03556e-05	-1.07666e-10	-1.3717
105366307	chr14:105366307:C:T	1.03556e-05	-1.07666e-10	-1.3717
105366526	chr14:105366526:T:C	6.68698e-06	-1.18941	-0.619658
105366653	chr14:105366653:C:G	1.04482e-05	-1.07666e-10	-1.3628
105366990	chr14:105366990:G:A	1.18605e-05	-1.07666e-10	-1.23602
105367161	chr14:105367161:C:T	1.06932e-05	-1.07666e-10	-1.33963
105367195	chr14:105367195:C:T	1.04634e-05	-1.07666e-10	-1.36135
105367278	chr14:105367278:C:T	1.03971e-05	-1.07666e-10	-1.3677
105367286	chr14:105367286:C:T	8.85814e-06	-1.52789	-3.65436e-10
105367418	chr14:105367418:G:C	1.03792e-05	-1.07666e-10	-1.36942
105368386	chr14:105368386:C:T	1.07318e-05	-1.07666e-10	-1.33602
105368410	chr14:105368410:A:G	1.24058e-05	-1.07666e-10	-1.19107
105368602	chr14:105368602:C:G	1.03529e-05	-1.07666e-10	-1.37196
105368955	chr14:105368955:A:G	1.92027e-05	-1.07666e-10	-0.754182
105369495	chr14:105369495:G:A	1.04438e-05	-1.07666e-10	-1.36322
105369804	chr14:105369804:T:C	4.87517e-06	-0.984713	-1.14036
105370109	chr14:105370109:G:C	2.05248e-05	-1.07666e-10	-0.687597
105370133	chr14:105370133:G:A	1.16348e-05	-1.07666e-10	-1.25523
105370995	chr14:105370995:G:A	1.4023e-05	-1.07666e-10	-1.06853
105371171	chr14:105371171:G:A	3.527e-05	-1.07666e-10	-0.1462
105372310	chr14:105372310:T:C	5.25918e-05	-1.07666e-10	0.253328
105372679	chr14:105372679:A:G	4.13207e-05	-1.07666e-10	0.012133
105372865	chr14:105372865:G:A	1.31609e-05	-1.07666e-10	-1.13198
105373203	chr14:105373203:G:A	2.04799e-05	-1.07666e-10	-0.68979
105373509	chr14:105373509:C:T	2.25316e-05	-1.07666e-10	-0.594312
105373778	chr14:105373778:A:T	3.09897e-05	-1.07666e-10	-0.275578
105373950	chr14:105373950:G:A	7.66347e-06	-0.699141	-0.973626
105374024	chr14:105374024:G:A	1.07513e-05	-1.07666e-10	-1.3342
105374109	chr14:105374109:T:C	4.45069e-05	-1.07666e-10	0.0864133
105374346	chr14:105374346:A:T	6.77777e-06	-0.657651	-1.13793
105374495	chr14:105374495:C:T	6.96592e-06	-0.621623	-1.14658
105374584	chr14:105374584:A:G	3.99363e-05	-1.07666e-10	-0.0219459
105374592	chr14:105374592:G:A	4.52921e-05	-1.07666e-10	0.103901
105375051	chr14:105375051:G:A	2.312e-05	-1.07666e-10	-0.568533
105375886	chr14:105375886:C:A	1.22857e-05	-1.07666e-10	-1.2008
105375961	chr14:105375961:A:G	2.83604e-05	-1.07666e-10	-0.364239
105376121	chr14:105376121:G:A	9.02704e-06	-1.50901	-3.65436e-10
105376160	chr14:105376160:G:T	3.3544e-05	-1.07666e-10	-0.196373
105376205	chr14:105376205:T:C	1.41313e-05	-1.07666e-10	-1.06084
105376260	chr14:105376260:C:T	3.98859e-05	-1.07666e-10	-0.023209
105376503	chr14:105376503:T:C	1.13215e-05	-1.07666e-10	-1.28253
105376863	chr14:105376863:C:T	1.79778e-05	-1.07666e-10	-0.820094
105376942	chr14:105376942:G:A	1.83421e-05	-1.07666e-10	-0.800033
105376959	chr14:105376959:C:A	0.000200432	-1.07666e-10	1.59124
105377598	chr14:105377598:A:G	1.44646e-05	-1.07666e-10	-1.03753
105377676	chr14:105377676:C:T	1.82863e-05	-1.07666e-10	-0.803077
105378056	chr14:105378056:C:T	1.66524e-05	-1.07666e-10	-0.896676
105378127	chr14:105378127:T:A	1.9524e-05	-1.07666e-10	-0.737589
105378233	chr14:105378233:T:C	6.55337e-06	-0.702964	-1.12629
105378291	chr14:105378291:G:A	1.60159e-05	-1.07666e-10	-0.935652
105378344	chr14:105378344:G:A	1.65758e-05	-1.07666e-10	-0.901287
105378837	chr14:105378837:C:G	1.98999e-05	-1.07666e-10	-0.718517
105378986	chr14:105378986:C:T	2.0303e-05	-1.07666e-10	-0.698463
105379119	chr14:105379119:T:C	4.17886e-06	-0.925692	-1.3535
105379442	chr14:105379442:T:C	1.68568e-05	-1.07666e-10	-0.884479
105379456	chr14:105379456:G:A	4.68458e-06	-0.808222	-1.35673
105379551	chr14:105379551:A:G	4.81101e-06	-0.781965	-1.35636
105379800	chr14:105379800:G:A	1.67391e-05	-1.07666e-10	-0.891487
105380166	chr14:105380166:T:C	3.47687e-06	-1.10322	-1.35988
105380505	chr14:105380505:C:T	1.10328e-05	-1.07666e-10	-1.30836
105380659	chr14:105380659:C:T	1.05426e-05	-1.07666e-10	-1.35381
105381181	chr14:105381181:G:T	1.55962e-05	-1.07666e-10	-0.962204
105381511	chr14:105381511:G:C	6.32189e-06	-0.579368	-1.28584
105381540	chr14:105381540:A:G	4.6096e-05	-1.07666e-10	0.121495
105381605	chr14:105381605:G:A	1.0612e-05	-1.07666e-10	-1.34724
105381637	chr14:105381637:G:A	2.17275e-05	-1.07666e-10	-0.630651
105382080	chr14:105382080:C:T	3.34501e-05	-1.07666e-10	-0.199176
105382554	chr14:105382554:T:C	4.63078e-06	-0.95719	-1.21932
105383220	chr14:105383220:C:T	1.17028e-05	-1.07666e-10	-1.2494
105383611	chr14:105383611:G:A	1.70283e-05	-1.07666e-10	-0.874354
105383614	chr14:105383614:G:T	1.70215e-05	-1.07666e-10	-0.874752
105383708	chr14:105383708:A:G	2.27069e-05	-1.07666e-10	-0.586565
105383740	chr14:105383740:G:A	1.06097e-05	-1.07666e-10	-1.34746
105383761	chr14:105383761:C:T	1.76683e-05	-1.07666e-10	-0.837462
105383889	chr14:105383889:G:A	1.73703e-05	-0.85447	-3.65436e-10
105384176	chr14:105384176:A:G	1.21691e-05	-1.07666e-10	-1.21033
105384548	chr14:105384548:G:A	2.16443e-05	-1.07666e-10	-0.634489
105384828	chr14:105384828:G:A	1.77538e-05	-1.07666e-10	-0.832634
105385052	chr14:105385052:C:T	1.04474e-05	-1.07666e-10	-1.36288
105385084	chr14:105385084:C:T	1.05558e-05	-1.07666e-10	-1.35256
105385233	chr14:105385233:A:G	1.34012e-05	-1.07666e-10	-1.11389
105386188	chr14:105386188:G:A	1.50391e-05	-1.07666e-10	-0.998577
105386620	chr14:105386620:T:C	1.34742e-05	-1.07666e-10	-1.10846
105386677	chr14:105386677:A:G	1.06945e-05	-1.07666e-10	-1.3395
105387229	chr14:105387229:G:A	1.62953e-05	-1.07666e-10	-0.918356
105387451	chr14:105387451:C:G	1.03419e-05	-1.07666e-10	-1.37303
105387542	chr14:105387542:T:C	1.10337e-05	-1.07666e-10	-1.30828
105387706	chr14:105387706:G:A	1.06287e-05	-1.07666e-10	-1.34567
105388432	chr14:105388432:T:C	1.49256e-05	-1.07666e-10	-1.00615
105388579	chr14:105388579:G:A	1.47581e-05	-1.07666e-10	-1.01744
105389371	chr14:105389371:C:T	1.25582e-05	-1.07666e-10	-1.17886
105390041	chr14:105390041:C:A	8.81438e-06	-1.53285	-3.65436e-10
105390357	chr14:105390357:C:T	1.18069e-05	-1.07666e-10	-1.24055
105390888	chr14:105390888:G:A	3.39893e-05	-1.07666e-10	-0.183187
105390942	chr14:105390942:C:T	1.04827e-05	-1.07666e-10	-1.35951
105391339	chr14:105391339:T:C	1.03518e-05	-1.07666e-10	-1.37207
105391562	chr14:105391562:C:T	1.29095e-05	-1.07666e-10	-1.15127
105391685	chr14:105391685:C:T	3.61681e-05	-0.121053	-3.65436e-10
105391775	chr14:105391775:G:T	1.92461e-05	-0.751921	-3.65436e-10
105391981	chr14:105391981:C:T	1.54187e-05	-1.07666e-10	-0.973649
105393562	chr14:105393562:G:GT	2.73763e-05	-1.07666e-10	-0.399555
105393659	chr14:105393659:A:G	1.57879e-05	-1.07666e-10	-0.949985
105393751	chr14:105393751:G:A	4.28427e-05	-1.07666e-10	0.0483032
105393800	chr14:105393800:A:G	1.13344e-05	-1.07666e-10	-1.28139
105393842	chr14:105393842:C:T	1.82508e-05	-1.07666e-10	-0.805021
105393930	chr14:105393930:G:A	1.4823e-05	-1.07666e-10	-1.01305
105394060	chr14:105394060:GT:G	2.77046e-05	-1.07666e-10	-0.387634
105394259	chr14:105394259:C:T	1.26617e-05	-1.07666e-10	-1.17065
105394341	chr14:105394341:T:C	1.09959e-05	-1.07666e-10	-1.31171
105394433	chr14:105394433:A:G	2.6447e-05	-1.07666e-10	-0.43409
105394521	chr14:105394521:G:T	3.63243e-05	-1.07666e-10	-0.116744
105394522	chr14:105394522:G:C	1.22759e-05	-1.07666e-10	-1.20159
105395970	chr14:105395970:A:G	1.55315e-05	-1.07666e-10	-0.966359
105396081	chr14:105396081:G:A	1.08012e-05	-1.07666e-10	-1.32958
105396261	chr14:105396261:T:G	9.79171e-06	-1.4277	-3.65436e-10
105396262	chr14:105396262:C:A	9.80044e-06	-1.4268	-3.65436e-10
105396481	chr14:105396481:C:T	1.15212e-05	-1.07666e-10	-1.26504
105396636	chr14:105396636:G:T	5.97541e-05	-1.07666e-10	0.381005
105396755	chr14:105396755:G:A	7.98885e-05	0.6714	-3.65436e-10
105396833	chr14:105396833:A:G	1.46563e-05	-1.02436	-3.65436e-10
105397090	chr14:105397090:G:A	1.06128e-05	-1.07666e-10	-1.34717
105397519	chr14:105397519:G:A	2.49908e-05	-1.07666e-10	-0.490724
105397795	chr14:105397795:T:G	1.10698e-05	-1.07666e-10	-1.30501
105397826	chr14:105397826:G:A	1.08539e-05	-1.07666e-10	-1.32471
105398309	chr14:105398309:T:G	5.46058e-06	-0.660288	-1.35139
105398655	chr14:105398655:T:A	1.54629e-05	-1.07666e-10	-0.970789
105398757	chr14:105398757:C:T	1.56322e-05	-1.07666e-10	-0.959901
105399142	chr14:105399142:C:T	2.50756e-05	-1.07666e-10	-0.487338
105399394	chr14:105399394:C:T	1.44088e-05	-1.07666e-10	-1.0414
105399756	chr14:105399756:A:G	1.04633e-05	-1.07666e-10	-1.36136
105399841	chr14:105399841:CA:C	8.30178e-06	-0.378442	-1.21432
105399882	chr14:105399882:A:G	1.35389e-05	-1.07666e-10	-1.10367
105399915	chr14:105399915:A:G	1.14633e-05	-1.07666e-10	-1.27008
105400245	chr14:105400245:C:G	1.39378e-05	-1.07666e-10	-1.07463
105400279	chr14:105400279:C:T	1.03835e-05	-1.07666e-10	-1.36901
105400301	chr14:105400301:C:T	6.88217e-06	-0.650046	-1.13025
105400304	chr14:105400304:A:G	1.33266e-05	-1.07666e-10	-1.11947
105400429	chr14:105400429:C:T	2.24658e-05	-1.07666e-10	-0.597236
105401406	chr14:105401406:A:G	1.39792e-05	-1.07666e-10	-1.07166
105401450	chr14:105401450:G:T	1.55574e-05	-1.07666e-10	-0.964698
105401674	chr14:105401674:G:T	6.60386e-06	-0.763226	-1.05835
105401966	chr14:105401966:A:G	1.06122e-05	-1.34722	-3.65436e-10
105402003	chr14:105402003:G:T	1.32277e-05	-1.07666e-10	-1.12692
105402715	chr14:105402715:T:C	6.22539e-06	-1.38567	-0.49493
105402791	chr14:105402791:A:C	1.55141e-05	-1.07666e-10	-0.967484
105402873	chr14:105402873:C:T	1.39974e-05	-1.07666e-10	-1.07036
105403267	chr14:105403267:C:A	1.25682e-05	-1.07666e-10	-1.17806
105403600	chr14:105403600:A:T	1.3278e-05	-1.07666e-10	-1.12312
105403781	chr14:105403781:A:T	1.17523e-05	-1.07666e-10	-1.24519
105404104	chr14:105404104:C:T	1.18624e-05	-1.07666e-10	-1.23586
105404312	chr14:105404312:A:T	1.04677e-05	-1.07666e-10	-1.36094
105404313	chr14:105404313:G:T	1.05254e-05	-1.07666e-10	-1.35544
105404880	chr14:105404880:G:A	1.07708e-05	-1.07666e-10	-1.3324
105405156	chr14:105405156:T:C	1.09334e-05	-1.31741	-3.65436e-10
105405432	chr14:105405432:G:A	3.83207e-06	-1.23401	-1.13182
105405816	chr14:105405816:G:T	1.08059e-05	-1.07666e-10	-1.32914
105405915	chr14:105405915:G:A	6.38517e-06	-1.33279	-0.522467
105406211	chr14:105406211:C:T	2.29893e-05	-1.07666e-10	-0.574205
105406260	chr14:105406260:A:G	1.08891e-05	-1.07666e-10	-1.32147
105406514	chr14:105406514:C:A	1.08683e-05	-1.07666e-10	-1.32338
105406567	chr14:105406567:C:T	0.000109981	-1.07666e-10	0.991077
105406575	chr14:105406575:G:A	4.16917e-06	-1.18032	-1.1012
105406625	chr14:105406625:C:G	3.80098e-06	-1.06596	-1.30802
105406807	chr14:105406807:T:C	4.54847e-06	-0.993629	-1.20081
105406824	chr14:105406824:C:T	1.10275e-05	-1.07666e-10	-1.30884
105406959	chr14:105406959:T:C	3.85335e-06	-1.19705	-1.16324
105407099	chr14:105407099:A:T	1.65609e-05	-1.07666e-10	-0.902186
105407952	chr14:105407952:T:C	1.09084e-05	-1.07666e-10	-1.3197
105408400	chr14:105408400:C:T	1.09275e-05	-1.07666e-10	-1.31795
105409454	chr14:105409454:G:A	1.08523e-05	-1.07666e-10	-1.32486
105409500	chr14:105409500:TC:T	1.13446e-05	-1.07666e-10	-1.28049
105409822	chr14:105409822:GCTGGA:G	1.53883e-05	-0.975623	-3.65436e-10
105410225	chr14:105410225:G:C	2.16011e-05	-1.07666e-10	-0.63649
105410359	chr14:105410359:G:A	4.71768e-06	-1.00236	-1.15555
105410487	chr14:105410487:T:C	9.43654e-05	-1.07666e-10	0.837943
105410720	chr14:105410720:C:T	6.36998e-06	-1.54567	-0.311962
105411250	chr14:105411250:C:T	1.0643e-05	-1.07666e-10	-1.34433
105411425	chr14:105411425:G:A	1.18866e-05	-1.07666e-10	-1.23382
105411776	chr14:105411776:C:G	1.03808e-05	-1.07666e-10	-1.36927
105412128	chr14:105412128:C:A	1.52208e-05	-1.07666e-10	-0.986571
105412597	chr14:105412597:G:A	1.1613e-05	-1.07666e-10	-1.25711
105412598	chr14:105412598:G:A	1.14229e-05	-1.07666e-10	-1.27361
105412872	chr14:105412872:C:T	2.28038e-05	-1.07666e-10	-0.582304
105412905	chr14:105412905:G:C	1.03403e-05	-1.07666e-10	-1.37319
105412987	chr14:105412987:G:A	1.03393e-05	-1.07666e-10	-1.37328
105413159	chr14:105413159:C:T	1.04537e-05	-1.07666e-10	-1.36228
105413260	chr14:105413260:G:T	1.12887e-05	-1.28543	-3.65436e-10
105413376	chr14:105413376:G:A	1.13319e-05	-1.07666e-10	-1.28161
105413567	chr14:105413567:G:T	9.50544e-06	-1.45737	-3.65436e-10
105414758	chr14:105414758:T:C	1.09331e-05	-1.07666e-10	-1.31744
105415411	chr14:105415411:C:T	3.87656e-06	-1.21435	-1.13994
105415451	chr14:105415451:A:G	1.07807e-05	-1.07666e-10	-1.33148
105415588	chr14:105415588:T:G	2.35276e-05	-1.07666e-10	-0.551056
105415674	chr14:105415674:A:G	6.76546e-06	-0.765137	-1.03227
105417264	chr14:105417264:C:T	1.10076e-05	-1.07666e-10	-1.31065
105417455	chr14:105417455:A:G	1.05857e-05	-1.07666e-10	-1.34973
105417834	chr14:105417834:T:C	6.28797e-06	-0.793976	-1.07662
105418145	chr14:105418145:G:A	1.72048e-05	-0.864044	-3.65436e-10
105418364	chr14:105418364:C:G	2.21647e-05	-1.07666e-10	-0.610731
105418624	chr14:105418624:C:T	0.000115503	-1.07666e-10	1.04006
105418875	chr14:105418875:A:G	1.04623e-05	-1.07666e-10	-1.36145
105420576	chr14:105420576:C:A	1.29068e-05	-1.07666e-10	-1.15148
105421051	chr14:105421051:C:T	2.3383e-06	-1.55106	-1.30874
105421115	chr14:105421115:T:TGG	2.65524e-06	-1.3777	-1.355
105421801	chr14:105421801:A:G	2.77905e-05	-1.07666e-10	-0.384538
105422120	chr14:105422120:C:T	2.14977e-05	-1.07666e-10	-0.641286
105422235	chr14:105422235:C:T	1.06613e-05	-1.07666e-10	-1.34261
105422903	chr14:105422903:T:G	1.0891e-05	-1.07666e-10	-1.3213
105423006	chr14:105423006:C:T	1.99303e-05	-1.07666e-10	-0.716992
105423204	chr14:105423204:T:G	1.3644e-05	-1.07666e-10	-1.09593
105423333	chr14:105423333:C:T	4.65678e-05	-1.07666e-10	0.131678
105423464	chr14:105423464:G:T	2.17199e-05	-1.07666e-10	-0.631005
105423584	chr14:105423584:T:A	0.0025092	4.11849	-3.65436e-10
105423727	chr14:105423727:G:A	1.26218e-05	-1.07666e-10	-1.1738
105424124	chr14:105424124:C:T	1.09428e-05	-1.07666e-10	-1.31655
105424322	chr14:105424322:T:C	1.04534e-05	-1.07666e-10	-1.3623
105424344	chr14:105424344:C:T	1.51003e-05	-1.07666e-10	-0.994519
105424772	chr14:105424772:A:AG	1.04919e-05	-1.07666e-10	-1.35863
105425014	chr14:105425014:C:T	4.98148e-05	-1.07666e-10	0.199081
105425124	chr14:105425124:T:C	1.03599e-05	-1.07666e-10	-1.37129
105425806	chr14:105425806:G:C	1.03343e-05	-1.37376	-3.65436e-10
105426505	chr14:105426505:C:T	1.04029e-05	-1.07666e-10	-1.36715
105427071	chr14:105427071:C:T	3.52399e-05	-1.07666e-10	-0.147053
105427183	chr14:105427183:T:G	3.39878e-05	-1.07666e-10	-0.183229
105427588	chr14:105427588:A:G	1.19862e-05	-1.22548	-3.65436e-10
105427756	chr14:105427756:A:C	2.33266e-05	-1.07666e-10	-0.559638
105427947	chr14:105427947:C:T	1.17714e-05	-1.07666e-10	-1.24356
105428704	chr14:105428704:A:G	1.16981e-05	-1.07666e-10	-1.24981
105428744	chr14:105428744:A:G	4.47591e-05	-1.07666e-10	0.0920636
105428850	chr14:105428850:G:A	1.19319e-05	-1.07666e-10	-1.23002
105428994	chr14:105428994:G:A	2.32205e-06	-1.54599	-1.32079
105429041	chr14:105429041:G:A	1.5402e-05	-1.07666e-10	-0.974735
105429075	chr14:105429075:G:A	2.06232e-05	-1.07666e-10	-0.682815
105429188	chr14:105429188:A:C	5.0481e-05	-1.07666e-10	0.212366
105429204	chr14:105429204:T:G	3.52283e-05	-1.07666e-10	-0.147382
105429279	chr14:105429279:C:T	1.89694e-05	-0.766407	-3.65436e-10
105429521	chr14:105429521:G:A	1.03411e-05	-1.07666e-10	-1.3731
105429542	chr14:105429542:C:G	8.1528e-06	-0.541113	-1.06976
105430053	chr14:105430053:G:A	1.23165e-05	-1.07666e-10	-1.19829
105430385	chr14:105430385:C:G	1.23267e-05	-1.19746	-3.65436e-10
105430484	chr14:105430484:C:A	1.04404e-05	-1.07666e-10	-1.36355
105430520	chr14:105430520:A:G	4.11188e-05	-1.07666e-10	0.00723474
105430564	chr14:105430564:T:A	2.27218e-06	-1.53469	-1.3538
105430571	chr14:105430571:G:A	2.31249e-06	-1.50066	-1.37025
105430653	chr14:105430653:A:G	1.4362e-05	-1.07666e-10	-1.04464
105430978	chr14:105430978:T:C	3.87703e-05	-1.07666e-10	-0.0515771
105431071	chr14:105431071:G:A	3.93007e-05	1.10666	-1.14465
105431686	chr14:105431686:C:T	0.000149869	-1.07666e-10	1.30053
105431718	chr14:105431718:C:T	1.15177e-05	-1.07666e-10	-1.26535
105432295	chr14:105432295:C:T	1.04156e-05	-1.07666e-10	-1.36593
105432378	chr14:105432378:T:C	1.3225e-05	-1.07666e-10	-1.12713
105432383	chr14:105432383:G:GGT	1.32093e-05	-1.07666e-10	-1.12831
105432401	chr14:105432401:C:T	2.12843e-05	-1.07666e-10	-0.65126
105432605	chr14:105432605:A:T	4.16043e-05	-1.07666e-10	0.0189707
105432786	chr14:105432786:T:C	1.19204e-05	-1.07666e-10	-1.23098
105433007	chr14:105433007:A:G	4.15306e-05	-1.07666e-10	0.0171993
105433238	chr14:105433238:A:G	2.21943e-06	-1.54243	-1.36955
105433330	chr14:105433330:G:A	2.55622e-06	-1.52813	-1.24257
105433397	chr14:105433397:C:T	1.93992e-05	-1.07666e-10	-0.744001
105433481	chr14:105433481:G:C	2.5219e-06	-1.53259	-1.25163
105433756	chr14:105433756:G:A	4.49034e-05	-1.07666e-10	0.0952818
105433765	chr14:105433765:T:A	4.46575e-05	-1.07666e-10	0.0897897
105433834	chr14:105433834:A:T	3.6763e-05	-1.07666e-10	-0.10474
105434209	chr14:105434209:C:T	2.25612e-06	-1.53422	-1.36136
105434220	chr14:105434220:G:T	1.29262e-05	-1.07666e-10	-1.14998
105434748	chr14:105434748:G:A	1.4667e-05	-1.07666e-10	-1.02363
105435289	chr14:105435289:TTTAAG:T	1.39351e-05	-1.07666e-10	-1.07482
105435389	chr14:105435389:G:A	2.15179e-05	-1.07666e-10	-0.640345
105435413	chr14:105435413:C:A	2.30189e-06	-1.54057	-1.33492
105435733	chr14:105435733:G:A	2.11881e-05	-1.07666e-10	-0.65579
105436749	chr14:105436749:G:A	1.4721e-05	-1.07666e-10	-1.01996
105437044	chr14:105437044:C:T	2.40687e-06	-1.4958	-1.33511
105437323	chr14:105437323:G:A	5.68629e-05	-1.07666e-10	0.331412
105437387	chr14:105437387:G:A	2.29036e-06	-1.53261	-1.34791
105437556	chr14:105437556:G:A	1.31194e-05	-1.07666e-10	-1.13514
105437914	chr14:105437914:G:A	1.03523e-05	-1.07666e-10	-1.37203
105437994	chr14:105437994:G:A	0.000227453	1.71771	-3.65436e-10
105438458	chr14:105438458:T:C	1.33319e-05	-1.07666e-10	-1.11907
105438493	chr14:105438493:C:T	3.98489e-06	-0.973859	-1.35286
105438789	chr14:105438789:C:T	1.34916e-05	-1.07666e-10	-1.10717
105439208	chr14:105439208:A:C	1.0717e-05	-1.07666e-10	-1.3374
105439687	chr14:105439687:G:C	1.91644e-05	-1.07666e-10	-0.756176
105439736	chr14:105439736:C:T	2.78651e-06	-1.53854	-1.1459
105440010	chr14:105440010:C:T	1.11947e-05	-1.07666e-10	-1.29379
105440244	chr14:105440244:G:A	0.000240017	-1.07666e-10	1.77148
105440359	chr14:105440359:T:C	2.22944e-05	-0.604894	-3.65436e-10
105440454	chr14:105440454:C:T	1.17852e-05	-1.07666e-10	-1.24239
105440460	chr14:105440460:C:T	1.11021e-05	-1.30209	-3.65436e-10
105440504	chr14:105440504:G:A	1.04338e-05	-1.07666e-10	-1.36419
105441096	chr14:105441096:C:T	2.85093e-06	-1.43679	-1.2248
105441098	chr14:105441098:C:T	2.1308e-05	-1.07666e-10	-0.650151
105441111	chr14:105441111:TG:T	1.38426e-05	-1.07666e-10	-1.08148
105441126	chr14:105441126:T:A	3.10384e-05	-1.07666e-10	-0.274005
105441305	chr14:105441305:C:T	2.50296e-06	-1.54762	-1.24414
105441447	chr14:105441447:T:C	2.01725e-05	-1.07666e-10	-0.704911
105441519	chr14:105441519:A:G	4.9054e-05	-1.07666e-10	0.18369
105441554	chr14:105441554:A:G	1.56913e-05	-1.07666e-10	-0.956128
105441566	chr14:105441566:G:A	1.03449e-05	-1.07666e-10	-1.37274
105441641	chr14:105441641:A:C	1.03395e-05	-1.07666e-10	-1.37326
105441673	chr14:105441673:G:A	2.38847e-05	-0.535995	-3.65436e-10
105441726	chr14:105441726:G:A	1.1488e-05	-1.07666e-10	-1.26793
105441757	chr14:105441757:A:G	3.66891e-06	-1.45368	-0.955656
105441814	chr14:105441814:A:C	1.78866e-05	-1.07666e-10	-0.825181
105442057	chr14:105442057:C:T	1.46133e-05	-1.07666e-10	-1.0273
105442235	chr14:105442235:C:T	1.04947e-05	-1.07666e-10	-1.35836
105442333	chr14:105442333:G:A	1.42248e-05	-1.07666e-10	-1.05424
105442443	chr14:105442443:G:A	3.2359e-06	-1.16507	-1.36986
105442555	chr14:105442555:T:C	1.36747e-05	-1.07666e-10	-1.09368
105443000	chr14:105443000:G:T	3.37603e-05	-1.07666e-10	-0.189946
105443043	chr14:105443043:A:T	3.76964e-05	-1.07666e-10	-0.0796672
105443099	chr14:105443099:C:T	2.37268e-06	-1.49366	-1.35155
105443153	chr14:105443153:G:A	8.69332e-05	-1.07666e-10	0.755908
105443190	chr14:105443190:A:G	3.86069e-05	-1.07666e-10	-0.0558017
105443635	chr14:105443635:A:C	4.80478e-05	-1.07666e-10	0.162965
105443690	chr14:105443690:T:C	1.2932e-05	-1.07666e-10	-1.14953
105443730	chr14:105443730:G:T	1.05113e-05	-1.07666e-10	-1.35678
105443816	chr14:105443816:T:C	2.77799e-05	-1.07666e-10	-0.384918
105443856	chr14:105443856:T:C	2.86918e-05	-1.07666e-10	-0.352621
105444272	chr14:105444272:G:A	1.14397e-05	-1.07666e-10	-1.27214
105444399	chr14:105444399:A:T	5.0392e-05	-1.07666e-10	0.210601
105444444	chr14:105444444:C:A	1.29095e-05	-1.07666e-10	-1.15127
105444461	chr14:105444461:G:A	4.63454e-06	-1.30769	-0.868005
105444856	chr14:105444856:C:T	1.6724e-05	-1.07666e-10	-0.892385
105444938	chr14:105444938:G:A	1.55053e-05	-1.07666e-10	-0.96805
105445402	chr14:105445402:T:C	1.03618e-05	-1.07666e-10	-1.3711
105445466	chr14:105445466:C:A	0.000167243	-1.07666e-10	1.41022
105446774	chr14:105446774:C:T	1.05268e-05	-1.07666e-10	-1.35531
105447287	chr14:105447287:C:T	1.93131e-05	-1.07666e-10	-0.748448
105448240	chr14:105448240:T:A	9.26511e-06	-1.48298	-3.65436e-10
105448611	chr14:105448611:G:A	2.96706e-05	-1.07666e-10	-0.319076
105448760	chr14:105448760:C:T	1.03715e-05	-1.07666e-10	-1.37017
105450083	chr14:105450083:C:T	1.14926e-05	-1.07666e-10	-1.26753
105450460	chr14:105450460:G:A	6.66204e-06	-1.54819	-0.264611
105450503	chr14:105450503:G:A	3.19216e-05	-1.07666e-10	-0.245949
105450520	chr14:105450520:G:A	1.9285e-05	-1.07666e-10	-0.749904
105450907	chr14:105450907:G:A	9.70305e-06	-1.43679	-3.65436e-10
105450929	chr14:105450929:G:A	2.91271e-05	-1.07666e-10	-0.337563
105450959	chr14:105450959:T:C	1.22338e-05	-1.07666e-10	-1.20503
105451096	chr14:105451096:G:A	1.21358e-05	-1.21307	-3.65436e-10
105451160	chr14:105451160:G:C	1.16665e-05	-1.07666e-10	-1.25251
105451318	chr14:105451318:A:G	1.05339e-05	-1.07666e-10	-1.35464
105451482	chr14:105451482:C:T	1.13229e-05	-1.07666e-10	-1.2824
105451883	chr14:105451883:C:T	3.70527e-06	-1.292	-1.10748
105452332	chr14:105452332:C:T	1.58081e-05	-1.07666e-10	-0.948711
105452940	chr14:105452940:C:T	1.88855e-05	-1.07666e-10	-0.770835
105452977	chr14:105452977:A:G	4.05969e-05	-1.07666e-10	-0.00553907
105453088	chr14:105453088:C:T	1.03425e-05	-1.07666e-10	-1.37297
105453132	chr14:105453132:C:T	1.05101e-05	-1.35689	-3.65436e-10
105453222	chr14:105453222:C:T	1.0932e-05	-1.07666e-10	-1.31753
105453763	chr14:105453763:A:G	3.5594e-05	-1.07666e-10	-0.137056
105454362	chr14:105454362:G:A	1.1668e-05	-1.25238	-3.65436e-10
105454534	chr14:105454534:T:C	1.31983e-05	-1.07666e-10	-1.12915
105455117	chr14:105455117:G:C	2.79362e-05	-0.379307	-3.65436e-10
105455345	chr14:105455345:T:A	2.32249e-06	-1.50026	-1.36633
105455894	chr14:105455894:C:T	2.56639e-06	-1.39809	-1.36864
105455982	chr14:105455982:T:TGG	2.28203e-05	-1.07666e-10	-0.58158
105456023	chr14:105456023:A:G	1.30937e-05	-1.07666e-10	-1.1371
105456210	chr14:105456210:C:T	1.38622e-05	-1.07666e-10	-1.08007
105457634	chr14:105457634:A:G	1.03444e-05	-1.07666e-10	-1.37279
105457751	chr14:105457751:C:T	1.82698e-05	-1.07666e-10	-0.803982
105457795	chr14:105457795:G:A	8.7884e-06	-1.5358	-3.65436e-10
105458201	chr14:105458201:G:A	2.24874e-06	-1.53505	-1.36381
105458225	chr14:105458225:C:T	2.32286e-06	-1.49538	-1.37106
105458449	chr14:105458449:G:A	2.50651e-06	-1.42073	-1.36961
105458828	chr14:105458828:C:T	4.12648e-06	-0.918615	-1.37319
105458868	chr14:105458868:C:T	2.52234e-06	-1.41803	-1.36601
105458928	chr14:105458928:C:A	2.33921e-06	-1.48955	-1.36987
105458963	chr14:105458963:T:C	6.69081e-06	-1.49176	-0.316739
105459008	chr14:105459008:G:T	1.05705e-05	-1.35116	-3.65436e-10
105460197	chr14:105460197:C:T	1.03379e-05	-1.07666e-10	-1.37341
105460989	chr14:105460989:C:T	1.49493e-05	-1.07666e-10	-1.00457
105461096	chr14:105461096:T:C	2.45229e-06	-1.51771	-1.2945
105461134	chr14:105461134:A:G	4.33407e-06	-0.970767	-1.27196
105461599	chr14:105461599:C:T	2.61407e-06	-1.5449	-1.20343
105462548	chr14:105462548:C:T	9.83675e-06	-1.1705	-0.252601
105462560	chr14:105462560:ACT:A	3.31357e-05	-1.07666e-10	-0.208621
105462673	chr14:105462673:G:A	4.47621e-05	0.0921299	-3.65436e-10
105462856	chr14:105462856:G:A	4.45963e-05	-1.07666e-10	0.0884202
105463168	chr14:105463168:G:A	1.48202e-05	-1.35921	0.345972
105463249	chr14:105463249:C:T	1.65986e-05	-1.07666e-10	-0.899911
105463408	chr14:105463408:C:T	1.09499e-05	-1.53981	0.223904
105464069	chr14:105464069:G:A	9.34125e-06	-0.245403	-1.22939
105464586	chr14:105464586:G:A	3.28316e-06	-1.54225	-0.978173
105464772	chr14:105464772:C:T	1.27237e-05	-1.07666e-10	-1.16577
105464817	chr14:105464817:G:A	9.8421e-06	-1.42256	-3.65436e-10
105466119	chr14:105466119:G:A	6.28419e-06	-0.516389	-1.35481
105466207	chr14:105466207:G:A	4.00187e-06	-0.949486	-1.37298
105466467	chr14:105466467:G:A	1.14733e-05	-1.07666e-10	-1.26921
105466954	chr14:105466954:T:C	2.23007e-05	-1.07666e-10	-0.604615
105467159	chr14:105467159:A:G	1.25812e-05	-1.07666e-10	-1.17703
105467216	chr14:105467216:C:T	9.25447e-05	-1.07666e-10	0.81846
105467619	chr14:105467619:C:T	1.19764e-05	-1.07666e-10	-1.2263
105467804	chr14:105467804:C:G	1.206e-05	-1.07666e-10	-1.21934
105468121	chr14:105468121:C:T	1.87626e-05	-1.07666e-10	-0.777368
105468704	chr14:105468704:A:G	2.4517e-06	-1.52969	-1.28276
105468870	chr14:105468870:G:A	1.30117e-05	-1.07666e-10	-1.14338
105469384	chr14:105469384:A:G	1.93584e-05	-1.07666e-10	-0.746106
105469487	chr14:105469487:G:A	2.45642e-06	-1.46088	-1.34965
105469727	chr14:105469727:A:G	1.87494e-05	-1.07666e-10	-0.778072
105469817	chr14:105469817:C:T	3.26358e-05	-1.07666e-10	-0.223823
105470179	chr14:105470179:G:A	1.25575e-05	-1.07666e-10	-1.17891
105470809	chr14:105470809:C:G	1.11737e-05	-1.07666e-10	-1.29567
105470935	chr14:105470935:G:A	3.02386e-06	-1.55088	-1.05182
105472328	chr14:105472328:T:C	2.15451e-05	-1.07666e-10	-0.639084
105472502	chr14:105472502:A:G	6.72164e-06	-1.37629	-0.427614
105472545	chr14:105472545:G:C	1.73223e-05	-1.07666e-10	-0.857239
105472794	chr14:105472794:C:T	3.12359e-06	-1.3836	-1.18665
105473671	chr14:105473671:G:A	1.09921e-05	-1.07666e-10	-1.31206
105474109	chr14:105474109:C:T	4.26311e-05	-1.07666e-10	0.0433522
105474275	chr14:105474275:C:T	2.37547e-05	-1.07666e-10	-0.541453
105474836	chr14:105474836:G:A	3.28734e-05	-1.07666e-10	-0.216569
105475040	chr14:105475040:C:T	1.04285e-05	-1.07666e-10	-1.36469
105475422	chr14:105475422:CTG:C	1.25525e-05	-1.07666e-10	-1.17931
105476010	chr14:105476010:C:G	8.70697e-06	-1.54511	-3.65436e-10
105476889	chr14:105476889:C:T	8.65613e-06	-1.55096	-3.65436e-10
105477342	chr14:105477342:G:A	2.49648e-06	-1.53181	-1.26254
105478928	chr14:105478928:G:A	1.25904e-05	-1.07666e-10	-1.1763
105479001	chr14:105479001:C:G	1.0772e-05	-1.07666e-10	-1.33229
105479316	chr14:105479316:TTC:T	1.11531e-05	-1.07666e-10	-1.29752
105479554	chr14:105479554:C:T	8.95297e-06	-0.191519	-1.32573
105479781	chr14:105479781:G:A	1.06188e-05	-1.07666e-10	-1.3466
105479884	chr14:105479884:T:C	2.77652e-05	-1.07666e-10	-0.385449
105480068	chr14:105480068:C:T	1.28757e-05	-1.07666e-10	-1.15389
105480505	chr14:105480505:A:G	2.91598e-06	-1.30469	-1.33434
105480515	chr14:105480515:C:T	1.26961e-05	-1.07666e-10	-1.16794
105480688	chr14:105480688:T:G	1.04417e-05	-1.07666e-10	-1.36342
105480707	chr14:105480707:C:T	3.44876e-06	-1.09777	-1.37345
105481639	chr14:105481639:T:G	1.06946e-05	-1.07666e-10	-1.33949
105482482	chr14:105482482:C:T	1.84499e-05	-0.794171	-3.65436e-10
105482547	chr14:105482547:T:C	2.71851e-06	-1.4669	-1.24224
105483245	chr14:105483245:C:T	1.48233e-05	-1.07666e-10	-1.01303
105483430	chr14:105483430:G:T	2.93664e-06	-1.47783	-1.15413
105483550	chr14:105483550:G:C	1.70013e-05	-1.07666e-10	-0.875944
105483750	chr14:105483750:C:T	1.25871e-05	-1.07666e-10	-1.17656
105483884	chr14:105483884:C:T	2.89238e-06	-1.45416	-1.193
105484343	chr14:105484343:C:T	1.1853e-05	-1.07666e-10	-1.23665
105484811	chr14:105484811:G:A	2.21379e-05	-0.611939	-3.65436e-10
105484982	chr14:105484982:T:C	2.03211e-05	0.225906	-0.92348
105485200	chr14:105485200:G:A	4.22814e-06	-1.27638	-0.991084
105485467	chr14:105485467:G:C	9.62859e-06	-1.44449	-3.65436e-10
105485862	chr14:105485862:A:G	1.21792e-05	-1.07666e-10	-1.2095
105485915	chr14:105485915:C:T	1.05269e-05	-1.07666e-10	-1.35529
105485934	chr14:105485934:A:G	2.48462e-06	-1.50401	-1.2951
105486120	chr14:105486120:T:G	1.21525e-05	-1.07666e-10	-1.21169
105486218	chr14:105486218:C:G	1.69954e-05	-1.07666e-10	-0.876287
105486535	chr14:105486535:G:A	1.31929e-05	-1.07666e-10	-1.12955
105486867	chr14:105486867:T:C	2.81394e-06	-1.46433	-1.21031
105486987	chr14:105486987:C:T	1.00828e-05	-1.3984	-3.65436e-10
105487258	chr14:105487258:T:C	2.80185e-06	-1.47125	-1.2077
105487562	chr14:105487562:T:A	1.02813e-05	-1.37891	-3.65436e-10
105487998	chr14:105487998:T:C	4.12898e-06	-1.48043	-0.81077
105488031	chr14:105488031:G:A	1.28082e-05	-1.07666e-10	-1.15915
105488316	chr14:105488316:C:T	1.28049e-05	-1.07666e-10	-1.1594
105488402	chr14:105488402:A:G	3.45819e-06	-1.52703	-0.941459
105488612	chr14:105488612:A:G	1.41004e-05	0.248136	-1.31116
105488869	chr14:105488869:G:A	2.5932e-05	-1.07666e-10	-0.453754
105489178	chr14:105489178:G:C	1.27756e-05	-1.16169	-3.65436e-10
105489681	chr14:105489681:G:A	1.0825e-05	-1.07666e-10	-1.32738
105489934	chr14:105489934:C:T	1.73707e-05	-1.07666e-10	-0.854447
105491109	chr14:105491109:G:A	1.05595e-05	-1.07666e-10	-1.35221
105491175	chr14:105491175:G:A	2.93147e-05	-1.07666e-10	-0.331144
105491554	chr14:105491554:G:A	5.7364e-06	-0.589715	-1.37268
105493181	chr14:105493181:A:G	1.15581e-05	-1.07666e-10	-1.26184
105493393	chr14:105493393:C:T	1.55608e-05	-1.07666e-10	-0.964475
105493476	chr14:105493476:C:T	2.45985e-05	-1.07666e-10	-0.506545
105493922	chr14:105493922:G:A	1.69674e-05	-1.07666e-10	-0.877939
105493981	chr14:105493981:C:T	1.1752e-05	-1.07666e-10	-1.24521
105494183	chr14:105494183:C:T	1.3274e-05	-1.07666e-10	-1.12343
105494757	chr14:105494757:C:T	3.24392e-06	-1.44402	-1.08843
105494873	chr14:105494873:TTTTA:T	1.08414e-05	-1.51893	0.193067
105495018	chr14:105495018:C:T	2.21338e-05	-1.07666e-10	-0.612126
105495028	chr14:105495028:G:A	9.75327e-06	-1.43163	-3.65436e-10
105495062	chr14:105495062:G:A	3.34823e-06	-1.16305	-1.33775
105495192	chr14:105495192:G:A	5.02387e-05	-1.07666e-10	0.207554
105495231	chr14:105495231:C:T	3.60183e-05	-1.07666e-10	-0.125206
105495897	chr14:105495897:T:C	3.85457e-06	-1.46063	-0.899341
105496032	chr14:105496032:A:G	2.56964e-06	-1.40245	-1.36301
105496379	chr14:105496379:C:G	1.11079e-05	-1.07666e-10	-1.30158
105496500	chr14:105496500:C:A	2.62246e-06	-1.51686	-1.22826
105496594	chr14:105496594:C:T	4.29902e-06	-1.20427	-1.04658
105496597	chr14:105496597:G:T	2.47563e-05	-1.07666e-10	-0.500151
105496627	chr14:105496627:A:T	3.25988e-05	-1.07666e-10	-0.224956
105496643	chr14:105496643:C:T	4.59531e-06	-1.35918	-0.825016
105496830	chr14:105496830:A:G	4.2973e-06	-1.19497	-1.05627
105496911	chr14:105496911:C:T	6.41005e-06	-0.512722	-1.33864
105497243	chr14:105497243:G:A	1.55302e-05	-1.07666e-10	-0.966447
105497607	chr14:105497607:C:T	1.08091e-05	-1.05113	-0.277712
105497608	chr14:105497608:T:C	1.08948e-05	-1.00381	-0.317127
105498005	chr14:105498005:A:G	1.03396e-05	-1.07666e-10	-1.37325
105499035	chr14:105499035:G:A	2.24814e-06	-1.55085	-1.34828
105499125	chr14:105499125:A:G	1.04406e-05	-1.07666e-10	-1.36353
105499253	chr14:105499253:G:T	1.17089e-05	-1.07666e-10	-1.24888
105499787	chr14:105499787:G:A	2.06294e-05	-1.07666e-10	-0.682516
105499995	chr14:105499995:G:A	6.98581e-05	-1.07666e-10	0.537234
105500268	chr14:105500268:A:G	1.20521e-05	-0.026603	-1.19339
105500275	chr14:105500275:C:T	3.85803e-06	-1.28674	-1.07233
105500326	chr14:105500326:G:T	1.0685e-05	-1.07666e-10	-1.34039
105500554	chr14:105500554:C:T	1.92865e-05	-1.07666e-10	-0.749827
105500678	chr14:105500678:G:T	1.14416e-05	-1.07666e-10	-1.27197
105500941	chr14:105500941:G:A	5.98973e-06	-0.616909	-1.30228
105501218	chr14:105501218:C:T	1.47809e-05	-1.07666e-10	-1.01589
105501851	chr14:105501851:ACTT:A	4.83232e-06	-0.974363	-1.15954
105501984	chr14:105501984:T:C	1.54645e-05	-1.07666e-10	-0.970686
105502290	chr14:105502290:G:A	1.11375e-05	-1.07666e-10	-1.29891
105502363	chr14:105502363:C:T	4.92318e-06	-0.774659	-1.34062
105502574	chr14:105502574:G:A	3.29117e-06	-1.15271	-1.36528
105502724	chr14:105502724:C:T	4.65293e-06	-0.834129	-1.33761
105502733	chr14:105502733:C:T	1.13792e-05	-1.07666e-10	-1.27744
105502766	chr14:105502766:C:T	1.12827e-05	-1.07666e-10	-1.28596
105502775	chr14:105502775:T:C	6.67135e-06	-0.916314	-0.895095
105503059	chr14:105503059:A:G	9.02656e-06	-0.977496	-0.531564
105503354	chr14:105503354:C:G	7.75997e-05	-1.07666e-10	0.642332
105503460	chr14:105503460:G:A	1.35034e-05	-1.07666e-10	-1.10629
105503788	chr14:105503788:C:A	3.13893e-05	-1.07666e-10	-0.262763
105503839	chr14:105503839:A:G	1.04074e-05	-1.14728	-0.219442
105504452	chr14:105504452:C:T	3.97066e-06	-1.05135	-1.27895
105504678	chr14:105504678:C:T	2.5334e-05	-1.07666e-10	-0.477083
105504679	chr14:105504679:G:A	2.69309e-05	-1.07666e-10	-0.415956
105505027	chr14:105505027:G:GA	4.29534e-06	-0.987341	-1.26436
105505333	chr14:105505333:A:G	4.26825e-06	-0.992721	-1.26531
105505365	chr14:105505365:A:G	4.37028e-06	-0.972405	-1.262
105505457	chr14:105505457:T:C	4.30877e-06	-0.985374	-1.26321
105505458	chr14:105505458:G:A	1.71987e-05	-1.07666e-10	-0.864397
105505557	chr14:105505557:A:G	1.45606e-05	0.33626	-1.36717
105506180	chr14:105506180:C:T	8.65636e-06	-1.55094	-3.65436e-10
105506225	chr14:105506225:G:A	5.81242e-06	-0.751408	-1.19783
105506274	chr14:105506274:G:A	1.23181e-05	-1.07666e-10	-1.19816
105506784	chr14:105506784:G:A	5.43237e-06	-0.822732	-1.19412
105506991	chr14:105506991:C:T	1.06811e-05	-1.07666e-10	-1.34075
105507214	chr14:105507214:T:A	6.77648e-06	-0.426552	-1.36922
105507849	chr14:105507849:G:A	3.25433e-05	-0.22666	-3.65436e-10
105508032	chr14:105508032:G:A	1.22285e-05	-1.07666e-10	-1.20546
105508164	chr14:105508164:A:G	4.17088e-06	-1.03025	-1.25086
105508359	chr14:105508359:G:A	4.78061e-06	-0.928279	-1.21638
105508444	chr14:105508444:T:C	4.19106e-06	-1.06733	-1.20895
105508808	chr14:105508808:A:G	2.3768e-05	-1.07666e-10	-0.540892
105509473	chr14:105509473:C:T	1.03783e-05	-1.07666e-10	-1.36951
105509628	chr14:105509628:C:T	2.77153e-05	-1.07666e-10	-0.387245
105509871	chr14:105509871:C:T	2.68927e-05	-1.07666e-10	-0.417377
105510284	chr14:105510284:T:C	4.79564e-06	-0.902169	-1.23936
105510489	chr14:105510489:A:C	3.8197e-05	-1.07666e-10	-0.0664738
105510813	chr14:105510813:T:C	4.15412e-06	-1.07395	-1.21119
105510944	chr14:105510944:A:G	7.86453e-05	-1.07666e-10	0.655716
105510976	chr14:105510976:T:C	3.49635e-06	-1.2261	-1.23141
105511069	chr14:105511069:G:A	7.54533e-06	-1.52012	-0.168182
105511609	chr14:105511609:A:G	2.47501e-05	-1.07666e-10	-0.500404
105511673	chr14:105511673:T:C	2.46185e-05	-1.07666e-10	-0.505733
105511715	chr14:105511715:ACACACACAC:A	9.15206e-06	-1.49525	-3.65436e-10
105511750	chr14:105511750:G:A	2.32884e-05	-1.07666e-10	-0.561276
105512014	chr14:105512014:A:G	1.22274e-05	-1.07666e-10	-1.20556
105512200	chr14:105512200:T:G	5.08998e-06	-1.27051	-0.811446
105512536	chr14:105512536:G:A	2.48781e-05	-1.07666e-10	-0.495245
105512678	chr14:105512678:G:A	2.90781e-06	-1.26873	-1.3731
105513642	chr14:105513642:G:A	1.65971e-05	-1.07666e-10	-0.900005
105514141	chr14:105514141:A:G	1.15241e-05	-1.20366	-0.0611378
105514221	chr14:105514221:C:G	1.11433e-05	-1.07666e-10	-1.2984
105514241	chr14:105514241:GA:G	3.76332e-06	-1.18682	-1.19711
105514904	chr14:105514904:C:T	2.86218e-06	-1.31888	-1.33877
105515265	chr14:105515265:C:T	3.53658e-06	-1.23496	-1.21111
105515934	chr14:105515934:T:C	8.33745e-05	-1.07666e-10	0.714111
105516100	chr14:105516100:G:A	8.83983e-06	-1.52996	-3.65436e-10
105516443	chr14:105516443:A:G	3.52786e-06	-1.34702	-1.10152
105516482	chr14:105516482:G:A	1.81052e-05	-1.07666e-10	-0.81303
105516759	chr14:105516759:C:T	4.34391e-06	-1.396	-0.844457
105517302	chr14:105517302:A:ACGGGACAG	1.17005e-05	-1.07666e-10	-1.2496
105517403	chr14:105517403:A:G	6.47931e-06	-0.822041	-1.01858
105517510	chr14:105517510:G:T	7.86498e-05	-1.07666e-10	0.655773
105517738	chr14:105517738:G:C	2.97312e-05	-1.07666e-10	-0.317036
105519125	chr14:105519125:G:A	7.87734e-05	-1.07666e-10	0.657343
105519302	chr14:105519302:TGGCACATGGATCACTTTGGGGGGCTTA:T	2.73841e-06	-1.50168	-1.20018
105520177	chr14:105520177:T:G	1.57025e-05	-1.07666e-10	-0.955413
105520242	chr14:105520242:A:G	6.47632e-06	-0.492352	-1.34873
105520322	chr14:105520322:C:T	5.69643e-06	-0.632088	-1.3373
105521442	chr14:105521442:T:C	1.13332e-05	-1.07666e-10	-1.2815
105521483	chr14:105521483:CAT:C	1.81553e-05	-1.07666e-10	-0.810272
105521829	chr14:105521829:T:C	1.69508e-05	-0.66409	-0.214829
105522713	chr14:105522713:G:A	5.00516e-05	-1.07666e-10	0.203823
105522767	chr14:105522767:T:A	1.03931e-05	-1.07666e-10	-1.36809
105523188	chr14:105523188:T:C	5.68186e-05	-1.07666e-10	0.330631
105523262	chr14:105523262:C:T	7.03458e-06	-1.03818	-0.720218
105523520	chr14:105523520:C:A	1.52489e-05	-1.07666e-10	-0.984722
105525010	chr14:105525010:G:A	1.38736e-05	-1.07666e-10	-1.07925
105525087	chr14:105525087:T:C	1.62121e-05	-1.07666e-10	-0.923474
105525467	chr14:105525467:G:A	6.4737e-05	0.461102	-3.65436e-10
105525514	chr14:105525514:C:T	2.6729e-05	-1.07666e-10	-0.423483
105525577	chr14:105525577:G:A	4.14443e-05	-1.07666e-10	0.0151194
105525589	chr14:105525589:T:G	1.36429e-05	-1.07666e-10	-1.09601
105525787	chr14:105525787:G:A	5.1848e-05	-1.07666e-10	0.239085
105525839	chr14:105525839:T:C	2.05678e-05	-1.07666e-10	-0.685505
105525846	chr14:105525846:A:C	1.26206e-05	-1.11847	-0.0554318
105526123	chr14:105526123:T:C	1.36512e-05	-1.07666e-10	-1.09541
105526209	chr14:105526209:T:C	5.6317e-05	-1.07666e-10	0.321765
105526462	chr14:105526462:C:T	5.42473e-05	-1.07666e-10	0.284321
105526921	chr14:105526921:G:A	5.60054e-06	-1.25228	-0.734092
105527361	chr14:105527361:AGGCCCAGGTGGGCCTGGAATG:A	1.06374e-05	-1.34485	-3.65436e-10
105528255	chr14:105528255:A:G	3.29228e-05	-1.07666e-10	-0.215065
105530004	chr14:105530004:C:G	4.38476e-06	-1.087	-1.1441
105531884	chr14:105531884:C:T	2.91067e-05	-1.07666e-10	-0.338264
105531988	chr14:105531988:C:G	2.32643e-05	-1.07666e-10	-0.56231
105532207	chr14:105532207:T:C	4.30548e-06	-0.890002	-1.35934
105532278	chr14:105532278:T:C	1.31811e-05	-1.07666e-10	-1.13045
105532370	chr14:105532370:G:A	2.65876e-05	-1.07666e-10	-0.428787
105532421	chr14:105532421:G:A	5.23749e-05	-1.07666e-10	0.249195
105532476	chr14:105532476:G:A	5.34138e-05	-1.07666e-10	0.268838
105532597	chr14:105532597:C:T	5.65573e-05	-1.07666e-10	0.326023
105532939	chr14:105532939:G:T	3.69393e-05	-1.07666e-10	-0.0999559
105533182	chr14:105533182:T:C	1.21771e-05	-1.07666e-10	-1.20968
105534239	chr14:105534239:C:G	1.48676e-05	-1.07666e-10	-1.01005
105534511	chr14:105534511:T:G	1.33686e-05	-1.11632	-3.65436e-10
105534640	chr14:105534640:A:G	4.52514e-06	-1.04463	-1.15495
105534645	chr14:105534645:C:T	6.23207e-05	-1.07666e-10	0.423061
105534857	chr14:105534857:C:T	4.26487e-05	-1.07666e-10	0.0437643
105535084	chr14:105535084:C:T	6.46908e-06	-0.616627	-1.22557
105535273	chr14:105535273:G:A	1.65031e-05	-1.07666e-10	-0.905684
105535600	chr14:105535600:G:A	1.20881e-05	-1.07666e-10	-1.21701
105535661	chr14:105535661:G:A	1.74271e-05	-1.07666e-10	-0.851208
105535769	chr14:105535769:TC:T	1.6983e-05	-1.07666e-10	-0.877017
105536003	chr14:105536003:T:C	2.85271e-05	-1.07666e-10	-0.358377
105536015	chr14:105536015:C:A	2.5507e-05	-1.22775	0.757476
105536397	chr14:105536397:G:A	1.64329e-05	-1.07666e-10	-0.909946
105536496	chr14:105536496:C:T	1.81025e-05	-1.07666e-10	-0.81318
105537050	chr14:105537050:C:T	1.03387e-05	-1.07666e-10	-1.37334
105537123	chr14:105537123:C:T	1.04656e-05	-1.07666e-10	-1.36113
105537409	chr14:105537409:T:C	1.08607e-05	-1.07666e-10	-1.32408
105537565	chr14:105537565:A:G	1.03533e-05	-1.07666e-10	-1.37192
105537602	chr14:105537602:G:T	1.52857e-05	-1.07666e-10	-0.982316
105537690	chr14:105537690:C:T	5.67585e-05	-0.424377	0.75395
105537886	chr14:105537886:C:T	1.55034e-05	-1.07666e-10	-0.968175
105538156	chr14:105538156:C:A	1.05081e-05	-1.07666e-10	-1.35708
105538607	chr14:105538607:G:A	5.04283e-06	-1.54986	-0.541408
105539025	chr14:105539025:C:G	1.14399e-05	-1.07666e-10	-1.27213
105539235	chr14:105539235:T:G	2.74698e-05	-0.62502	0.228875
105539287	chr14:105539287:T:C	1.06537e-05	-1.07666e-10	-1.34332
105539433	chr14:105539433:T:C	0.000403387	0.376493	1.91417
105539952	chr14:105539952:A:C	3.29797e-05	-1.07666e-10	-0.213339
105540015	chr14:105540015:G:A	8.96479e-06	-1.51593	-3.65436e-10
105540266	chr14:105540266:C:T	0.000156494	-1.07666e-10	1.34378
105540384	chr14:105540384:C:T	2.885e-05	-1.07666e-10	-0.347123
105540742	chr14:105540742:A:C	1.17646e-05	-1.07666e-10	-1.24414
105540961	chr14:105540961:C:A	1.48959e-05	-1.07666e-10	-1.00815
105541128	chr14:105541128:CTGTT:C	3.58405e-05	-1.07666e-10	-0.130152
105541136	chr14:105541136:C:G	3.49916e-06	-1.54693	-0.90978
105541301	chr14:105541301:T:C	6.13444e-05	-1.07666e-10	0.407272
105541744	chr14:105541744:A:G	1.08672e-05	-1.07666e-10	-1.32348
105541746	chr14:105541746:C:T	1.04344e-05	-1.07666e-10	-1.36413
105541979	chr14:105541979:C:T	1.56867e-05	-0.17188	-0.784539
105541985	chr14:105541985:C:T	1.33574e-05	-1.07666e-10	-1.11716
105542021	chr14:105542021:A:C	9.1477e-06	-1.49573	-3.65436e-10
105542308	chr14:105542308:C:T	2.57548e-05	-0.626784	0.166172
105542782	chr14:105542782:G:C	1.97105e-05	-1.07666e-10	-0.728079
105543035	chr14:105543035:T:C	8.73022e-06	-1.54244	-3.65436e-10
105543140	chr14:105543140:G:A	2.39849e-05	-0.653875	0.122068
105543144	chr14:105543144:G:A	1.88409e-05	-1.07666e-10	-0.773201
105543235	chr14:105543235:T:C	4.44196e-05	-1.07666e-10	0.0844484
105543472	chr14:105543472:C:T	3.4184e-06	-1.52091	-0.959152
105543904	chr14:105543904:G:C	1.84788e-05	-0.359187	-0.433419
105544118	chr14:105544118:A:G	1.3576e-05	-1.07666e-10	-1.10093
105544381	chr14:105544381:CCCT:C	8.65806e-06	-1.55074	-3.65436e-10
105544477	chr14:105544477:G:A	1.07229e-05	-1.07666e-10	-1.33685
105544658	chr14:105544658:G:A	3.07262e-06	-1.54756	-1.03914
105544959	chr14:105544959:C:T	2.19205e-05	-1.07666e-10	-0.621807
105545109	chr14:105545109:C:A	1.98612e-05	-0.836644	0.116181
105545214	chr14:105545214:A:G	1.94137e-05	-0.830732	0.0874788
105545256	chr14:105545256:C:T	2.75954e-06	-1.53115	-1.16302
105545713	chr14:105545713:C:T	4.35072e-05	-1.07666e-10	0.0636946
105545720	chr14:105545720:T:C	2.26965e-05	-1.07666e-10	-0.587019
105545759	chr14:105545759:T:C	1.55335e-05	-1.18659	0.22036
105545786	chr14:105545786:G:A	1.12312e-05	-1.07666e-10	-1.29053
105547193	chr14:105547193:T:C	1.78506e-05	-1.07666e-10	-0.827193
105547554	chr14:105547554:C:T	7.76926e-05	-1.07666e-10	0.643528
105547658	chr14:105547658:G:C	0.000135638	-1.07666e-10	1.20076
105547862	chr14:105547862:C:T	1.46473e-05	0.275955	-1.30093
105548011	chr14:105548011:T:C	1.10359e-05	-1.07666e-10	-1.30808
105548022	chr14:105548022:C:T	1.43161e-05	-1.07666e-10	-1.04784
105548145	chr14:105548145:G:A	1.03334e-05	-1.37385	-3.65436e-10
105548262	chr14:105548262:C:T	1.15385e-05	-1.07666e-10	-1.26355
105549272	chr14:105549272:A:G	4.51319e-05	0.33538	-0.235022
105549539	chr14:105549539:TGTC:T	3.67309e-06	-1.20258	-1.20562
105549778	chr14:105549778:G:A	1.12413e-05	-1.07666e-10	-1.28964
105550093	chr14:105550093:T:C	1.4535e-05	-1.07666e-10	-1.03267
105550097	chr14:105550097:T:C	1.18869e-05	-1.07666e-10	-1.2338
105550291	chr14:105550291:T:C	1.37729e-05	-1.07666e-10	-1.08653
105550363	chr14:105550363:A:G	1.38138e-05	-1.07666e-10	-1.08356
105550509	chr14:105550509:T:TTTCAGGGAGCAG	1.12453e-05	-1.07666e-10	-1.28928
105550703	chr14:105550703:G:A	1.21255e-05	-1.07666e-10	-1.21392
105550938	chr14:105550938:G:T	1.14977e-05	-1.07666e-10	-1.26709
105550944	chr14:105550944:T:C	1.42454e-05	-1.07666e-10	-1.0528
105551120	chr14:105551120:A:G	5.84092e-05	-1.07666e-10	0.358241
105551346	chr14:105551346:T:C	1.4204e-05	-1.07666e-10	-1.05571
105551474	chr14:105551474:A:G	1.09707e-05	-1.07666e-10	-1.31401
105551828	chr14:105551828:T:C	4.48074e-06	-0.930293	-1.27915
105551885	chr14:105551885:T:TAC	0.000134874	-1.07666e-10	1.19511
105552527	chr14:105552527:G:A	1.36671e-05	-1.07666e-10	-1.09424
105552588	chr14:105552588:TAGTG:T	1.11639e-05	-1.07666e-10	-1.29654
105552947	chr14:105552947:C:T	1.28083e-05	-1.07666e-10	-1.15914
105553007	chr14:105553007:G:T	1.21726e-05	-1.07666e-10	-1.21005
105553251	chr14:105553251:T:C	1.59033e-05	-1.07666e-10	-0.942704
105553442	chr14:105553442:A:G	1.31081e-05	-1.07666e-10	-1.136
105553722	chr14:105553722:T:C	1.31016e-05	-1.07666e-10	-1.1365
105553737	chr14:105553737:T:C	4.23744e-06	-0.985519	-1.27975
105553883	chr14:105553883:A:G	2.71934e-05	0.0476667	-0.453922
105554029	chr14:105554029:T:C	1.33139e-05	-1.07666e-10	-1.12043
105554103	chr14:105554103:T:TG	1.18954e-05	-1.07666e-10	-1.23308
105554170	chr14:105554170:T:C	3.83026e-06	-1.07896	-1.28733
105554316	chr14:105554316:T:G	1.84952e-05	-1.07666e-10	-0.791718
105554916	chr14:105554916:G:C	1.36335e-05	-1.07666e-10	-1.0967
105555333	chr14:105555333:C:T	4.45301e-06	-0.943107	-1.27254
105555360	chr14:105555360:G:T	1.3387e-05	-1.07666e-10	-1.11495
105555496	chr14:105555496:A:C	4.37478e-06	-0.951697	-1.28168
105555528	chr14:105555528:C:T	4.40804e-06	-1.13821	-1.08759
105555715	chr14:105555715:A:G	4.48526e-06	-0.929327	-1.27911
105556146	chr14:105556146:G:A	1.49446e-05	-1.07666e-10	-1.00488
105556244	chr14:105556244:T:C	4.36572e-06	-0.966632	-1.26882
105556343	chr14:105556343:G:A	1.10015e-05	-1.3112	-3.65436e-10
105556500	chr14:105556500:G:C	1.03637e-05	-1.07666e-10	-1.37092
105556536	chr14:105556536:C:T	1.67181e-05	-1.07666e-10	-0.892739
105556558	chr14:105556558:G:C	1.12629e-05	-1.07666e-10	-1.28771
105556574	chr14:105556574:T:C	0.000119814	-1.07666e-10	1.07671
105556852	chr14:105556852:C:T	2.04359e-05	0.67007	-1.36201
105556913	chr14:105556913:G:A	2.53599e-06	-1.53536	-1.24329
105557049	chr14:105557049:T:C	1.40668e-05	-1.07666e-10	-1.06542
105557842	chr14:105557842:T:G	1.94241e-05	-1.07666e-10	-0.742716
105557850	chr14:105557850:C:T	1.41193e-05	0.309295	-1.37099
105563050	chr14:105563050:GTC:G	9.60984e-06	-1.44644	-3.65436e-10
105563287	chr14:105563287:G:A	1.12202e-05	-1.29152	-3.65436e-10
105563329	chr14:105563329:G:A	6.83765e-05	0.515798	-3.65436e-10
105563336	chr14:105563336:T:TG	1.11274e-05	-1.07666e-10	-1.29982
105564495	chr14:105564495:G:T	1.56121e-05	-0.961184	-3.65436e-10
105564518	chr14:105564518:A:G	1.05029e-05	-1.07666e-10	-1.35758
105564995	chr14:105564995:G:T	1.03377e-05	-1.07666e-10	-1.37343
105565189	chr14:105565189:GTATC:G	5.70908e-05	1.69864	-1.36323
105568579	chr14:105568579:T:C	1.17984e-05	-1.07666e-10	-1.24126
105569653	chr14:105569653:A:ACACT	0.000175145	-1.07666e-10	1.45638
105569832	chr14:105569832:A:G	5.90388e-05	0.368963	-3.65436e-10
105569926	chr14:105569926:A:G	0.000195925	-1.07666e-10	1.5685
105570134	chr14:105570134:A:ACACT	0.000177007	-1.07666e-10	1.46696
105570189	chr14:105570189:ACT:A	0.00013818	-1.07666e-10	1.21933
105570389	chr14:105570389:A:G	0.000211089	-1.07666e-10	1.64305
105570613	chr14:105570613:C:T	4.81862e-06	-0.897917	-1.23883
105570635	chr14:105570635:C:T	1.34241e-05	-1.07666e-10	-1.11218
105570886	chr14:105570886:A:T	0.000203804	-1.07666e-10	1.60793
105571427	chr14:105571427:G:A	0.000143944	-1.07666e-10	1.26019
105571444	chr14:105571444:C:T	0.000212229	-1.07666e-10	1.64843
105571538	chr14:105571538:C:T	1.05219e-05	-1.07666e-10	-1.35577
105571660	chr14:105571660:G:C	4.94006e-06	-1.06421	-1.04764
105571687	chr14:105571687:G:A	5.20224e-06	-1.00384	-1.0563
105571951	chr14:105571951:A:G	1.9805e-05	-0.723299	-3.65436e-10
105573788	chr14:105573788:C:T	1.40905e-05	-1.07666e-10	-1.06373
105573828	chr14:105573828:C:T	2.68429e-06	-1.53604	-1.18578
105576537	chr14:105576537:G:GTCTGTATC	1.38959e-05	-1.07666e-10	-1.07764
105576933	chr14:105576933:T:C	1.26976e-05	-1.07666e-10	-1.16782
105577468	chr14:105577468:G:T	3.22811e-06	-1.44362	-1.09371
105577494	chr14:105577494:C:T	1.59121e-05	-1.07666e-10	-0.942154
105577816	chr14:105577816:T:G	1.59819e-05	-1.07666e-10	-0.937776
105578245	chr14:105578245:T:C	1.42003e-05	-1.07666e-10	-1.05597
105578654	chr14:105578654:A:G	1.39946e-05	-1.07666e-10	-1.07056
105579714	chr14:105579714:C:T	2.43423e-06	-1.48381	-1.33579
105579736	chr14:105579736:A:T	3.23491e-06	-1.52401	-1.01123
105580256	chr14:105580256:T:G	3.02216e-05	-1.07666e-10	-0.300675
105580850	chr14:105580850:C:T	1.23652e-05	-1.07666e-10	-1.19435
105581000	chr14:105581000:C:T	1.38547e-05	-1.07666e-10	-1.08061
105581568	chr14:105581568:T:C	1.02591e-05	-0.429193	-0.951878
105581613	chr14:105581613:G:A	4.79069e-06	-1.32497	-0.817587
105581889	chr14:105581889:G:A	2.34243e-05	0.714894	-1.27035
105582283	chr14:105582283:C:T	9.70292e-05	1.35544	-0.489658
105582332	chr14:105582332:T:C	2.42188e-05	-1.07666e-10	-0.522102
105582456	chr14:105582456:T:C	4.68566e-06	-1.26233	-0.902399
105582496	chr14:105582496:C:T	2.34342e-05	-1.07666e-10	-0.555035
105582546	chr14:105582546:C:T	2.06357e-05	-1.07666e-10	-0.682209
105582552	chr14:105582552:C:A	2.32708e-05	-1.07666e-10	-0.562031
105582662	chr14:105582662:G:A	1.17824e-05	-1.07666e-10	-1.24263
105582672	chr14:105582672:T:A	1.72145e-05	-1.07666e-10	-0.863479
105582700	chr14:105582700:A:G	1.75097e-05	-1.07666e-10	-0.846478
105583524	chr14:105583524:G:T	9.40772e-06	-1.4677	-3.65436e-10
105584322	chr14:105584322:C:G	1.79024e-05	-1.07666e-10	-0.824295
105584385	chr14:105584385:C:G	4.49179e-05	-1.07666e-10	0.0956046
105585086	chr14:105585086:C:T	3.98468e-05	-1.07666e-10	-0.0241899
105585249	chr14:105585249:G:T	3.52936e-05	-1.07666e-10	-0.145529
105585497	chr14:105585497:C:T	0.000141123	-1.07666e-10	1.2404
105585906	chr14:105585906:T:C	3.24337e-06	-1.40793	-1.12469
105585928	chr14:105585928:T:C	3.60746e-06	-1.32919	-1.09704
105586035	chr14:105586035:T:A	0.000154565	-1.07666e-10	1.33138
105586341	chr14:105586341:C:T	8.17493e-06	-1.06818	-0.539984
105586498	chr14:105586498:A:G	1.0582e-05	-1.35008	-3.65436e-10
105587093	chr14:105587093:A:G	1.44925e-05	-1.0356	-3.65436e-10
105587117	chr14:105587117:T:C	8.65835e-06	-1.55071	-3.65436e-10
105587124	chr14:105587124:T:A	8.68992e-06	-1.54707	-3.65436e-10
105587529	chr14:105587529:G:A	1.38816e-05	-1.07666e-10	-1.07867
105587906	chr14:105587906:A:C	1.04174e-05	-1.07666e-10	-1.36576
105588719	chr14:105588719:G:A	3.16168e-06	-1.46301	-1.09512
105591378	chr14:105591378:A:G	3.58792e-05	-1.07666e-10	-0.129075
105591443	chr14:105591443:A:T	1.0525e-05	-1.35548	-3.65436e-10
105591638	chr14:105591638:A:G	1.17764e-05	-1.24313	-3.65436e-10
105591921	chr14:105591921:C:T	1.11299e-05	-1.07666e-10	-1.29959
105592350	chr14:105592350:T:C	1.3831e-05	-1.07666e-10	-1.08232
105592608	chr14:105592608:G:A	1.51701e-05	-0.989905	-3.65436e-10
105593055	chr14:105593055:T:C	0.00025948	-1.07666e-10	1.84945
105593138	chr14:105593138:G:A	3.12329e-05	-1.07666e-10	-0.267759
105595057	chr14:105595057:T:C	1.43976e-05	-1.07666e-10	-1.04217
105599778	chr14:105599778:G:A	1.05285e-05	-1.07666e-10	-1.35514
105599811	chr14:105599811:C:T	1.73053e-05	-1.07666e-10	-0.85822
105599925	chr14:105599925:G:A	4.67043e-05	-1.07666e-10	0.134605
105600348	chr14:105600348:C:T	1.19212e-05	-1.23092	-3.65436e-10
105600364	chr14:105600364:G:A	1.93853e-05	-1.07666e-10	-0.744717
105600369	chr14:105600369:C:T	1.24388e-05	-1.18841	-3.65436e-10
105601621	chr14:105601621:C:T	2.21823e-05	-1.07666e-10	-0.609937
105601768	chr14:105601768:C:T	2.20079e-05	-1.07666e-10	-0.617832
105602050	chr14:105602050:G:A	1.36203e-05	-1.07666e-10	-1.09767
105602051	chr14:105602051:G:C	1.36514e-05	-1.07666e-10	-1.09539
105602276	chr14:105602276:C:T	2.0565e-05	-1.07666e-10	-0.685639
105602366	chr14:105602366:C:T	2.17523e-05	-1.07666e-10	-0.629514
105602587	chr14:105602587:A:G	1.39194e-05	-1.07666e-10	-1.07595
105602654	chr14:105602654:G:A	0.000335374	-1.07666e-10	2.10602
105602943	chr14:105602943:A:C	7.3981e-05	-1.07666e-10	0.594576
105603009	chr14:105603009:A:G	1.59111e-05	-1.07666e-10	-0.942215
105603605	chr14:105603605:C:A	9.07432e-06	-1.50378	-3.65436e-10
105604988	chr14:105604988:T:A	1.13114e-05	-1.07666e-10	-1.28342
105605081	chr14:105605081:C:T	0.000101088	0.906763	-3.65436e-10
105605208	chr14:105605208:G:A	1.81501e-05	-1.07666e-10	-0.810556
105605233	chr14:105605233:C:T	2.72997e-05	-1.07666e-10	-0.402356
105605317	chr14:105605317:T:C	1.77886e-05	-1.07666e-10	-0.830671
105605363	chr14:105605363:C:G	0.000300043	1.99469	-3.65436e-10
105605402	chr14:105605402:C:T	1.41009e-05	-1.07666e-10	-1.06299
105605707	chr14:105605707:G:A	3.58652e-06	-1.45868	-0.973368
105605843	chr14:105605843:C:T	1.40017e-05	-1.07666e-10	-1.07005
105605862	chr14:105605862:C:T	1.05101e-05	-1.07666e-10	-1.3569
105605891	chr14:105605891:G:C	5.75574e-05	-1.07666e-10	0.34355
105605979	chr14:105605979:A:G	5.27473e-06	-1.1704	-0.875908
105606133	chr14:105606133:G:A	3.7117e-06	-1.45944	-0.938302
105606824	chr14:105606824:C:T	3.89627e-06	-1.40561	-0.9436
105606916	chr14:105606916:C:T	3.38866e-05	-1.07666e-10	-0.186213
105606967	chr14:105606967:C:T	0.000201022	-1.07666e-10	1.59418
105607047	chr14:105607047:C:G	4.77587e-05	-1.07666e-10	0.156929
105608575	chr14:105608575:C:G	1.18292e-05	-1.07666e-10	-1.23866
105611194	chr14:105611194:A:G	5.34421e-06	-1.18861	-0.844611
105611873	chr14:105611873:C:G	4.43439e-05	-1.07666e-10	0.0827425
105612084	chr14:105612084:A:G	1.04094e-05	-1.07666e-10	-1.36652
105612131	chr14:105612131:CT:C	9.46603e-05	-1.52991	2.37097
105612371	chr14:105612371:T:TAC	1.23515e-05	-1.07666e-10	-1.19545
105612853	chr14:105612853:A:C	1.37521e-05	-1.07666e-10	-1.08804
105612862	chr14:105612862:A:G	1.12197e-05	-1.07666e-10	-1.29156
105612939	chr14:105612939:T:A	4.05839e-05	-1.07666e-10	-0.00585929
105613818	chr14:105613818:A:G	1.18391e-05	-1.07666e-10	-1.23782
105613853	chr14:105613853:G:A	8.75486e-05	-1.07666e-10	0.762963
105614164	chr14:105614164:A:T	1.31343e-05	-1.07666e-10	-1.13401
105614197	chr14:105614197:C:T	1.08616e-05	-1.07666e-10	-1.324
105614352	chr14:105614352:A:G	4.85664e-05	-1.07666e-10	0.1737
105615924	chr14:105615924:TTC:T	1.25034e-05	-1.07666e-10	-1.18323
105616123	chr14:105616123:C:T	2.59285e-06	-1.55105	-1.20542
105616194	chr14:105616194:C:T	2.79137e-06	-1.51541	-1.16729
105616293	chr14:105616293:T:A	1.73618e-05	-1.07666e-10	-0.854959
105616315	chr14:105616315:A:G	1.94697e-05	-1.07666e-10	-0.740372
105616335	chr14:105616335:C:A	1.83079e-05	-1.07666e-10	-0.801898
105616343	chr14:105616343:T:A	1.84498e-05	-1.07666e-10	-0.794181
105616707	chr14:105616707:T:C	3.12409e-06	-1.51902	-1.05107
105616973	chr14:105616973:C:T	2.98995e-06	-1.53872	-1.07526
105617066	chr14:105617066:C:T	3.84886e-06	-1.21801	-1.14344
105617084	chr14:105617084:A:G	1.35639e-05	-1.07666e-10	-1.10182
105617324	chr14:105617324:G:A	1.50711e-05	-1.07666e-10	-0.996452
105619073	chr14:105619073:C:T	6.73441e-05	-1.07666e-10	0.500584
105619583	chr14:105619583:C:T	3.04308e-06	-1.52824	-1.06812
105620446	chr14:105620446:C:T	0.000324712	-1.07666e-10	2.07371
105620602	chr14:105620602:A:G	3.31401e-05	-1.07666e-10	-0.208487
105620636	chr14:105620636:G:A	2.6066e-06	-1.37981	-1.37137
105621567	chr14:105621567:G:A	2.83992e-06	-1.40752	-1.25794
105621595	chr14:105621595:A:G	2.10543e-05	-1.07666e-10	-0.662128
105621686	chr14:105621686:T:C	1.06518e-05	-1.07666e-10	-1.3435
105623424	chr14:105623424:C:A	1.97735e-05	-1.07666e-10	-0.724888
105623476	chr14:105623476:C:T	1.08178e-05	-1.07666e-10	-1.32804
105624445	chr14:105624445:C:T	1.04408e-05	-1.07666e-10	-1.36351
105624746	chr14:105624746:C:T	2.99461e-05	-1.07666e-10	-0.309833
105624944	chr14:105624944:T:G	1.15721e-05	-1.07666e-10	-1.26064
105624995	chr14:105624995:C:T	1.14445e-05	-1.07666e-10	-1.27173
105625248	chr14:105625248:T:C	6.59803e-06	-0.452956	-1.3695
105625325	chr14:105625325:G:A	1.50396e-05	-1.07666e-10	-0.998544
105625335	chr14:105625335:T:C	1.11051e-05	-1.07666e-10	-1.30183
105625666	chr14:105625666:C:A	3.37182e-06	-1.50986	-0.983916
105625683	chr14:105625683:G:A	1.68213e-05	-1.07666e-10	-0.886586
105625914	chr14:105625914:G:T	2.33054e-05	-1.07666e-10	-0.560545
105626334	chr14:105626334:G:A	1.63846e-05	-0.912888	-3.65436e-10
105627758	chr14:105627758:C:T	9.00039e-06	-1.51196	-3.65436e-10
105627781	chr14:105627781:T:C	1.03418e-05	-1.07666e-10	-1.37304
105628402	chr14:105628402:C:G	5.26725e-06	-1.55102	-0.496702
105628463	chr14:105628463:C:T	1.16931e-05	-1.25023	-3.65436e-10
105628508	chr14:105628508:G:A	4.11025e-05	-1.07666e-10	0.00683692
105628612	chr14:105628612:G:GC	1.32668e-05	-1.07666e-10	-1.12397
105628641	chr14:105628641:G:A	2.35479e-05	-1.07666e-10	-0.550195
105628738	chr14:105628738:C:T	3.97191e-05	-1.07666e-10	-0.0274007
105629154	chr14:105629154:C:T	2.0938e-05	-1.07666e-10	-0.667664
105629383	chr14:105629383:G:T	2.82162e-06	-1.53206	-1.13986
105629471	chr14:105629471:C:CCTT	1.05656e-05	-1.07666e-10	-1.35163
105629905	chr14:105629905:C:T	1.83547e-05	-1.07666e-10	-0.799347
105630063	chr14:105630063:C:T	5.08083e-06	-1.48425	-0.599509
105630088	chr14:105630088:T:C	4.39029e-06	-0.930211	-1.29963
105630401	chr14:105630401:G:A	1.4305e-05	-1.07666e-10	-1.04862
105630644	chr14:105630644:T:A	4.12191e-06	-1.53788	-0.75503
105631332	chr14:105631332:C:G	1.1097e-05	-1.07666e-10	-1.30256
105631586	chr14:105631586:G:A	5.3013e-05	-1.07666e-10	0.261306
105631676	chr14:105631676:T:C	3.62244e-06	-1.5202	-0.901885
105632009	chr14:105632009:G:A	1.03536e-05	-1.07666e-10	-1.3719
105632063	chr14:105632063:T:A	3.59991e-06	-1.53878	-0.889542
105632083	chr14:105632083:G:A	3.09237e-06	-1.54308	-1.03721
105632143	chr14:105632143:A:G	5.35405e-05	-1.07666e-10	0.271206
105632293	chr14:105632293:C:G	1.63697e-05	-1.07666e-10	-0.913802
105632876	chr14:105632876:T:TA	9.41725e-06	-1.46669	-3.65436e-10
105633290	chr14:105633290:T:C	1.03418e-05	-1.07666e-10	-1.37304
105633493	chr14:105633493:T:C	4.31327e-06	-1.5383	-0.709231
105635647	chr14:105635647:T:A	1.48445e-05	-1.07666e-10	-1.0116
105635744	chr14:105635744:T:G	2.21022e-05	-1.07666e-10	-0.613556
105635751	chr14:105635751:G:A	2.24845e-05	-1.07666e-10	-0.596403
105636537	chr14:105636537:G:A	1.83821e-05	-1.07666e-10	-0.797856
105637187	chr14:105637187:A:C	2.04848e-05	-1.07666e-10	-0.68955
105637257	chr14:105637257:C:T	1.75293e-05	-1.07666e-10	-0.845358
105640475	chr14:105640475:GA:G	4.91281e-06	-0.760067	-1.35732
105640479	chr14:105640479:G:C	5.33939e-06	-0.673784	-1.36034
105640589	chr14:105640589:C:T	2.47911e-05	-1.07666e-10	-0.498748
105640647	chr14:105640647:A:G	1.35785e-05	-1.29918	0.198435
105640734	chr14:105640734:T:C	2.52299e-06	-1.551	-1.23278
105641184	chr14:105641184:G:C	9.10433e-06	-1.50048	-3.65436e-10
105641344	chr14:105641344:A:C	8.66472e-06	-1.54997	-3.65436e-10
105641637	chr14:105641637:A:G	3.28665e-05	-1.07666e-10	-0.216777
105641644	chr14:105641644:C:T	2.19289e-06	-1.5508	-1.37321
105642095	chr14:105642095:A:G	1.03455e-05	-1.07666e-10	-1.37268
105642312	chr14:105642312:A:AC	2.48115e-05	-0.497923	-3.65436e-10
105643562	chr14:105643562:G:A	8.30479e-05	-1.07666e-10	0.710186
105643723	chr14:105643723:G:A	2.3466e-05	-1.07666e-10	-0.553677
105643800	chr14:105643800:C:T	4.48829e-06	-1.55108	-0.656674
105643993	chr14:105643993:T:C	2.75812e-06	-1.54471	-1.14998
105644354	chr14:105644354:C:T	1.08325e-05	-1.07666e-10	-1.32668
105644873	chr14:105644873:T:C	1.03872e-05	-1.07666e-10	-1.36865
105646728	chr14:105646728:C:T	1.2879e-05	-1.07666e-10	-1.15364
105647030	chr14:105647030:G:A	4.38423e-06	-1.54911	-0.682103
105647552	chr14:105647552:G:A	7.11714e-05	-1.07666e-10	0.55586
105647778	chr14:105647778:C:G	1.05601e-05	-1.07666e-10	-1.35215
105647994	chr14:105647994:C:T	1.44717e-05	-1.07666e-10	-1.03704
105648258	chr14:105648258:C:T	1.25015e-05	-1.07666e-10	-1.18338
105648340	chr14:105648340:C:G	6.13234e-06	-0.530621	-1.36503
105648724	chr14:105648724:C:T	0.000109005	-1.07666e-10	0.982165
105648738	chr14:105648738:C:G	2.40703e-06	-1.46258	-1.36826
105648890	chr14:105648890:G:A	2.44968e-05	-1.07666e-10	-0.510688
105649195	chr14:105649195:A:G	1.03994e-05	-1.07666e-10	-1.36748
105649372	chr14:105649372:A:T	1.07957e-05	-1.07666e-10	-1.33009
105650533	chr14:105650533:T:C	2.39679e-05	-1.07666e-10	-0.532514
105650594	chr14:105650594:C:T	1.93122e-05	-1.07666e-10	-0.748495
105650718	chr14:105650718:A:G	2.97513e-06	-1.46234	-1.1566
105652176	chr14:105652176:C:T	1.28113e-05	-1.07666e-10	-1.15891
105652232	chr14:105652232:C:G	2.29732e-06	-1.53393	-1.34356
105652366	chr14:105652366:G:A	2.44329e-06	-1.47756	-1.33833
105652419	chr14:105652419:C:G	2.62036e-06	-1.54965	-1.19627
105652610	chr14:105652610:C:T	2.28508e-06	-1.54778	-1.33506
105652789	chr14:105652789:A:G	1.03585e-05	-1.07666e-10	-1.37142
105652892	chr14:105652892:C:T	2.65057e-06	-1.46671	-1.26774
105653668	chr14:105653668:G:A	1.30331e-05	-1.07666e-10	-1.14174
105653727	chr14:105653727:T:G	8.19658e-05	-1.07666e-10	0.69707
105653780	chr14:105653780:G:A	3.61731e-05	-1.07666e-10	-0.120917
105653958	chr14:105653958:CAAGT:C	2.81527e-05	-1.07666e-10	-0.371589
105654767	chr14:105654767:CAGTT:C	2.80945e-05	-0.373657	-3.65436e-10
105656031	chr14:105656031:A:C	1.07796e-05	-1.07666e-10	-1.33158
105656643	chr14:105656643:C:G	7.20098e-06	-1.46161	-0.273402
105656735	chr14:105656735:C:T	6.67757e-05	-1.07666e-10	0.492108
105657192	chr14:105657192:G:A	1.76341e-05	-1.07666e-10	-0.839396
105657421	chr14:105657421:C:T	1.28275e-05	-1.07666e-10	-1.15764
105657435	chr14:105657435:G:T	1.07123e-05	-1.07666e-10	-1.33784
105657511	chr14:105657511:C:T	9.24368e-06	-0.520485	-0.964807
105657542	chr14:105657542:CA:C	2.54411e-06	-1.48285	-1.2926
105657594	chr14:105657594:T:C	4.38125e-05	-1.07666e-10	0.0706867
105658667	chr14:105658667:G:A	2.34446e-06	-1.51195	-1.34523
105659696	chr14:105659696:G:C	2.35736e-06	-1.54805	-1.30363
105659929	chr14:105659929:A:G	2.36507e-06	-1.54881	-1.29961
105660219	chr14:105660219:A:C	5.29733e-06	-1.52436	-0.517666
105660391	chr14:105660391:G:A	2.44088e-06	-1.50518	-1.31169
105660736	chr14:105660736:G:A	1.08531e-05	-1.07666e-10	-1.32478
105660812	chr14:105660812:G:A	0.000160627	-1.07666e-10	1.36985
105661180	chr14:105661180:C:T	3.5869e-05	-1.07666e-10	-0.129359
105661363	chr14:105661363:T:C	6.2592e-06	-0.634195	-1.24098
105661449	chr14:105661449:G:A	2.1387e-05	-1.52666	0.880211
105661460	chr14:105661460:T:A	2.59457e-06	-1.41312	-1.34269
105661487	chr14:105661487:C:G	3.4591e-05	-1.07666e-10	-0.16564
105662643	chr14:105662643:C:T	9.80251e-05	-1.07666e-10	0.875992
105664520	chr14:105664520:C:G	1.47416e-05	-1.07666e-10	-1.01856
105666677	chr14:105666677:G:T	6.18143e-05	-1.07666e-10	0.414903
105666730	chr14:105666730:G:A	1.39954e-05	-1.07666e-10	-1.0705
105667045	chr14:105667045:T:C	5.68326e-05	-1.07666e-10	0.330879
105667110	chr14:105667110:T:C	6.58387e-06	-1.20271	-0.621901
105668237	chr14:105668237:C:T	4.10474e-06	-1.52316	-0.773928
105668325	chr14:105668325:A:T	1.37896e-05	-1.07666e-10	-1.08532
105668556	chr14:105668556:C:T	5.50609e-05	0.461523	-0.162314
105668591	chr14:105668591:G:A	3.58989e-06	-1.52774	-0.90337
105668644	chr14:105668644:C:T	1.95558e-05	-1.07666e-10	-0.735961
105668687	chr14:105668687:C:T	2.71325e-06	-1.36494	-1.34615
105668724	chr14:105668724:C:T	1.41275e-05	-1.07666e-10	-1.06111
105668734	chr14:105668734:T:C	0.000150343	-1.07666e-10	1.30369
105668840	chr14:105668840:C:T	2.04363e-05	-1.07666e-10	-0.691917
105668934	chr14:105668934:G:A	1.79402e-05	-1.47441	0.652228
105669055	chr14:105669055:T:C	2.39232e-06	-1.52915	-1.30782
105669176	chr14:105669176:T:C	4.55884e-06	-1.36636	-0.825802
105669295	chr14:105669295:A:G	2.35158e-06	-1.54388	-1.31026
105669872	chr14:105669872:G:A	6.47763e-06	-1.51614	-0.324738
105669973	chr14:105669973:A:G	2.3301e-06	-1.54749	-1.31583
105670033	chr14:105670033:A:G	2.32149e-06	-1.54384	-1.32319
105670040	chr14:105670040:C:T	2.27814e-06	-1.54638	-1.33949
105670047	chr14:105670047:T:C	2.21539e-06	-1.5481	-1.36571
105670137	chr14:105670137:A:T	0.000437454	-1.07666e-10	2.37174
105670268	chr14:105670268:AT:A	1.47474e-05	-1.07666e-10	-1.01816
105670357	chr14:105670357:CTT:C	1.0688e-05	-1.34011	-3.65436e-10
105670521	chr14:105670521:C:T	1.58192e-05	-1.47373	0.525724
105670612	chr14:105670612:C:G	2.23147e-06	-1.53782	-1.36875
105670744	chr14:105670744:T:G	2.22919e-06	-1.53424	-1.37335
105670963	chr14:105670963:A:C	1.417e-05	-1.07666e-10	-1.05811
105671114	chr14:105671114:A:C	2.93153e-05	-1.07666e-10	-0.331121
105674318	chr14:105674318:T:C	5.29535e-06	-1.50507	-0.537333
105675090	chr14:105675090:G:T	2.42301e-06	-1.54291	-1.28131
105675250	chr14:105675250:G:A	1.25422e-05	-1.07666e-10	-1.18013
105675411	chr14:105675411:C:T	2.26817e-05	-1.07666e-10	-0.587674
105675919	chr14:105675919:T:C	2.43741e-05	-1.07666e-10	-0.515711
105676047	chr14:105676047:A:G	0.000172477	2.62567	-1.18463
105676165	chr14:105676165:T:C	2.31161e-06	-1.49931	-1.37197
105676463	chr14:105676463:C:T	1.73802e-05	-1.35791	0.504013
105677243	chr14:105677243:T:C	2.60748e-05	-1.07666e-10	-0.448261
105678347	chr14:105678347:C:T	1.1732e-05	-1.40153	0.154625
105679906	chr14:105679906:A:T	1.07222e-05	-1.07666e-10	-1.33692
105680067	chr14:105680067:G:C	1.31094e-05	-1.07666e-10	-1.1359
105684454	chr14:105684454:A:C	1.37549e-05	-1.47303	0.385192
105685189	chr14:105685189:A:G	0.000184325	-1.07666e-10	1.50747
105685327	chr14:105685327:TAA:T	0.000177335	-1.07666e-10	1.46881
105685409	chr14:105685409:A:G	1.30145e-05	-1.07666e-10	-1.14317
105686797	chr14:105686797:A:G	2.61415e-06	-1.55058	-1.19771
105687016	chr14:105687016:G:A	1.94899e-05	-1.07666e-10	-0.739334
105687484	chr14:105687484:G:A	3.82987e-06	-1.28247	-1.08393
105687505	chr14:105687505:G:A	1.68308e-05	-1.07666e-10	-0.886023
105687589	chr14:105687589:CTGTA:C	9.14153e-06	-1.4964	-3.65436e-10
105687766	chr14:105687766:C:T	2.3434e-06	-1.48456	-1.37307
105687945	chr14:105687945:A:G	1.17568e-05	-1.07666e-10	-1.2448
105690034	chr14:105690034:A:G	6.51638e-06	-1.07137	-0.76354
105690048	chr14:105690048:C:G	1.67146e-05	-1.07666e-10	-0.892947
105690227	chr14:105690227:C:T	1.06237e-05	-1.5447	0.19856
105690777	chr14:105690777:C:T	1.58576e-05	-1.07666e-10	-0.945581
105690988	chr14:105690988:A:C	5.01101e-06	-0.799389	-1.29821
105691421	chr14:105691421:T:C	8.72667e-06	-1.54285	-3.65436e-10
105691427	chr14:105691427:C:T	1.44599e-05	-1.03786	-3.65436e-10
105691880	chr14:105691880:G:A	3.99991e-06	-1.47322	-0.84974
105691886	chr14:105691886:T:C	3.97163e-06	-1.4746	-0.855456
105694264	chr14:105694264:CAG:C	8.71892e-06	-1.53549	-0.00824283
105694613	chr14:105694613:GAGAC:G	9.67832e-06	-1.43934	-3.65436e-10
105694709	chr14:105694709:TAAAG:T	1.21883e-05	-1.07666e-10	-1.20876
105694897	chr14:105694897:G:C	0.00011876	-1.07666e-10	1.06787
105695178	chr14:105695178:A:G	1.16642e-05	-1.07666e-10	-1.25271
105697307	chr14:105697307:G:T	1.20333e-05	-1.07666e-10	-1.22155
105697511	chr14:105697511:C:T	1.20584e-05	-1.07666e-10	-1.21947
105698018	chr14:105698018:C:T	2.72326e-06	-1.42202	-1.28539
105698051	chr14:105698051:G:A	2.25727e-05	-1.07666e-10	-0.592488
105698231	chr14:105698231:ACTAT:A	8.64055e-06	-1.51732	-0.0354431
105698362	chr14:105698362:T:G	7.25364e-06	-0.508661	-1.21907
105700901	chr14:105700901:C:T	1.79613e-05	-1.07666e-10	-0.821011
105700902	chr14:105700902:A:G	1.00859e-05	-1.53105	0.132954
105700958	chr14:105700958:C:T	1.13034e-05	-1.52944	0.245311
105701369	chr14:105701369:A:G	3.22628e-06	-1.53118	-1.00672
105701613	chr14:105701613:G:A	1.03768e-05	-1.07666e-10	-1.36965
105701984	chr14:105701984:C:CAG	1.40801e-05	-1.07666e-10	-1.06447
105702719	chr14:105702719:A:G	9.61488e-06	-0.6669	-0.77902
105704385	chr14:105704385:T:C	1.04223e-05	-1.36528	-3.65436e-10
105704574	chr14:105704574:C:T	9.78239e-06	-1.51575	0.0871073
105705364	chr14:105705364:C:A	2.4777e-05	-1.07666e-10	-0.499317
105706071	chr14:105706071:G:A	5.13769e-05	-1.07666e-10	0.229957
105706135	chr14:105706135:C:T	1.17392e-05	-1.07666e-10	-1.2463
105706273	chr14:105706273:C:T	1.52492e-05	-1.07666e-10	-0.984707
105706518	chr14:105706518:C:T	1.5162e-05	-1.07666e-10	-0.990436
105706543	chr14:105706543:G:A	3.51441e-05	-0.336733	0.186959
105706569	chr14:105706569:G:C	8.66825e-06	-1.54956	-3.65436e-10
105707726	chr14:105707726:A:G	6.84168e-06	-0.413514	-1.37268
105707744	chr14:105707744:C:T	6.24549e-06	-1.07018	-0.80719
105707786	chr14:105707786:G:A	1.96193e-05	-1.07666e-10	-0.73272
105707851	chr14:105707851:T:C	1.38192e-05	-1.07666e-10	-1.08317
105707884	chr14:105707884:G:A	6.11745e-05	0.404499	-3.65436e-10
105707924	chr14:105707924:C:G	6.11026e-06	-0.807857	-1.09141
105708068	chr14:105708068:T:C	1.35763e-05	-1.07666e-10	-1.10091
105708291	chr14:105708291:A:G	2.88626e-06	-1.52098	-1.12829
105708459	chr14:105708459:C:T	1.21851e-05	-1.07666e-10	-1.20902
105708594	chr14:105708594:G:A	1.06837e-05	-1.07666e-10	-1.34051
105708647	chr14:105708647:T:C	1.07553e-05	-1.07666e-10	-1.33383
105708968	chr14:105708968:G:A	1.21378e-05	-1.07666e-10	-1.21291
105709100	chr14:105709100:CAG:C	0.000112334	-1.07666e-10	1.01224
105709265	chr14:105709265:G:A	1.13868e-05	-1.07666e-10	-1.27677
105709338	chr14:105709338:G:A	3.7322e-06	-1.05967	-1.33257
105709388	chr14:105709388:G:A	1.69521e-05	-1.07666e-10	-0.878839
105710007	chr14:105710007:CCAGCT:C	1.16987e-05	-1.24976	-3.65436e-10
105710033	chr14:105710033:CAGTCCAGCTCAGCCCAGCCT:C	2.98009e-06	-1.42335	-1.19392
105712414	chr14:105712414:T:A	1.80334e-05	-1.07666e-10	-0.817005
105712416	chr14:105712416:G:C	1.65116e-05	-1.07666e-10	-0.90517
105713272	chr14:105713272:C:T	2.5353e-05	-1.07666e-10	-0.476334
105713759	chr14:105713759:C:CCTT	2.15154e-05	-1.07666e-10	-0.640464
105713998	chr14:105713998:T:C	1.81802e-05	-1.07666e-10	-0.808899
105714043	chr14:105714043:G:A	1.27515e-05	-1.07666e-10	-1.16358
105714100	chr14:105714100:G:A	1.50628e-05	-1.07666e-10	-0.997004
105717544	chr14:105717544:C:G	1.84057e-05	-1.07666e-10	-0.796573
105721708	chr14:105721708:C:T	3.7675e-06	-1.23337	-1.14945
105721761	chr14:105721761:C:T	1.63559e-05	-1.07666e-10	-0.914642
105721766	chr14:105721766:C:T	3.92232e-06	-1.32116	-1.02139
105721893	chr14:105721893:C:T	1.03392e-05	-1.07666e-10	-1.37329
105722522	chr14:105722522:C:T	3.18626e-06	-1.46672	-1.08367
105722643	chr14:105722643:C:G	1.04563e-05	-1.07666e-10	-1.36203
105723289	chr14:105723289:A:T	1.71412e-05	-0.867746	-3.65436e-10
105723808	chr14:105723808:G:A	3.81284e-06	-1.01107	-1.35979
105723999	chr14:105723999:G:C	2.57654e-05	-1.07666e-10	-0.460199
105724066	chr14:105724066:C:T	3.34852e-06	-1.46059	-1.04012
105724104	chr14:105724104:T:C	3.25955e-06	-1.48855	-1.0391
105724401	chr14:105724401:C:A	3.50661e-06	-1.48891	-0.965672
105724512	chr14:105724512:T:G	9.25146e-06	-1.48445	-3.65436e-10
105724570	chr14:105724570:T:C	3.26757e-06	-1.48671	-1.03848
105724571	chr14:105724571:G:A	3.40994e-06	-1.48446	-0.998074
105724597	chr14:105724597:T:G	3.32444e-06	-1.46516	-1.04277
105724910	chr14:105724910:G:C	1.03427e-05	-1.07666e-10	-1.37295
105725082	chr14:105725082:A:G	3.37135e-06	-1.4631	-1.03081
105727998	chr14:105727998:T:A	3.38446e-06	-1.49486	-0.995177
105728124	chr14:105728124:G:A	3.56332e-06	-1.06509	-1.37345
105728477	chr14:105728477:T:C	3.48548e-06	-1.49865	-0.961978
105728547	chr14:105728547:G:A	2.83772e-05	-1.07666e-10	-0.363644
105728603	chr14:105728603:C:T	2.38599e-06	-1.49823	-1.34139
105728607	chr14:105728607:C:T	2.2235e-05	-1.07666e-10	-0.607564
105728761	chr14:105728761:G:A	2.79836e-05	-0.377615	-3.65436e-10
105728834	chr14:105728834:C:T	2.5518e-06	-1.41015	-1.36229
105728863	chr14:105728863:A:G	3.26544e-06	-1.48816	-1.03767
105729143	chr14:105729143:G:C	1.68475e-05	-1.07666e-10	-0.885032
105729311	chr14:105729311:C:T	8.66986e-06	-1.54938	-3.65436e-10
105729346	chr14:105729346:T:A	2.98849e-06	-1.40701	-1.20746
105729374	chr14:105729374:G:A	8.68293e-06	-1.54787	-3.65436e-10
105729398	chr14:105729398:T:G	8.77639e-06	-1.53717	-3.65436e-10
105729400	chr14:105729400:T:C	8.66398e-06	-1.55006	-3.65436e-10
105729433	chr14:105729433:T:G	8.73639e-06	-1.54173	-3.65436e-10
105729529	chr14:105729529:G:A	2.06406e-05	-1.07666e-10	-0.681974
105730071	chr14:105730071:A:G	1.32335e-05	-1.07666e-10	-1.12648
105730647	chr14:105730647:T:G	2.99673e-06	-1.47958	-1.13213
105730778	chr14:105730778:G:A	3.44368e-06	-1.49777	-0.974916
105730895	chr14:105730895:G:C	1.14617e-05	-1.07666e-10	-1.27022
105731002	chr14:105731002:T:G	2.98474e-06	-1.5043	-1.11142
105731099	chr14:105731099:A:C	3.84759e-06	-1.45319	-0.908598
105731128	chr14:105731128:C:T	4.19413e-06	-1.47398	-0.801567
105731160	chr14:105731160:A:C	2.33193e-06	-1.49502	-1.36752
105731271	chr14:105731271:C:T	3.05569e-06	-1.53837	-1.05386
105731329	chr14:105731329:G:A	6.68189e-05	-1.07666e-10	0.492755
105731345	chr14:105731345:G:T	3.31361e-06	-1.46796	-1.04324
105731400	chr14:105731400:A:G	2.32512e-06	-1.50016	-1.3653
105731403	chr14:105731403:G:A	2.41367e-06	-1.48128	-1.3468
105731412	chr14:105731412:T:C	2.55593e-06	-1.44129	-1.32953
105731417	chr14:105731417:A:G	2.91161e-06	-1.47923	-1.16129
105731422	chr14:105731422:C:T	3.79567e-06	-1.51832	-0.857056
105731430	chr14:105731430:G:A	1.08957e-05	-1.07666e-10	-1.32087
105731432	chr14:105731432:A:T	1.10678e-05	-1.07666e-10	-1.30519
105731476	chr14:105731476:G:A	1.52056e-05	-1.07666e-10	-0.987568
105731486	chr14:105731486:C:T	1.73633e-05	-1.07666e-10	-0.854874
105731542	chr14:105731542:G:A	1.87161e-05	-1.07666e-10	-0.779847
105731748	chr14:105731748:G:C	8.75674e-06	-1.53941	-3.65436e-10
105731751	chr14:105731751:T:C	8.70338e-06	-1.54552	-3.65436e-10
105731761	chr14:105731761:T:C	8.87444e-06	-1.52606	-3.65436e-10
105731771	chr14:105731771:C:T	2.28337e-06	-1.52429	-1.35929
105731895	chr14:105731895:G:C	1.03376e-05	-1.07666e-10	-1.37344
105732119	chr14:105732119:C:T	2.93735e-06	-1.52785	-1.10387
105732270	chr14:105732270:A:C	1.37979e-05	-1.07666e-10	-1.08471
105732403	chr14:105732403:A:G	1.07827e-05	-1.33129	-3.65436e-10
105732642	chr14:105732642:C:T	3.86131e-05	-0.40969	0.354051
105733128	chr14:105733128:G:A	3.16394e-06	-1.45414	-1.10327
105733242	chr14:105733242:A:G	3.33359e-06	-1.54128	-0.9639
105733274	chr14:105733274:G:A	1.2475e-05	-1.07666e-10	-1.1855
105733325	chr14:105733325:T:C	1.0827e-05	-1.07666e-10	-1.32719
105733519	chr14:105733519:C:G	3.63283e-06	-1.40921	-1.01001
105733977	chr14:105733977:A:G	1.75085e-05	-0.846545	-3.65436e-10
105733989	chr14:105733989:T:A	1.79977e-05	-1.07666e-10	-0.81899
105734013	chr14:105734013:A:G	2.7201e-06	-1.49683	-1.21174
105737405	chr14:105737405:G:A	3.08468e-06	-1.5442	-1.03859
105737429	chr14:105737429:T:G	3.32214e-05	-1.07666e-10	-0.206037
105738024	chr14:105738024:T:G	8.66048e-06	-1.55046	-3.65436e-10
105738224	chr14:105738224:A:G	2.35608e-06	-1.47879	-1.37345
105738439	chr14:105738439:G:A	2.11694e-05	-0.656677	-3.65436e-10
105740228	chr14:105740228:C:G	1.92542e-05	-0.751501	-3.65436e-10
105740363	chr14:105740363:G:A	1.52719e-05	-0.983216	-3.65436e-10
105740413	chr14:105740413:C:T	2.13949e-05	-1.07666e-10	-0.64608
105740457	chr14:105740457:AG:A	1.04052e-05	-1.07666e-10	-1.36692
105740474	chr14:105740474:A:C	1.30938e-05	-1.07666e-10	-1.1371
105740480	chr14:105740480:T:C	8.69406e-05	-1.07666e-10	0.755994
105741770	chr14:105741770:G:A	1.23032e-05	-1.07666e-10	-1.19937
105741821	chr14:105741821:G:A	1.04469e-05	-1.07666e-10	-1.36293
105741829	chr14:105741829:T:C	1.40873e-05	-1.06396	-3.65436e-10
105742694	chr14:105742694:G:A	2.48695e-05	-1.07666e-10	-0.495589
105743086	chr14:105743086:T:C	1.15179e-05	-1.07666e-10	-1.26533
105743185	chr14:105743185:C:T	4.54286e-06	-1.1359	-1.05977
105746999	chr14:105746999:C:T	7.07481e-06	-0.645392	-1.1073
105747042	chr14:105747042:G:A	1.44038e-05	-1.07666e-10	-1.04174
105747360	chr14:105747360:C:T	6.48644e-05	-1.07666e-10	0.463067
105747510	chr14:105747510:C:T	2.09224e-05	-1.07666e-10	-0.668412
105748169	chr14:105748169:A:G	1.30927e-05	-1.07666e-10	-1.13718
105748336	chr14:105748336:G:C	1.03404e-05	-1.07666e-10	-1.37317
105748482	chr14:105748482:G:C	0.000109464	0.98636	-3.65436e-10
105748489	chr14:105748489:C:T	1.95402e-05	-1.07666e-10	-0.736758
105748633	chr14:105748633:T:G	1.29407e-05	-1.07666e-10	-1.14886
105748654	chr14:105748654:A:G	1.03763e-05	-1.07666e-10	-1.36971
105748698	chr14:105748698:G:A	2.14721e-05	-1.07666e-10	-0.642475
105749122	chr14:105749122:C:G	1.8475e-05	-1.07666e-10	-0.792813
105749711	chr14:105749711:AACAGGAAGCATCCAGTG:A	1.2572e-05	-1.07666e-10	-1.17776
105749967	chr14:105749967:G:A	1.3291e-05	-1.07666e-10	-1.12214
105751172	chr14:105751172:G:A	6.75181e-06	-0.715154	-1.08427
105751207	chr14:105751207:C:T	2.52267e-05	-1.07666e-10	-0.48133
105751239	chr14:105751239:C:T	8.58674e-05	0.743572	-3.65436e-10
105751286	chr14:105751286:G:A	1.33606e-05	-1.07666e-10	-1.11692
105751288	chr14:105751288:C:A	1.33606e-05	-1.07666e-10	-1.11692
105751447	chr14:105751447:T:C	1.12744e-05	-1.07666e-10	-1.2867
105751451	chr14:105751451:C:G	8.66195e-06	-1.55029	-3.65436e-10
105751472	chr14:105751472:C:T	2.18781e-05	-1.07666e-10	-0.623748
105751613	chr14:105751613:G:A	2.02968e-05	-1.07666e-10	-0.698767
105753307	chr14:105753307:A:G	2.31916e-05	-1.07666e-10	-0.565442
105753554	chr14:105753554:C:T	1.9982e-05	-1.07666e-10	-0.714398
105753657	chr14:105753657:T:C	4.99054e-06	-0.900414	-1.20127
105753803	chr14:105753803:T:C	1.25588e-05	-1.07666e-10	-1.17881
105753858	chr14:105753858:A:G	1.798e-05	-1.07666e-10	-0.81997
105754170	chr14:105754170:TG:T	2.28174e-06	-1.51085	-1.37344
105754518	chr14:105754518:G:C	7.85094e-06	-0.670544	-0.978055
105754595	chr14:105754595:T:C	8.76655e-06	-1.53829	-3.65436e-10
105754802	chr14:105754802:T:G	1.27454e-05	-1.07666e-10	-1.16406
105756634	chr14:105756634:TG:T	1.03461e-05	-1.07666e-10	-1.37263
105757618	chr14:105757618:T:C	1.03727e-05	-1.07666e-10	-1.37005
105758513	chr14:105758513:C:G	1.17645e-05	-1.07666e-10	-1.24415
105758793	chr14:105758793:T:C	1.06447e-05	-1.07666e-10	-1.34417
105760146	chr14:105760146:T:A	2.45752e-05	-1.07666e-10	-0.507496
105760358	chr14:105760358:ACTT:A	1.67228e-05	-1.07666e-10	-0.892461
105760472	chr14:105760472:A:G	1.16806e-05	-1.07666e-10	-1.2513
105760627	chr14:105760627:A:AG	1.16094e-05	-1.07666e-10	-1.25742
105761040	chr14:105761040:A:G	2.43293e-05	-1.07666e-10	-0.51755
105761631	chr14:105761631:C:G	1.82469e-05	-1.07666e-10	-0.805236
105761735	chr14:105761735:G:A	1.45533e-05	-1.07666e-10	-1.03141
105761935	chr14:105761935:A:G	1.38298e-05	-1.07666e-10	-1.08241
105765687	chr14:105765687:C:T	1.26452e-05	-1.07666e-10	-1.17195
105766483	chr14:105766483:T:C	2.7706e-05	-1.07666e-10	-0.387582
105768122	chr14:105768122:C:G	1.10805e-05	-1.07666e-10	-1.30405
105769399	chr14:105769399:C:T	1.25452e-05	-1.07666e-10	-1.17989
105769405	chr14:105769405:G:C	5.63336e-06	-0.771272	-1.20925
105769429	chr14:105769429:G:A	3.97025e-06	-0.97431	-1.35609
105769558	chr14:105769558:T:C	1.40372e-05	-1.07666e-10	-1.06752
105769629	chr14:105769629:T:C	4.22544e-05	0.0344767	-3.65436e-10
105769663	chr14:105769663:T:C	5.04005e-05	0.21077	-3.65436e-10
105769698	chr14:105769698:G:C	1.07292e-05	-0.477887	-0.858373
105769791	chr14:105769791:T:A	2.50775e-05	-1.07666e-10	-0.487261
105769806	chr14:105769806:G:A	4.27475e-06	-0.885937	-1.37057
105770043	chr14:105770043:G:T	1.4789e-05	-1.07666e-10	-1.01535
105770092	chr14:105770092:TG:T	1.7957e-05	-1.07666e-10	-0.821254
105770768	chr14:105770768:A:G	1.03401e-05	-1.07666e-10	-1.3732
105770811	chr14:105770811:T:C	2.06687e-05	-1.07666e-10	-0.680613
105771060	chr14:105771060:G:C	1.70428e-05	-1.07666e-10	-0.873504
105771501	chr14:105771501:G:T	1.25626e-05	-1.07666e-10	-1.17851
105771887	chr14:105771887:T:C	4.43332e-06	-0.98373	-1.23635
105772516	chr14:105772516:A:G	1.336e-05	-1.07666e-10	-1.11697
105772596	chr14:105772596:CCCCTCTGGCTG:C	1.5986e-05	-1.07666e-10	-0.937519
105772932	chr14:105772932:C:T	1.87854e-05	-1.07666e-10	-0.77615
105772950	chr14:105772950:G:A	1.23802e-05	-1.07666e-10	-1.19313
105772993	chr14:105772993:C:T	1.28531e-05	-1.07666e-10	-1.15565
105773017	chr14:105773017:T:C	1.29085e-05	-1.07666e-10	-1.15135
105774338	chr14:105774338:T:C	4.30599e-05	-1.07666e-10	0.0533616
105774346	chr14:105774346:G:A	5.13505e-05	-1.07666e-10	0.229443
105774363	chr14:105774363:T:C	2.09259e-05	-1.07666e-10	-0.668245
105774388	chr14:105774388:TC:T	0.000281301	2.74003	-0.809837
105774410	chr14:105774410:C:T	1.56436e-05	-1.07666e-10	-0.95917
105774425	chr14:105774425:C:T	5.68423e-06	-0.694884	-1.27665
105774438	chr14:105774438:T:C	4.31307e-06	-1.39517	-0.852414
105774449	chr14:105774449:C:T	3.11917e-05	-1.07666e-10	-0.269081
105774457	chr14:105774457:G:A	1.95655e-05	-1.07666e-10	-0.735466
105774482	chr14:105774482:C:T	1.44976e-05	-1.07666e-10	-1.03525
105774605	chr14:105774605:C:T	2.24447e-06	-1.52803	-1.37274
105774688	chr14:105774688:A:G	3.59613e-05	-1.07666e-10	-0.126788
105774789	chr14:105774789:C:T	5.60281e-05	-1.07666e-10	0.316622
105774823	chr14:105774823:G:A	3.81291e-06	-1.17377	-1.19707
105775206	chr14:105775206:A:G	7.80972e-06	-0.349602	-1.30426
105775242	chr14:105775242:A:G	1.03683e-05	-1.07666e-10	-1.37048
105775327	chr14:105775327:T:C	1.03557e-05	-1.07666e-10	-1.37169
105775378	chr14:105775378:T:C	1.03446e-05	-1.07666e-10	-1.37276
105775451	chr14:105775451:T:A	1.63996e-05	-1.07666e-10	-0.911976
105775469	chr14:105775469:A:G	1.03739e-05	-1.07666e-10	-1.36994
105775617	chr14:105775617:C:T	1.03495e-05	-1.07666e-10	-1.37229
105775704	chr14:105775704:C:T	2.75247e-06	-1.40782	-1.28892
105775843	chr14:105775843:G:A	1.0357e-05	-1.07666e-10	-1.37157
105775860	chr14:105775860:T:C	1.19083e-05	-1.07666e-10	-1.23199
105775955	chr14:105775955:G:A	1.68229e-05	-1.07666e-10	-0.886488
105776057	chr14:105776057:C:T	1.71459e-05	-1.07666e-10	-0.867472
105776219	chr14:105776219:G:T	1.16064e-05	-1.07666e-10	-1.25768
105776360	chr14:105776360:G:A	1.0351e-05	-1.07666e-10	-1.37215
105776430	chr14:105776430:C:A	2.83933e-06	-1.41633	-1.24933
105776667	chr14:105776667:T:G	2.90923e-06	-1.49863	-1.14272
105776905	chr14:105776905:G:A	1.99673e-05	-0.715134	-3.65436e-10
105776993	chr14:105776993:C:T	4.89637e-05	0.181847	-3.65436e-10
105777011	chr14:105777011:C:T	1.21075e-05	-1.07666e-10	-1.2154
105777034	chr14:105777034:C:T	1.04941e-05	-1.07666e-10	-1.35842
105777102	chr14:105777102:C:T	4.49382e-05	0.0960561	-3.65436e-10
105777129	chr14:105777129:G:A	1.8328e-05	-1.07666e-10	-0.800801
105777490	chr14:105777490:A:G	1.1539e-05	-1.07666e-10	-1.2635
105777802	chr14:105777802:C:T	1.07153e-05	-1.07666e-10	-1.33756
105778087	chr14:105778087:A:T	2.71537e-05	-1.07666e-10	-0.407718
105778169	chr14:105778169:A:C	1.68003e-05	-1.07666e-10	-0.887832
105778240	chr14:105778240:A:G	1.09971e-05	-1.07666e-10	-1.3116
105778578	chr14:105778578:A:G	2.00404e-05	-1.07666e-10	-0.711481
105778631	chr14:105778631:A:G	4.5012e-06	-1.52867	-0.676214
105778767	chr14:105778767:C:A	1.62581e-05	-1.07666e-10	-0.92064
105778924	chr14:105778924:C:T	2.35756e-06	-1.51519	-1.33641
105779056	chr14:105779056:T:C	2.66823e-05	-1.07666e-10	-0.425232
105779242	chr14:105779242:C:A	2.61462e-05	-1.07666e-10	-0.445529
105779492	chr14:105779492:C:T	1.09163e-05	-1.07666e-10	-1.31897
105779664	chr14:105779664:G:A	1.79036e-05	-1.07666e-10	-0.824227
105779732	chr14:105779732:G:C	0.00161557	-1.07666e-10	3.67821
105780079	chr14:105780079:A:G	1.23106e-05	-1.07666e-10	-1.19877
105780860	chr14:105780860:T:C	1.23106e-05	-1.07666e-10	-1.19877
105780976	chr14:105780976:G:T	1.06687e-05	-1.07666e-10	-1.34192
105781033	chr14:105781033:C:G	1.0445e-05	-1.07666e-10	-1.36311
105781134	chr14:105781134:T:C	1.71187e-05	-1.07666e-10	-0.869062
105781212	chr14:105781212:A:G	1.88704e-05	-1.07666e-10	-0.771635
105781644	chr14:105781644:C:T	1.08308e-05	-1.07666e-10	-1.32684
105782062	chr14:105782062:G:A	1.086e-05	-1.07666e-10	-1.32414
105782557	chr14:105782557:T:C	1.03794e-05	-1.07666e-10	-1.36941
105782821	chr14:105782821:C:A	1.16747e-05	-1.07666e-10	-1.2518
105783193	chr14:105783193:A:C	2.67142e-05	-1.07666e-10	-0.424035
105783277	chr14:105783277:G:A	3.78458e-05	-1.07666e-10	-0.0757121
105783627	chr14:105783627:T:C	2.53852e-05	-1.07666e-10	-0.475066
105783954	chr14:105783954:C:T	5.70824e-05	0.335265	-3.65436e-10
105784721	chr14:105784721:C:G	2.51113e-06	-1.44691	-1.34159
105784919	chr14:105784919:A:G	2.69846e-05	-1.07666e-10	-0.413964
105785090	chr14:105785090:C:T	2.84801e-05	-1.07666e-10	-0.360025
105785091	chr14:105785091:A:G	1.0396e-05	-1.07666e-10	-1.36781
105785305	chr14:105785305:A:T	1.59778e-05	-1.07666e-10	-0.938033
105785990	chr14:105785990:A:G	4.22963e-05	-1.07666e-10	0.0354676
105786098	chr14:105786098:A:C	6.92797e-06	-0.531473	-1.24219
105786172	chr14:105786172:C:T	1.33634e-05	-1.11671	-3.65436e-10
105786533	chr14:105786533:TG:T	1.5186e-05	-1.07666e-10	-0.988856
105786658	chr14:105786658:T:TG	2.03802e-05	-1.07666e-10	-0.694666
105786870	chr14:105786870:A:G	1.18113e-05	-1.07666e-10	-1.24018
105786875	chr14:105786875:A:T	1.20032e-05	-1.07666e-10	-1.22406
105787270	chr14:105787270:G:T	1.17123e-05	-1.07666e-10	-1.2486
105787299	chr14:105787299:C:A	1.16618e-05	-1.07666e-10	-1.25291
105787510	chr14:105787510:G:A	1.15669e-05	-1.07666e-10	-1.26108
105788841	chr14:105788841:T:C	1.13667e-05	-1.07666e-10	-1.27854
105788931	chr14:105788931:T:C	1.76529e-05	-1.07666e-10	-0.838329
105789191	chr14:105789191:C:T	1.10242e-05	-1.07666e-10	-1.30914
105789546	chr14:105789546:G:A	1.04738e-05	-1.07666e-10	-1.36035
105789858	chr14:105789858:C:T	1.64678e-05	-1.07666e-10	-0.907827
105790199	chr14:105790199:C:T	1.04771e-05	-1.07666e-10	-1.36004
105790800	chr14:105790800:C:T	2.8018e-05	-1.07666e-10	-0.376384
```
