## Supplementary material for "Characterization of shared and ancestry-specific signals driving complex traits using multi-ancestry fine-mapping": susiex_nc3.cs80.cs

```
CS_ID	SNP	BP	REF_ALLELE	ALT_ALLELE	REF_FRQ	BETA	SE	-LOG10P	CS_PIP	OVRL_PIP
1	chr14:104172104:A:G	104172104	G,G	A,A	1,1	inf,inf	inf,inf	4.10509,2.9865	0.452409	0.452483
1	chr14:104177072:A:G	104177072	G,G	A,A	1,1	inf,inf	inf,inf	5.39349,0.315713	0.0734965	0.0736671
1	chr14:104170990:T:G	104170990	G,G	T,T	1,1	inf,inf	inf,inf	3.41824,2.34042	0.0328359	0.0328817
1	chr14:104208002:C:T	104208002	T,T	C,C	1,1	inf,inf	inf,inf	1.987,3.69891	0.0219976	0.0247466
1	chr14:103893265:C:T	103893265	T,T	C,C	1,1	inf,inf	inf,inf	1.99477,3.87354	0.0185253	0.0633429
1	chr14:104186550:G:A	104186550	A,A	G,G	1,1	inf,inf	inf,inf	2.04576,3.51591	0.0173455	0.0190018
1	chr14:104158995:C:T	104158995	T,T	C,C	1,1	-inf,-inf	inf,inf	3.97387,0.952776	0.0117363	0.0192921
1	chr14:104177522:A:G	104177522	G,G	A,A	1,1	inf,inf	inf,inf	3.87483,1.13457	0.010664	0.0112988
1	chr14:103894907:C:T	103894907	T,T	C,C	1,1	inf,inf	inf,inf	1.78394,3.69867	0.00971935	0.0254796
1	chr14:104177762:T:C	104177762	C,C	T,T	1,1	inf,inf	inf,inf	3.37921,1.48836	0.00728118	0.00838975
1	chr14:104205359:A:G	104205359	G,G	A,A	1,1	inf,inf	inf,inf	2.04777,2.93515	0.00569784	0.0070207
1	chr14:104216070:A:G	104216070	G,G	A,A	1,1	inf,inf	inf,inf	1.35131,3.43428	0.00390277	0.00470928
1	chr14:104517433:G:A	104517433	NA,A	NA,G	NA,1	NA,inf	NA,inf	NA,3.30574	0.00295376	0.00964898
1	chr14:104158352:G:A	104158352	A,A	G,G	1,1	-inf,-inf	inf,inf	3.53728,0.674013	0.00294941	0.00522053
1	chr14:104926392:A:G	104926392	G,G	A,A	1,1	inf,inf	inf,inf	1.77995,3.05309	0.00292585	0.019833
1	chr14:105194637:A:G	105194637	G,NA	A,NA	1,NA	inf,NA	inf,NA	3.56762,NA	0.00278897	0.0143183
1	chr14:105423584:T:A	105423584	A,NA	T,NA	1,NA	inf,NA	inf,NA	3.34094,NA	0.00262961	0.0119029
1	chr14:104184476:AACAGTGGCAGCAATG:A	104184476	A,A	AACAGTGGCAGCAATG,AACAGTGGCAGCAATG	1,1	inf,inf	inf,inf	0.970786,3.46979	0.00245057	0.00276543
1	chr14:104080997:G:A	104080997	NA,A	NA,G	NA,1	NA,inf	NA,inf	NA,3.40648	0.00242309	0.00885471
1	chr14:104081679:G:A	104081679	NA,A	NA,G	NA,1	NA,inf	NA,inf	NA,3.37766	0.00226691	0.00828503
1	chr14:104527423:A:C	104527423	NA,C	NA,A	NA,1	NA,inf	NA,inf	NA,3.16357	0.00218363	0.00772991
1	chr14:104273147:C:T	104273147	T,T	C,C	1,1	inf,inf	inf,inf	0.564154,3.7008	0.00217661	0.00515561
1	chr14:104084490:G:A	104084490	NA,A	NA,G	NA,1	NA,inf	NA,inf	NA,3.34749	0.00213989	0.00782714
1	chr14:103888058:T:C	103888058	NA,C	NA,T	NA,1	NA,inf	NA,inf	NA,3.36257	0.00192434	0.00690723
1	chr14:105779732:G:C	105779732	NA,C	NA,G	NA,1	NA,-inf	NA,inf	NA,2.98929	0.00186512	0.00915761
1	chr14:104182844:T:C	104182844	C,C	T,T	1,1	inf,inf	inf,inf	1.01052,3.24353	0.00186332	0.00211535
1	chr14:104088643:G:A	104088643	NA,A	NA,G	NA,1	NA,inf	NA,inf	NA,3.24893	0.00177875	0.00650575
1	chr14:104846861:T:C	104846861	NA,C	NA,T	NA,1	NA,-inf	NA,inf	NA,3.01609	0.00164504	0.00770396
1	chr14:104156444:T:C	104156444	C,C	T,T	1,1	-inf,-inf	inf,inf	2.8235,1.31024	0.00138356	0.00302929
1	chr14:104160156:T:C	104160156	C,C	T,T	1,1	inf,inf	inf,inf	2.07281,2.07278	0.00132399	0.00181546
1	chr14:104994521:G:A	104994521	A,A	G,G	1,1	inf,inf	inf,inf	2.04015,2.34063	0.00123896	0.0047807
1	chr14:104181269:G:A	104181269	A,A	G,G	1,1	inf,inf	inf,inf	0.659111,3.31712	0.00120582	0.00141936
1	chr14:104564380:G:A	104564380	NA,A	NA,G	NA,1	NA,-inf	NA,inf	NA,2.71852	0.00118098	0.00531003
1	chr14:104274329:A:G	104274329	G,G	A,A	1,1	inf,inf	inf,inf	0.763967,3.12457	0.0010386	0.00336793
1	chr14:104696658:AC:A	104696658	NA,A	NA,AC	NA,1	NA,inf	NA,inf	NA,2.72334	0.00103796	0.00393728
1	chr14:104983665:C:A	104983665	A,A	C,C	1,1	inf,inf	inf,inf	0.765267,3.27024	0.000915694	0.00327836
1	chr14:105000903:T:G	105000903	G,G	T,T	1,1	inf,inf	inf,inf	2.03425,2.15836	0.000882115	0.00341634
1	chr14:104441304:C:T	104441304	T,NA	C,NA	1,NA	-inf,NA	inf,NA	2.59397,NA	0.000864717	0.0037438
1	chr14:104875654:C:T	104875654	NA,T	NA,C	NA,1	NA,inf	NA,inf	NA,2.62614	0.000852565	0.00326503
1	chr14:103896985:G:T	103896985	T,T	G,G	1,1	-inf,-inf	inf,inf	2.48402,1.48475	0.000832524	0.00176221
1	chr14:104994022:C:T	104994022	T,T	C,C	1,1	inf,inf	inf,inf	1.98177,2.16483	0.000806811	0.00312524
1	chr14:104598120:C:T	104598120	T,T	C,C	1,1	-inf,-inf	inf,inf	1.99902,1.88464	0.000785463	0.0023294
1	chr14:104581864:G:T	104581864	NA,T	NA,G	NA,1	NA,-inf	NA,inf	NA,2.50808	0.000782816	0.00351528
1	chr14:104091982:T:C	104091982	C,C	T,T	1,1	inf,inf	inf,inf	0.962139,3.04929	0.000781947	0.00164189
1	chr14:105324224:T:C	105324224	NA,C	NA,T	NA,1	NA,-inf	NA,inf	NA,2.52128	0.000773192	0.00432681
1	chr14:104981149:G:T	104981149	T,T	G,G	1,1	inf,inf	inf,inf	1.58349,2.43839	0.000751612	0.00291314
1	chr14:105003566:G:A	105003566	A,A	G,G	1,1	inf,inf	inf,inf	1.25117,2.87927	0.000748897	0.00275275
1	chr14:104880392:A:C	104880392	NA,C	NA,A	NA,1	NA,inf	NA,inf	NA,2.51988	0.00073908	0.00279298
1	chr14:103915304:G:A	103915304	NA,A	NA,G	NA,1	NA,inf	NA,inf	NA,2.80201	0.000684379	0.00252321
1	chr14:104601910:T:C	104601910	C,C	T,T	1,1	-inf,inf	inf,inf	2.7963,1.02048	0.000683962	0.00287107
1	chr14:104602163:G:A	104602163	A,A	G,G	1,1	-inf,inf	inf,inf	3.00705,0.752889	0.000674705	0.00286107
1	chr14:104086045:A:G	104086045	G,G	A,A	1,1	inf,inf	inf,inf	0.808908,3.16025	0.000668285	0.00149843
1	chr14:104425434:C:T	104425434	T,NA	C,NA	1,NA	-inf,NA	inf,NA	2.45104,NA	0.000655533	0.00283588
1	chr14:103976924:A:G	103976924	NA,G	NA,A	NA,1	NA,inf	NA,inf	NA,2.77068	0.00065191	0.0024004
1	chr14:103730785:A:G	103730785	G,NA	A,NA	1,NA	-inf,NA	inf,NA	2.54227,NA	0.000608266	0.00288803
1	chr14:104118849:TGA:T	104118849	T,T	TGA,TGA	1,1	-inf,-inf	inf,inf	1.31705,2.54247	0.000601338	0.000934191
1	chr14:104950765:T:C	104950765	NA,C	NA,T	NA,1	NA,-inf	NA,inf	NA,2.52457	0.000599181	0.00260348
1	chr14:105361404:G:A	105361404	A,A	G,G	1,1	inf,-inf	inf,inf	2.48842,1.09629	0.000595196	0.00268702
1	chr14:104601790:T:C	104601790	C,C	T,T	1,1	-inf,inf	inf,inf	2.6959,1.05022	0.000594187	0.00249175
1	chr14:104987889:G:A	104987889	A,A	G,G	1,1	inf,inf	inf,inf	0.895892,2.94708	0.000566821	0.00198826
1	chr14:104439690:T:C	104439690	NA,C	NA,T	NA,1	NA,-inf	NA,inf	NA,2.42337	0.000565942	0.0025732
1	chr14:104367594:GA:G	104367594	NA,G	NA,GA	NA,1	NA,inf	NA,inf	NA,2.58127	0.000551734	0.00163734
1	chr14:104983772:T:C	104983772	C,C	T,T	1,1	inf,inf	inf,inf	1.43024,2.47818	0.000551085	0.00190055
1	chr14:104974712:G:A	104974712	A,NA	G,NA	1,NA	inf,NA	inf,NA	2.40247,NA	0.000550512	0.00216251
1	chr14:104093515:T:C	104093515	C,C	T,T	1,1	inf,inf	inf,inf	0.793541,2.98633	0.000547533	0.00117949
1	chr14:104943622:G:T	104943622	T,T	G,G	1,1	-inf,-inf	inf,inf	1.12445,2.72662	0.000543891	0.00320018
1	chr14:104817806:C:T	104817806	NA,T	NA,C	NA,1	NA,-inf	NA,inf	NA,2.43613	0.000543321	0.00249509
1	chr14:103898462:G:A	103898462	A,A	G,G	1,1	inf,inf	inf,inf	1.08995,2.78014	0.000541194	0.00120851
1	chr14:104980738:C:T	104980738	T,T	C,C	1,1	inf,inf	inf,inf	1.38096,2.41819	0.000529302	0.00189447
1	chr14:104618437:C:T	104618437	T,T	C,C	1,1	-inf,inf	inf,inf	2.87368,0.757416	0.000527794	0.0022473
1	chr14:104317452:C:T	104317452	T,T	C,C	1,1	-inf,-inf	inf,inf	2.88127,2.62866	0.000503773	0.0149133
1	chr14:104942474:A:G	104942474	G,G	A,A	1,1	-inf,-inf	inf,inf	0.678348,3.02323	0.000498538	0.00299951
1	chr14:104863377:C:T	104863377	NA,T	NA,C	NA,1	NA,-inf	NA,inf	NA,2.38819	0.000493852	0.00231805
1	chr14:104352418:G:A	104352418	NA,A	NA,G	NA,1	NA,inf	NA,inf	NA,2.47238	0.000477415	0.00146035
1	chr14:104361429:A:T	104361429	NA,T	NA,A	NA,1	NA,inf	NA,inf	NA,2.46241	0.000469757	0.00142944
1	chr14:104818813:C:A	104818813	NA,A	NA,C	NA,1	NA,-inf	NA,inf	NA,2.35993	0.000467835	0.00215899
1	chr14:104616123:G:A	104616123	A,A	G,G	1,1	-inf,inf	inf,inf	2.87994,0.67149	0.000467194	0.00198284
1	chr14:105670137:A:T	105670137	NA,T	NA,A	NA,1	NA,inf	NA,inf	NA,2.40726	0.00046539	0.00159413
1	chr14:103926518:C:G	103926518	G,NA	C,NA	1,NA	-inf,NA	inf,NA	2.27989,NA	0.0004536	0.00204189
1	chr14:104093169:C:T	104093169	T,T	C,C	1,1	inf,inf	inf,inf	0.744848,2.91454	0.000445289	0.000971473
1	chr14:105539433:T:C	105539433	C,C	T,T	1,1	inf,inf	inf,inf	1.40133,2.06408	0.000442589	0.00109504
1	chr14:104100433:A:G	104100433	NA,G	NA,A	NA,1	NA,inf	NA,inf	NA,2.43725	0.000432485	0.00134886
1	chr14:104870210:G:A	104870210	NA,A	NA,G	NA,1	NA,-inf	NA,inf	NA,2.30217	0.000421003	0.00197517
1	chr14:104873442:T:C	104873442	NA,C	NA,T	NA,1	NA,-inf	NA,inf	NA,2.29065	0.00041068	0.00192954
1	chr14:104615037:C:A	104615037	A,A	C,C	1,1	-inf,inf	inf,inf	3.04581,0.348739	0.000406247	0.00170607
1	chr14:104239083:G:A	104239083	A,A	G,G	1,1	inf,inf	inf,inf	0.744478,2.77594	0.000405369	0.0013179
1	chr14:104160399:A:G	104160399	NA,G	NA,A	NA,1	NA,inf	NA,inf	NA,2.23259	0.000403414	0.00154294
1	chr14:104121011:G:A	104121011	A,A	G,G	1,1	-inf,-inf	inf,inf	2.23099,1.3778	0.000398263	0.000915265
1	chr14:105620446:C:T	105620446	NA,T	NA,C	NA,1	NA,inf	NA,inf	NA,2.17472	0.000395009	0.00145434
1	chr14:104506251:A:G	104506251	NA,G	NA,A	NA,1	NA,inf	NA,inf	NA,2.23559	0.000394086	0.00139321
1	chr14:104595853:G:A	104595853	A,A	G,G	1,1	-inf,-inf	inf,inf	2.43101,1.13414	0.000394083	0.00101206
1	chr14:104126919:C:T	104126919	T,T	C,C	1,1	-inf,-inf	inf,inf	2.21659,1.37693	0.000391966	0.000907097
1	chr14:104087320:T:C	104087320	NA,C	NA,T	NA,1	NA,inf	NA,inf	NA,2.38688	0.00038841	0.00139825
1	chr14:104941978:T:C	104941978	C,C	T,T	1,1	-inf,-inf	inf,inf	1.03817,2.6207	0.000387991	0.00231314
1	chr14:104867824:G:A	104867824	NA,A	NA,G	NA,1	NA,-inf	NA,inf	NA,2.25835	0.00038559	0.00180231
1	chr14:104278493:A:G	104278493	G,G	A,A	1,1	-inf,-inf	inf,inf	0.495936,2.89832	0.000379908	0.000998336
1	chr14:104097345:G:C	104097345	C,C	G,G	1,1	-inf,-inf	inf,inf	1.43979,2.13825	0.000379736	0.000667938
1	chr14:104918047:T:C	104918047	NA,C	NA,T	NA,1	NA,inf	NA,inf	NA,2.19724	0.000376884	0.00144987
1	chr14:104940035:C:T	104940035	T,T	C,C	1,1	-inf,-inf	inf,inf	2.15563,1.83194	0.000369421	0.0016922
1	chr14:104161801:C:T	104161801	T,T	C,C	1,1	-inf,-inf	inf,inf	2.13958,1.04391	0.00036819	0.000720798
1	chr14:103888991:T:G	103888991	G,NA	T,NA	1,NA	-inf,NA	inf,NA	2.26548,NA	0.000363024	0.00164249
1	chr14:105602654:G:A	105602654	NA,A	NA,G	NA,1	NA,inf	NA,inf	NA,2.25567	0.000362157	0.00126609
1	chr14:104594031:A:C	104594031	C,C	A,A	1,1	-inf,-inf	inf,inf	2.35312,1.16144	0.00035972	0.000964114
1	chr14:103703805:C:T	103703805	T,NA	C,NA	1,NA	-inf,NA	inf,NA	2.25319,NA	0.000358506	0.00162865
1	chr14:105002569:A:G	105002569	G,G	A,A	1,1	inf,inf	inf,inf	2.07443,1.61847	0.000357116	0.00108722
1	chr14:105357921:T:C	105357921	C,C	T,T	1,1	inf,-inf	inf,inf	2.38779,0.917605	0.000352997	0.00155816
1	chr14:104938047:T:C	104938047	C,C	T,T	1,1	-inf,-inf	inf,inf	0.974126,2.6199	0.000352247	0.00203498
1	chr14:104363909:G:A	104363909	NA,A	NA,G	NA,1	NA,inf	NA,inf	NA,2.31915	0.000352031	0.00109018
1	chr14:104099442:G:T	104099442	NA,T	NA,G	NA,1	NA,inf	NA,inf	NA,2.28732	0.000349902	0.00115466
1	chr14:105003418:C:T	105003418	T,T	C,C	1,1	inf,inf	inf,inf	1.13318,2.49597	0.000344511	0.000954622
1	chr14:104682318:C:T	104682318	NA,T	NA,C	NA,1	NA,inf	NA,inf	NA,2.17756	0.000339659	0.00138443
1	chr14:105605363:C:G	105605363	G,NA	C,NA	1,NA	-inf,NA	inf,NA	2.24153,NA	0.000338973	0.00137406
1	chr14:104682494:G:A	104682494	NA,A	NA,G	NA,1	NA,inf	NA,inf	NA,2.17408	0.000335028	0.00136092
1	chr14:104966065:C:T	104966065	T,NA	C,NA	1,NA	inf,NA	inf,NA	2.15785,NA	0.000334208	0.00133503
1	chr14:105774388:TC:T	105774388	T,T	TC,TC	1,1	-inf,-inf	inf,inf	2.55995,0.577333	0.000333453	0.00129774
1	chr14:104593692:T:C	104593692	C,C	T,T	1,1	-inf,-inf	inf,inf	2.27517,1.20104	0.000331686	0.000883276
1	chr14:104990824:T:C	104990824	C,C	T,T	1,1	inf,inf	inf,inf	2.13418,1.51841	0.000330038	0.00102416
1	chr14:104926196:A:C	104926196	C,C	A,A	1,1	inf,inf	inf,inf	1.7199,2.0631	0.000324534	0.00120257
1	chr14:104941845:T:G	104941845	G,G	T,T	1,1	-inf,-inf	inf,inf	1.7066,1.94888	0.00032165	0.00201085
1	chr14:104344679:G:A	104344679	A,NA	G,NA	1,NA	-inf,NA	inf,NA	2.39339,NA	0.000321187	0.00154886
1	chr14:104301217:G:A	104301217	A,A	G,G	1,1	-inf,-inf	inf,inf	1.51779,2.93694	0.00031922	0.00226787
1	chr14:104413069:T:C	104413069	C,NA	T,NA	1,NA	-inf,NA	inf,NA	2.08911,NA	0.000318814	0.00134023
1	chr14:103991658:G:A	103991658	A,NA	G,NA	1,NA	inf,NA	inf,NA	2.13254,NA	0.000317788	0.00115175
1	chr14:104159333:G:A	104159333	A,A	G,G	1,1	-inf,-inf	inf,inf	2.32459,0.700828	0.000316508	0.000571578
1	chr14:104614366:A:G	104614366	G,G	A,A	1,1	-inf,inf	inf,inf	2.90638,0.358557	0.000314374	0.00131576
1	chr14:105042329:A:G	105042329	G,G	A,A	1,1	-inf,-inf	inf,inf	2.12068,1.53834	0.000311045	0.00109531
1	chr14:104368701:C:T	104368701	NA,T	NA,C	NA,1	NA,inf	NA,inf	NA,2.25138	0.000309571	0.000973336
1	chr14:104093582:T:C	104093582	C,C	T,T	1,1	inf,inf	inf,inf	0.876317,2.61955	0.000308908	0.000689542
1	chr14:104618740:C:T	104618740	T,T	C,C	1,1	-inf,inf	inf,inf	2.60965,0.735371	0.000307074	0.00130543
1	chr14:104103779:C:G	104103779	G,G	C,C	1,1	-inf,-inf	inf,inf	1.54125,1.91797	0.00030631	0.000717652
1	chr14:104359900:C:T	104359900	NA,T	NA,C	NA,1	NA,inf	NA,inf	NA,2.20097	0.000305565	0.000956551
1	chr14:104856121:T:C	104856121	C,NA	T,NA	1,NA	-inf,NA	inf,NA	2.04692,NA	0.000303831	0.00114913
1	chr14:104936657:T:C	104936657	C,C	T,T	1,1	-inf,-inf	inf,inf	0.982332,2.53288	0.000303124	0.00179031
1	chr14:104936449:G:A	104936449	A,A	G,G	1,1	-inf,-inf	inf,inf	0.991777,2.52496	0.000302446	0.00178806
1	chr14:104937137:C:T	104937137	T,T	C,C	1,1	-inf,-inf	inf,inf	0.986375,2.5204	0.000298023	0.00175924
1	chr14:105440244:G:A	105440244	NA,A	NA,G	NA,1	NA,inf	NA,inf	NA,1.94365	0.000296933	0.000867287
1	chr14:104922418:A:G	104922418	G,G	A,A	1,1	inf,inf	inf,inf	1.72845,1.83546	0.000292053	0.00213886
1	chr14:104941693:A:G	104941693	G,G	A,A	1,1	-inf,-inf	inf,inf	0.979556,2.51243	0.000291425	0.00171696
1	chr14:103991782:G:A	103991782	NA,A	NA,G	NA,1	NA,-inf	NA,inf	NA,2.13372	0.000290089	0.00148872
1	chr14:105361232:A:G	105361232	G,G	A,A	1,1	inf,-inf	inf,inf	2.28637,0.908075	0.000288096	0.00127451
1	chr14:105251638:G:A	105251638	NA,A	NA,G	NA,1	NA,-inf	NA,inf	NA,2.13024	0.000287822	0.00136483
1	chr14:105593055:T:C	105593055	NA,C	NA,T	NA,1	NA,inf	NA,inf	NA,2.10188	0.000287457	0.000991518
1	chr14:104335974:A:T	104335974	T,T	A,A	1,1	-inf,-inf	inf,inf	3.04315,2.13274	0.000283152	0.00905205
1	chr14:104881021:G:A	104881021	NA,A	NA,G	NA,1	NA,-inf	NA,inf	NA,2.09452	0.000283085	0.00131969
1	chr14:105155397:C:T	105155397	T,NA	C,NA	1,NA	-inf,NA	inf,NA	2.27757,NA	0.000281789	0.00131622
1	chr14:103956512:C:T	103956512	NA,T	NA,C	NA,1	NA,-inf	NA,inf	NA,2.11634	0.000280123	0.00143414
1	chr14:104896820:A:G	104896820	G,G	A,A	1,1	-inf,-inf	inf,inf	1.3966,2.18687	0.000280023	0.000815871
1	chr14:104335962:G:T	104335962	T,T	G,G	1,1	-inf,-inf	inf,inf	3.05895,2.10622	0.000278083	0.00890761
1	chr14:104610996:T:C	104610996	NA,C	NA,T	NA,1	NA,inf	NA,inf	NA,2.05685	0.000276157	0.0010543
1	chr14:103966264:G:C	103966264	NA,C	NA,G	NA,1	NA,-inf	NA,inf	NA,2.1046	0.000274866	0.00140695
1	chr14:104904566:T:G	104904566	G,G	T,T	1,1	-inf,-inf	inf,inf	1.0997,2.33834	0.000273734	0.0011776
1	chr14:104882552:A:C	104882552	C,NA	A,NA	1,NA	-inf,NA	inf,NA	1.9929,NA	0.000272962	0.00103542
1	chr14:104261740:T:C	104261740	C,C	T,T	1,1	inf,inf	inf,inf	1.1302,2.09326	0.000271473	0.000885309
1	chr14:104813281:C:T	104813281	T,T	C,C	1,1	-inf,-inf	inf,inf	2.15231,1.2784	0.000270915	0.00127107
1	chr14:104780355:T:A	104780355	A,A	T,T	1,1	-inf,-inf	inf,inf	0.0863741,2.82036	0.000269487	0.000879572
1	chr14:104162116:G:A	104162116	A,A	G,G	1,1	-inf,-inf	inf,inf	2.07681,0.929694	0.000268993	0.000535763
1	chr14:105437994:G:A	105437994	A,NA	G,NA	1,NA	inf,NA	inf,NA	2.05128,NA	0.000268897	0.00107752
1	chr14:104682260:G:A	104682260	NA,A	NA,G	NA,1	NA,inf	NA,inf	NA,2.05281	0.000267436	0.00105179
1	chr14:103891757:A:C	103891757	C,NA	A,NA	1,NA	-inf,NA	inf,NA	2.10748,NA	0.000267399	0.0012031
1	chr14:104841086:G:T	104841086	NA,T	NA,G	NA,1	NA,-inf	NA,inf	NA,2.06971	0.000267177	0.00124974
1	chr14:104883270:C:T	104883270	NA,T	NA,C	NA,1	NA,-inf	NA,inf	NA,2.05843	0.000265173	0.00123144
1	chr14:104262243:A:G	104262243	G,G	A,A	1,1	inf,inf	inf,inf	1.09643,2.11275	0.000265083	0.000865212
1	chr14:104725660:G:A	104725660	NA,A	NA,G	NA,1	NA,inf	NA,inf	NA,2.0017	0.000264117	0.000991004
1	chr14:103982857:C:T	103982857	NA,T	NA,C	NA,1	NA,-inf	NA,inf	NA,2.07767	0.000261561	0.00133442
1	chr14:105288447:G:A	105288447	NA,A	NA,G	NA,1	NA,-inf	NA,inf	NA,2.15055	0.000261411	0.00129752
1	chr14:103812404:G:A	103812404	A,NA	G,NA	1,NA	-inf,NA	inf,NA	2.10978,NA	0.000261125	0.00121744
1	chr14:104212321:T:G	104212321	G,G	T,T	1,1	inf,inf	inf,inf	1.72958,1.5708	0.000260682	0.000452279
1	chr14:104916939:G:A	104916939	NA,A	NA,G	NA,1	NA,-inf	NA,inf	NA,2.0418	0.000259728	0.00117623
1	chr14:103973678:C:T	103973678	NA,T	NA,C	NA,1	NA,-inf	NA,inf	NA,2.07418	0.000259605	0.001326
1	chr14:103939578:G:A	103939578	NA,A	NA,G	NA,1	NA,-inf	NA,inf	NA,2.07453	0.000259548	0.00132552
1	chr14:104137798:G:A	104137798	A,A	G,G	1,1	-inf,-inf	inf,inf	1.22927,2.1917	0.000259052	0.000438966
1	chr14:104730379:A:G	104730379	NA,G	NA,A	NA,1	NA,inf	NA,inf	NA,1.99188	0.000258483	0.000971485
1	chr14:104840826:G:A	104840826	NA,A	NA,G	NA,1	NA,-inf	NA,inf	NA,2.05153	0.00025822	0.00120695
1	chr14:104146026:A:G	104146026	G,G	A,A	1,1	-inf,-inf	inf,inf	2.08613,1.20627	0.000257194	0.000637903
1	chr14:104822272:G:A	104822272	NA,A	NA,G	NA,1	NA,-inf	NA,inf	NA,2.03894	0.000256955	0.00117815
1	chr14:104044869:G:A	104044869	A,A	G,G	1,1	-inf,-inf	inf,inf	2.484,0.731494	0.000255402	0.00078465
1	chr14:104978365:A:G	104978365	G,NA	A,NA	1,NA	inf,NA	inf,NA	2.01921,NA	0.000255095	0.00101564
1	chr14:104940694:A:G	104940694	G,G	A,A	1,1	-inf,-inf	inf,inf	0.951308,2.46401	0.000254648	0.00148819
1	chr14:104277777:C:T	104277777	T,T	C,C	1,1	-inf,-inf	inf,inf	0.740231,2.4578	0.000253847	0.000788825
1	chr14:103965583:G:A	103965583	NA,A	NA,G	NA,1	NA,-inf	NA,inf	NA,2.06024	0.000253213	0.00129205
1	chr14:103973202:A:G	103973202	NA,G	NA,A	NA,1	NA,-inf	NA,inf	NA,2.06065	0.000253085	0.00129019
1	chr14:103966920:T:G	103966920	NA,G	NA,T	NA,1	NA,-inf	NA,inf	NA,2.0552	0.000250694	0.00127891
1	chr14:104560528:A:G	104560528	G,NA	A,NA	1,NA	inf,NA	inf,NA	1.98341,NA	0.000249583	0.000981721
1	chr14:104966033:T:C	104966033	C,C	T,T	1,1	-inf,-inf	inf,inf	2.43994,1.01222	0.00024841	0.00140606
1	chr14:103943968:A:G	103943968	G,G	A,A	1,1	-inf,-inf	inf,inf	2.45648,0.741423	0.000246584	0.000754981
1	chr14:104949934:G:C	104949934	NA,C	NA,G	NA,1	NA,-inf	NA,inf	NA,1.95181	0.000244426	0.00117759
1	chr14:104153740:G:A	104153740	A,A	G,G	1,1	inf,inf	inf,inf	2.6448,0.0706297	0.00024406	0.000824999
1	chr14:104939605:G:A	104939605	A,A	G,G	1,1	-inf,-inf	inf,inf	0.923381,2.45547	0.000240784	0.00140199
1	chr14:104101385:C:T	104101385	T,T	C,C	1,1	inf,inf	inf,inf	1.01963,2.30272	0.000239855	0.000581901
1	chr14:105092760:G:A	105092760	A,A	G,G	1,1	inf,inf	inf,inf	1.25782,1.97355	0.000239443	0.000648915
1	chr14:104033184:T:C	104033184	NA,C	NA,T	NA,1	NA,-inf	NA,inf	NA,2.02814	0.000239425	0.00121927
1	chr14:104364599:A:G	104364599	NA,G	NA,A	NA,1	NA,inf	NA,inf	NA,2.108	0.000238595	0.000749527
1	chr14:104533337:C:T	104533337	T,T	C,C	1,1	inf,-inf	inf,inf	0.200149,2.7229	0.000238096	0.000722038
1	chr14:105571444:C:T	105571444	NA,T	NA,C	NA,1	NA,inf	NA,inf	NA,1.9915	0.000237253	0.000808475
1	chr14:103947362:C:G	103947362	NA,G	NA,C	NA,1	NA,-inf	NA,inf	NA,2.02555	0.00023696	0.00120581
1	chr14:103936836:A:G	103936836	NA,G	NA,A	NA,1	NA,-inf	NA,inf	NA,2.02536	0.000236831	0.00120515
1	chr14:105376959:C:A	105376959	NA,A	NA,C	NA,1	NA,-inf	NA,inf	NA,1.9023	0.000236155	0.00118894
1	chr14:103947106:C:A	103947106	NA,A	NA,C	NA,1	NA,-inf	NA,inf	NA,2.02352	0.000236034	0.00120089
1	chr14:105570389:A:G	105570389	NA,G	NA,A	NA,1	NA,inf	NA,inf	NA,1.98858	0.000236018	0.000804154
1	chr14:105289785:G:A	105289785	NA,A	NA,G	NA,1	NA,-inf	NA,inf	NA,2.09305	0.000235584	0.00116544
1	chr14:104364260:C:T	104364260	NA,T	NA,C	NA,1	NA,inf	NA,inf	NA,2.09744	0.000234007	0.00073572
1	chr14:105042905:A:G	105042905	G,G	A,A	1,1	-inf,-inf	inf,inf	1.73569,1.69035	0.000233389	0.000731
1	chr14:104940871:T:C	104940871	C,C	T,T	1,1	-inf,-inf	inf,inf	0.935421,2.42352	0.00023058	0.00134206
1	chr14:103760598:T:C	103760598	C,NA	T,NA	1,NA	-inf,NA	inf,NA	2.0439,NA	0.00023048	0.00106973
1	chr14:103932626:A:G	103932626	NA,G	NA,A	NA,1	NA,-inf	NA,inf	NA,2.00923	0.000229878	0.00116849
1	chr14:105069825:T:C	105069825	C,C	T,T	1,1	-inf,-inf	inf,inf	1.42456,1.87412	0.000229167	0.000737316
1	chr14:104364840:A:C	104364840	NA,C	NA,A	NA,1	NA,inf	NA,inf	NA,2.08429	0.000228472	0.000719121
1	chr14:105570886:A:T	105570886	NA,T	NA,A	NA,1	NA,inf	NA,inf	NA,1.97046	0.000227876	0.000777717
1	chr14:103974894:G:A	103974894	NA,A	NA,G	NA,1	NA,-inf	NA,inf	NA,1.99933	0.000227063	0.00114696
1	chr14:104099782:C:T	104099782	T,T	C,C	1,1	inf,inf	inf,inf	1.29594,2.05813	0.000226274	0.000728511
1	chr14:103930013:C:T	103930013	NA,T	NA,C	NA,1	NA,-inf	NA,inf	NA,1.99995	0.000225928	0.00114763
1	chr14:103980752:A:G	103980752	NA,G	NA,A	NA,1	NA,-inf	NA,inf	NA,1.99562	0.000225559	0.00113927
1	chr14:104062905:C:T	104062905	NA,T	NA,C	NA,1	NA,-inf	NA,inf	NA,1.87681	0.000225214	0.0009942
1	chr14:104364739:T:C	104364739	NA,C	NA,T	NA,1	NA,inf	NA,inf	NA,2.07583	0.000224942	0.000708556
1	chr14:104108873:C:T	104108873	T,T	C,C	1,1	-inf,-inf	inf,inf	1.36755,1.93179	0.00022427	0.000409024
1	chr14:103945684:A:G	103945684	NA,G	NA,A	NA,1	NA,-inf	NA,inf	NA,1.99403	0.000223479	0.00113466
1	chr14:105676047:A:G	105676047	G,G	A,A	1,1	-inf,-inf	inf,inf	2.42926,0.285759	0.000222942	0.0007266
1	chr14:104365265:T:C	104365265	NA,C	NA,T	NA,1	NA,inf	NA,inf	NA,2.06421	0.000222902	0.000701969
1	chr14:103874864:A:G	103874864	G,G	A,A	1,1	-inf,inf	inf,inf	0.618414,2.50712	0.000222128	0.000572048
1	chr14:103937678:C:T	103937678	NA,T	NA,C	NA,1	NA,-inf	NA,inf	NA,1.98993	0.000221777	0.00112571
1	chr14:103942190:G:T	103942190	NA,T	NA,G	NA,1	NA,-inf	NA,inf	NA,1.98868	0.000221257	0.00112297
1	chr14:105016041:A:G	105016041	G,NA	A,NA	1,NA	inf,NA	inf,NA	1.92826,NA	0.000220975	0.000865829
1	chr14:104176152:G:T	104176152	T,NA	G,NA	1,NA	inf,NA	inf,NA	1.85369,NA	0.000220576	0.000571572
1	chr14:105606967:C:T	105606967	NA,T	NA,C	NA,1	NA,inf	NA,inf	NA,1.98204	0.000219871	0.000772132
1	chr14:105569926:A:G	105569926	NA,G	NA,A	NA,1	NA,inf	NA,inf	NA,1.94936	0.000219239	0.000748787
1	chr14:104000626:A:C	104000626	NA,C	NA,A	NA,1	NA,-inf	NA,inf	NA,1.97942	0.000218685	0.00110967
1	chr14:104997966:G:A	104997966	NA,A	NA,G	NA,1	NA,-inf	NA,inf	NA,1.96691	0.000218347	0.000994547
1	chr14:104467667:A:C	104467667	NA,C	NA,A	NA,1	NA,inf	NA,inf	NA,1.90223	0.000218161	0.000804328
1	chr14:104614754:AAGG:A	104614754	A,A	AAGG,AAGG	1,1	-inf,inf	inf,inf	2.85061,0.0762558	0.000217494	0.000927431
1	chr14:104377786:C:T	104377786	T,NA	C,NA	1,NA	-inf,NA	inf,NA	1.7688,NA	0.000217068	0.000827418
1	chr14:104105457:G:C	104105457	NA,C	NA,G	NA,1	NA,inf	NA,inf	NA,2.09457	0.000216632	0.000833201
1	chr14:105685327:TAA:T	105685327	NA,T	NA,TAA	NA,1	NA,-inf	NA,inf	NA,1.83327	0.000215414	0.000949093
1	chr14:104365332:C:T	104365332	NA,T	NA,C	NA,1	NA,inf	NA,inf	NA,2.04365	0.000214953	0.00067868
1	chr14:104697223:T:C	104697223	C,C	T,T	1,1	inf,inf	inf,inf	2.73532,0.13656	0.000214002	0.000819076
1	chr14:103998067:T:C	103998067	NA,C	NA,T	NA,1	NA,-inf	NA,inf	NA,1.96323	0.000211767	0.00107345
1	chr14:104593236:C:T	104593236	T,T	C,C	1,1	-inf,-inf	inf,inf	2.31887,0.880492	0.000209516	0.000576698
1	chr14:104437053:G:C	104437053	C,NA	G,NA	1,NA	inf,NA	inf,NA	1.834,NA	0.000209292	0.000767478
1	chr14:104097595:G:T	104097595	NA,T	NA,G	NA,1	NA,inf	NA,inf	NA,2.03779	0.000209225	0.000678203
1	chr14:104132216:C:T	104132216	T,T	C,C	1,1	-inf,-inf	inf,inf	2.02227,1.23352	0.000208835	0.000501104
1	chr14:105021303:C:G	105021303	G,NA	C,NA	1,NA	inf,NA	inf,NA	1.91551,NA	0.000208689	0.000825592
1	chr14:104365071:A:G	104365071	NA,G	NA,A	NA,1	NA,inf	NA,inf	NA,2.02742	0.000208417	0.000658342
1	chr14:104914909:CA:C	104914909	C,C	CA,CA	1,1	-inf,-inf	inf,inf	0.970036,2.24932	0.000207719	0.000880914
1	chr14:105445466:C:A	105445466	NA,A	NA,C	NA,1	NA,inf	NA,inf	NA,1.75648	0.000207697	0.000613287
1	chr14:104955217:G:C	104955217	C,NA	G,NA	1,NA	inf,NA	inf,NA	1.91315,NA	0.000207192	0.000824043
1	chr14:104210728:G:A	104210728	NA,A	NA,G	NA,1	NA,inf	NA,inf	NA,1.89584	0.000206714	0.000688242
1	chr14:104964590:T:G	104964590	G,G	T,T	1,1	-inf,inf	inf,inf	3.08318,0.103755	0.000206046	0.00112522
1	chr14:104036440:C:T	104036440	NA,T	NA,C	NA,1	NA,-inf	NA,inf	NA,1.9425	0.000205585	0.00104487
1	chr14:104365260:T:C	104365260	NA,C	NA,T	NA,1	NA,inf	NA,inf	NA,2.01962	0.00020542	0.000649259
1	chr14:104594295:T:C	104594295	C,C	T,T	1,1	-inf,-inf	inf,inf	2.33088,0.842414	0.000204123	0.000565449
1	chr14:105295907:C:T	105295907	NA,T	NA,C	NA,1	NA,-inf	NA,inf	NA,2.01441	0.000203414	0.000997445
1	chr14:104025479:G:A	104025479	NA,A	NA,G	NA,1	NA,-inf	NA,inf	NA,1.93635	0.000202311	0.00102066
1	chr14:103928219:G:A	103928219	NA,A	NA,G	NA,1	NA,-inf	NA,inf	NA,1.93647	0.000201628	0.0010168
1	chr14:103927192:A:G	103927192	NA,G	NA,A	NA,1	NA,-inf	NA,inf	NA,1.93391	0.000200912	0.00101285
1	chr14:105229001:G:C	105229001	C,NA	G,NA	1,NA	inf,NA	inf,NA	2.18138,NA	0.000200373	0.00101203
1	chr14:104571034:G:A	104571034	NA,A	NA,G	NA,1	NA,-inf	NA,inf	NA,1.76444	0.000200314	0.000989706
1	chr14:104144126:A:G	104144126	G,G	A,A	1,1	-inf,-inf	inf,inf	2.14154,0.987996	0.000200158	0.000516724
1	chr14:105685189:A:G	105685189	NA,G	NA,A	NA,1	NA,inf	NA,inf	NA,1.94924	0.000199689	0.000692486
1	chr14:104192997:C:T	104192997	NA,T	NA,C	NA,1	NA,-inf	NA,inf	NA,1.84022	0.000198888	0.0009852
1	chr14:105570134:A:ACACT	105570134	NA,ACACT	NA,A	NA,1	NA,inf	NA,inf	NA,1.89455	0.00019852	0.000677809
1	chr14:104046921:C:T	104046921	NA,T	NA,C	NA,1	NA,-inf	NA,inf	NA,1.92442	0.0001985	0.000999071
1	chr14:104532638:G:A	104532638	A,A	G,G	1,1	inf,-inf	inf,inf	0.190322,2.63443	0.000198493	0.000601154
1	chr14:104957139:C:T	104957139	T,NA	C,NA	1,NA	inf,NA	inf,NA	1.89286,NA	0.000198214	0.000788978
1	chr14:104591611:C:T	104591611	T,T	C,C	1,1	-inf,-inf	inf,inf	2.25481,0.9198	0.000197363	0.000535294
1	chr14:105569653:A:ACACT	105569653	NA,ACACT	NA,A	NA,1	NA,inf	NA,inf	NA,1.88906	0.000196695	0.000674921
1	chr14:104155046:C:T	104155046	T,T	C,C	1,1	-inf,-inf	inf,inf	2.02066,1.11807	0.000196448	0.000511651
1	chr14:104161725:C:T	104161725	T,T	C,C	1,1	-inf,-inf	inf,inf	2.27648,0.407135	0.000196005	0.000445556
1	chr14:104239223:TG:T	104239223	T,T	TG,TG	1,1	inf,inf	inf,inf	0.653329,2.42534	0.000195643	0.000848005
1	chr14:104388531:A:G	104388531	NA,G	NA,A	NA,1	NA,-inf	NA,inf	NA,1.69846	0.000195563	0.000827718
1	chr14:104994092:G:A	104994092	A,A	G,G	1,1	-inf,-inf	inf,inf	2.98549,0.0633744	0.000195498	0.000917898
1	chr14:105270547:G:A	105270547	NA,A	NA,G	NA,1	NA,-inf	NA,inf	NA,1.99389	0.000195196	0.000956728
1	chr14:104028316:A:G	104028316	NA,G	NA,A	NA,1	NA,-inf	NA,inf	NA,1.91427	0.000194851	0.000978868
1	chr14:104953214:C:G	104953214	G,NA	C,NA	1,NA	inf,NA	inf,NA	1.86901,NA	0.000193518	0.000766799
1	chr14:103913471:C:T	103913471	NA,T	NA,C	NA,1	NA,-inf	NA,inf	NA,1.90722	0.00019164	0.000963498
1	chr14:103843837:G:A	103843837	A,A	G,G	1,1	-inf,-inf	inf,inf	1.33014,1.84954	0.000191264	0.000556262
1	chr14:103925290:G:A	103925290	NA,A	NA,G	NA,1	NA,-inf	NA,inf	NA,1.90573	0.00019114	0.000958372
1	chr14:104353267:G:A	104353267	NA,A	NA,G	NA,1	NA,inf	NA,inf	NA,1.98429	0.000190689	0.00061738
1	chr14:104915426:T:C	104915426	C,C	T,T	1,1	-inf,-inf	inf,inf	0.927193,2.23926	0.000190443	0.000806601
1	chr14:105294764:T:C	105294764	NA,C	NA,T	NA,1	NA,-inf	NA,inf	NA,1.9743	0.000189377	0.000926545
1	chr14:105245759:CACAAAAACTAACTCAAAACCGATGCAAGACCCAA:C	105245759	NA,C	NA,CACAAAAACTAACTCAAAACCGATGCAAGACCCAA	NA,1	NA,-inf	NA,inf	NA,1.97615	0.000189062	0.000925554
1	chr14:104149889:A:G	104149889	G,G	A,A	1,1	-inf,-inf	inf,inf	0.455341,2.52226	0.000188587	0.000610508
1	chr14:104995732:C:T	104995732	T,T	C,C	1,1	-inf,-inf	inf,inf	2.96537,0.0684613	0.000188129	0.000882489
1	chr14:105263798:A:G	105263798	NA,G	NA,A	NA,1	NA,-inf	NA,inf	NA,1.97301	0.000187852	0.00091956
1	chr14:104036144:G:A	104036144	NA,A	NA,G	NA,1	NA,-inf	NA,inf	NA,1.89306	0.000187634	0.000950208
1	chr14:105251175:C:T	105251175	NA,T	NA,C	NA,1	NA,-inf	NA,inf	NA,1.96771	0.000186303	0.000911618
1	chr14:104994202:G:A	104994202	A,A	G,G	1,1	-inf,-inf	inf,inf	2.96112,0.0552814	0.000185934	0.000878026
1	chr14:105024646:G:A	105024646	A,NA	G,NA	1,NA	inf,NA	inf,NA	1.85533,NA	0.000185867	0.000735719
1	chr14:105431686:C:T	105431686	NA,T	NA,C	NA,1	NA,inf	NA,inf	NA,1.70016	0.000185764	0.000549823
1	chr14:103783586:T:C	103783586	C,C	T,T	1,1	-inf,-inf	inf,inf	1.32206,1.84131	0.000185737	0.000535498
1	chr14:105251862:A:G	105251862	NA,G	NA,A	NA,1	NA,-inf	NA,inf	NA,1.96537	0.000185416	0.000907058
1	chr14:105252781:T:G	105252781	NA,G	NA,T	NA,1	NA,-inf	NA,inf	NA,1.96511	0.000185318	0.000906635
1	chr14:105250507:G:A	105250507	NA,A	NA,G	NA,1	NA,-inf	NA,inf	NA,1.9651	0.000185316	0.000906617
1	chr14:105267601:C:T	105267601	NA,T	NA,C	NA,1	NA,-inf	NA,inf	NA,1.96507	0.000185309	0.000906573
1	chr14:105253898:G:T	105253898	NA,T	NA,G	NA,1	NA,-inf	NA,inf	NA,1.964	0.000184956	0.000904763
1	chr14:105268443:C:T	105268443	NA,T	NA,C	NA,1	NA,-inf	NA,inf	NA,1.964	0.000184956	0.000904763
1	chr14:105268097:G:A	105268097	NA,A	NA,G	NA,1	NA,-inf	NA,inf	NA,1.964	0.000184956	0.000904763
1	chr14:103893359:C:T	103893359	T,T	C,C	1,1	-inf,-inf	inf,inf	1.06774,2.09505	0.000184401	0.000394708
1	chr14:105248411:G:A	105248411	NA,A	NA,G	NA,1	NA,-inf	NA,inf	NA,1.96209	0.000184316	0.000901541
1	chr14:105028066:A:G	105028066	G,NA	A,NA	1,NA	-inf,NA	inf,NA	1.77277,NA	0.000184156	0.000648481
1	chr14:105251406:T:C	105251406	NA,C	NA,T	NA,1	NA,-inf	NA,inf	NA,1.96095	0.000183941	0.000899629
1	chr14:104883164:C:T	104883164	NA,T	NA,C	NA,1	NA,inf	NA,inf	NA,1.86547	0.000183386	0.000698898
1	chr14:104631201:C:T	104631201	NA,T	NA,C	NA,1	NA,-inf	NA,inf	NA,1.74481	0.000182456	0.000861205
1	chr14:105291497:G:A	105291497	NA,A	NA,G	NA,1	NA,-inf	NA,inf	NA,1.94916	0.000182009	0.000892305
1	chr14:104687768:A:G	104687768	G,G	A,A	1,1	inf,-inf	inf,inf	0.63481,2.22528	0.000181692	0.000682052
1	chr14:105118279:G:A	105118279	NA,A	NA,G	NA,1	NA,inf	NA,inf	NA,1.79345	0.000181327	0.000682121
1	chr14:104099652:T:C	104099652	C,C	T,T	1,1	-inf,-inf	inf,inf	1.20197,2.02026	0.000181239	0.000422101
1	chr14:104733145:AC:A	104733145	NA,A	NA,AC	NA,1	NA,inf	NA,inf	NA,1.80181	0.00018074	0.000680535
1	chr14:104659484:G:A	104659484	A,A	G,G	1,1	inf,inf	inf,inf	2.58013,0.353662	0.000180282	0.000766461
1	chr14:103914680:T:C	103914680	NA,C	NA,T	NA,1	NA,-inf	NA,inf	NA,1.87204	0.000178995	0.000899298
1	chr14:105245137:T:C	105245137	NA,C	NA,T	NA,1	NA,-inf	NA,inf	NA,1.94366	0.000178102	0.000870978
1	chr14:104043519:C:G	104043519	NA,G	NA,C	NA,1	NA,-inf	NA,inf	NA,1.86394	0.000177958	0.000891395
1	chr14:105660812:G:A	105660812	NA,A	NA,G	NA,1	NA,inf	NA,inf	NA,1.8582	0.000177819	0.000637526
1	chr14:103891815:G:A	103891815	A,A	G,G	1,1	-inf,-inf	inf,inf	0.010815,2.80394	0.000177561	0.000327797
1	chr14:103780025:T:C	103780025	C,C	T,T	1,1	-inf,-inf	inf,inf	1.40004,1.73914	0.00017748	0.000516827
1	chr14:104915666:T:C	104915666	C,C	T,T	1,1	-inf,-inf	inf,inf	0.919712,2.20606	0.000177004	0.000749624
1	chr14:103875527:A:G	103875527	G,G	A,A	1,1	inf,inf	inf,inf	0.342482,2.60946	0.000176953	0.00043464
1	chr14:104972694:G:A	104972694	A,NA	G,NA	1,NA	inf,NA	inf,NA	1.82946,NA	0.000176918	0.000702348
1	chr14:104995495:C:T	104995495	T,T	C,C	1,1	inf,inf	inf,inf	1.75223,1.52182	0.000176406	0.000533413
1	chr14:105540266:C:T	105540266	NA,T	NA,C	NA,1	NA,inf	NA,inf	NA,1.82936	0.000175868	0.000614295
1	chr14:104710345:T:C	104710345	NA,C	NA,T	NA,1	NA,-inf	NA,inf	NA,1.84968	0.00017539	0.000571495
1	chr14:104696011:C:T	104696011	NA,T	NA,C	NA,1	NA,-inf	NA,inf	NA,1.7437	0.000174888	0.000784117
1	chr14:105175140:G:A	105175140	NA,A	NA,G	NA,1	NA,inf	NA,inf	NA,1.75141	0.000174365	0.000649936
1	chr14:105586035:T:A	105586035	NA,A	NA,T	NA,1	NA,inf	NA,inf	NA,1.82295	0.000173621	0.000607433
2	chr14:105247636:A:G	105247636	G,G	A,A	1,1	-inf,-inf	inf,inf	3.32502,2.34576	0.0388345	0.039189
2	chr14:105254466:A:C	105254466	C,C	A,A	1,1	-inf,-inf	inf,inf	3.94,1.3722	0.0315674	0.0318326
2	chr14:105279444:A:G	105279444	G,G	A,A	1,1	-inf,-inf	inf,inf	3.11161,2.22367	0.0213495	0.0216137
2	chr14:103893265:C:T	103893265	T,T	C,C	1,1	inf,inf	inf,inf	1.99477,3.87354	0.0197766	0.0633429
2	chr14:105295255:T:C	105295255	C,C	T,T	1,1	-inf,-inf	inf,inf	3.86727,1.02558	0.0189287	0.0190965
2	chr14:105269772:A:G	105269772	G,G	A,A	1,1	-inf,-inf	inf,inf	3.7534,1.19017	0.0150547	0.0151798
2	chr14:105297762:T:C	105297762	C,C	T,T	1,1	-inf,-inf	inf,inf	3.5488,1.28333	0.0148577	0.01502
2	chr14:105265833:A:G	105265833	G,G	A,A	1,1	-inf,-inf	inf,inf	3.60672,1.2869	0.0125435	0.0126647
2	chr14:105291055:T:C	105291055	C,C	T,T	1,1	-inf,-inf	inf,inf	3.60351,1.25132	0.0125359	0.0126636
2	chr14:105263105:T:C	105263105	C,C	T,T	1,1	-inf,-inf	inf,inf	3.60296,1.24278	0.0122283	0.0123408
2	chr14:105246797:T:C	105246797	C,C	T,T	1,1	-inf,-inf	inf,inf	3.61139,1.22958	0.0121277	0.0122395
2	chr14:105263653:C:T	105263653	T,T	C,C	1,1	-inf,-inf	inf,inf	3.54513,1.28155	0.0107106	0.0108222
2	chr14:105282757:A:C	105282757	C,C	A,A	1,1	-inf,-inf	inf,inf	3.42363,1.62575	0.0104888	0.0106335
2	chr14:105293503:T:C	105293503	C,C	T,T	1,1	-inf,-inf	inf,inf	3.68127,1.0431	0.0104025	0.0105089
2	chr14:104926392:A:G	104926392	G,G	A,A	1,1	inf,inf	inf,inf	1.77995,3.05309	0.00995453	0.019833
2	chr14:105251459:G:A	105251459	A,A	G,G	1,1	-inf,-inf	inf,inf	3.55301,1.40586	0.00989496	0.0100206
2	chr14:105258221:A:G	105258221	G,G	A,A	1,1	-inf,-inf	inf,inf	3.57952,1.15376	0.00988927	0.00998743
2	chr14:105246156:C:T	105246156	T,T	C,C	1,1	-inf,-inf	inf,inf	3.548,1.40147	0.00986468	0.00998838
2	chr14:105247112:C:T	105247112	T,T	C,C	1,1	-inf,-inf	inf,inf	3.57498,1.32814	0.0091006	0.00921781
2	chr14:105244149:C:A	105244149	A,A	C,C	1,1	-inf,-inf	inf,inf	3.6223,1.11223	0.00877593	0.00887043
2	chr14:105269797:T:G	105269797	G,G	T,T	1,1	-inf,-inf	inf,inf	3.66884,0.821732	0.00814473	0.00823306
2	chr14:105291880:A:C	105291880	C,C	A,A	1,1	-inf,-inf	inf,inf	3.59736,0.987809	0.00785829	0.00795173
2	chr14:105244529:G:A	105244529	A,A	G,G	1,1	-inf,-inf	inf,inf	3.41302,1.42524	0.00781258	0.00792214
2	chr14:105243269:A:T	105243269	T,T	A,A	1,1	-inf,-inf	inf,inf	3.47305,1.19076	0.0073691	0.00745659
2	chr14:105288195:T:C	105288195	C,C	T,T	1,1	-inf,-inf	inf,inf	3.37228,1.20679	0.00731347	0.00740189
2	chr14:105266958:G:A	105266958	A,A	G,G	1,1	-inf,-inf	inf,inf	3.40366,1.43531	0.00707623	0.00718096
2	chr14:105243255:C:A	105243255	A,A	C,C	1,1	-inf,-inf	inf,inf	3.09084,1.68736	0.0069393	0.00704341
2	chr14:105286067:T:C	105286067	C,C	T,T	1,1	-inf,-inf	inf,inf	3.45675,1.06198	0.0067476	0.00682911
2	chr14:105246882:A:G	105246882	G,G	A,A	1,1	-inf,-inf	inf,inf	3.12424,1.62869	0.00671573	0.00681553
2	chr14:103894907:C:T	103894907	T,T	C,C	1,1	inf,inf	inf,inf	1.78394,3.69867	0.00669853	0.0254796
2	chr14:105293908:A:G	105293908	G,G	A,A	1,1	-inf,-inf	inf,inf	3.45803,1.03957	0.00669201	0.00678279
2	chr14:105273140:G:A	105273140	A,A	G,G	1,1	-inf,-inf	inf,inf	3.3848,1.39263	0.0063715	0.00646908
2	chr14:105265669:G:A	105265669	A,A	G,G	1,1	-inf,-inf	inf,inf	3.44273,1.31431	0.0062716	0.00636612
2	chr14:105296300:G:A	105296300	A,A	G,G	1,1	-inf,-inf	inf,inf	3.83074,0.587801	0.00625958	0.00635071
2	chr14:105194637:A:G	105194637	G,NA	A,NA	1,NA	inf,NA	inf,NA	3.56762,NA	0.00613476	0.0143183
2	chr14:105252070:C:T	105252070	T,T	C,C	1,1	-inf,-inf	inf,inf	3.28928,0.999164	0.00599678	0.00607767
2	chr14:105423584:T:A	105423584	A,NA	T,NA	1,NA	inf,NA	inf,NA	3.34094,NA	0.00524108	0.0119029
2	chr14:105283245:A:G	105283245	G,G	A,A	1,1	-inf,-inf	inf,inf	3.34214,1.048	0.0052036	0.00527415
2	chr14:105266777:T:C	105266777	C,C	T,T	1,1	-inf,-inf	inf,inf	3.58158,0.798731	0.00503308	0.00510167
2	chr14:105252048:A:T	105252048	T,T	A,A	1,1	-inf,-inf	inf,inf	3.38137,1.37035	0.00483973	0.00493892
2	chr14:105275018:T:C	105275018	C,C	T,T	1,1	-inf,-inf	inf,inf	3.59761,0.53451	0.00481526	0.0048809
2	chr14:105252969:G:A	105252969	A,A	G,G	1,1	-inf,-inf	inf,inf	3.40311,1.32739	0.00477819	0.00487319
2	chr14:105290148:A:G	105290148	G,G	A,A	1,1	-inf,-inf	inf,inf	3.65558,0.453414	0.00472544	0.00479577
2	chr14:105303518:T:C	105303518	C,C	T,T	1,1	-inf,-inf	inf,inf	3.55515,0.5986	0.00453061	0.00460639
2	chr14:105292627:C:T	105292627	T,T	C,C	1,1	-inf,-inf	inf,inf	3.67154,0.568066	0.00452136	0.00459007
2	chr14:105290607:C:T	105290607	T,T	C,C	1,1	-inf,-inf	inf,inf	3.43989,1.24311	0.00440458	0.00449584
2	chr14:105290554:A:G	105290554	G,G	A,A	1,1	-inf,-inf	inf,inf	3.43486,1.23219	0.00428897	0.00437869
2	chr14:105266214:G:C	105266214	C,C	G,G	1,1	-inf,-inf	inf,inf	3.37234,1.29419	0.00424781	0.00433712
2	chr14:105292672:A:G	105292672	G,G	A,A	1,1	-inf,-inf	inf,inf	3.62284,0.551177	0.00398681	0.00405081
2	chr14:105246397:C:T	105246397	T,T	C,C	1,1	-inf,-inf	inf,inf	3.24118,1.40383	0.00384868	0.00393759
2	chr14:105779732:G:C	105779732	NA,C	NA,G	NA,1	NA,-inf	NA,inf	NA,2.98929	0.00367789	0.00915761
2	chr14:105241989:A:G	105241989	G,G	A,A	1,1	-inf,-inf	inf,inf	3.42125,0.690074	0.00352021	0.00357742
2	chr14:104517433:G:A	104517433	NA,A	NA,G	NA,1	NA,inf	NA,inf	NA,3.30574	0.00340223	0.00964898
2	chr14:104158995:C:T	104158995	T,T	C,C	1,1	-inf,-inf	inf,inf	3.97387,0.952776	0.00335175	0.0192921
2	chr14:105264615:C:T	105264615	T,T	C,C	1,1	-inf,-inf	inf,inf	3.13352,1.30136	0.00330751	0.00337397
2	chr14:104846861:T:C	104846861	NA,C	NA,T	NA,1	NA,-inf	NA,inf	NA,3.01609	0.00313735	0.00770396
2	chr14:104080997:G:A	104080997	NA,A	NA,G	NA,1	NA,inf	NA,inf	NA,3.40648	0.00295466	0.00885471
2	chr14:105293426:C:A	105293426	A,A	C,C	1,1	-inf,-inf	inf,inf	3.7081,0.27	0.00294628	0.00300391
2	chr14:105293879:A:G	105293879	G,G	A,A	1,1	-inf,-inf	inf,inf	3.4935,0.535193	0.00293807	0.00299793
2	chr14:105251111:G:C	105251111	C,C	G,G	1,1	-inf,-inf	inf,inf	3.25581,0.979259	0.00287708	0.0029309
2	chr14:105246519:G:A	105246519	A,A	G,G	1,1	-inf,-inf	inf,inf	3.23546,1.00349	0.00287269	0.00292674
2	chr14:104081679:G:A	104081679	NA,A	NA,G	NA,1	NA,inf	NA,inf	NA,3.37766	0.00276391	0.00828503
2	chr14:105271868:G:A	105271868	A,NA	G,NA	1,NA	-inf,NA	inf,NA	3.07825,NA	0.00272365	0.00283485
2	chr14:105288823:C:T	105288823	T,T	C,C	1,1	-inf,-inf	inf,inf	3.07849,1.56469	0.00271739	0.00281305
2	chr14:104527423:A:C	104527423	NA,C	NA,A	NA,1	NA,inf	NA,inf	NA,3.16357	0.00268321	0.00772991
2	chr14:104084490:G:A	104084490	NA,A	NA,G	NA,1	NA,inf	NA,inf	NA,3.34749	0.00261172	0.00782714
2	chr14:105252844:T:C	105252844	C,C	T,T	1,1	-inf,-inf	inf,inf	3.26482,0.760128	0.00237189	0.00241661
2	chr14:105291681:G:A	105291681	A,A	G,G	1,1	-inf,-inf	inf,inf	3.48874,0.479095	0.00236524	0.00241608
2	chr14:105260914:T:C	105260914	C,C	T,T	1,1	-inf,-inf	inf,inf	3.22363,0.799057	0.00232157	0.00236592
2	chr14:103888058:T:C	103888058	NA,C	NA,T	NA,1	NA,inf	NA,inf	NA,3.36257	0.00225831	0.00690723
2	chr14:105255266:G:C	105255266	C,C	G,G	1,1	-inf,-inf	inf,inf	3.24538,0.748869	0.00223565	0.0022792
2	chr14:104088643:G:A	104088643	NA,A	NA,G	NA,1	NA,inf	NA,inf	NA,3.24893	0.00217426	0.00650575
2	chr14:104564380:G:A	104564380	NA,A	NA,G	NA,1	NA,-inf	NA,inf	NA,2.71852	0.00214961	0.00531003
2	chr14:105244563:G:A	105244563	A,A	G,G	1,1	-inf,-inf	inf,inf	3.07662,1.38219	0.00208867	0.00216305
2	chr14:105250942:T:C	105250942	C,C	T,T	1,1	-inf,-inf	inf,inf	3.21373,0.743145	0.00208214	0.00212384
2	chr14:105256639:G:C	105256639	C,C	G,G	1,1	-inf,-inf	inf,inf	3.20739,0.743599	0.00205473	0.00209611
2	chr14:105266425:A:T	105266425	T,T	A,A	1,1	-inf,-inf	inf,inf	3.16896,0.82415	0.00203548	0.00208029
2	chr14:105253797:G:C	105253797	C,C	G,G	1,1	-inf,-inf	inf,inf	3.47427,0.352816	0.00203461	0.00207836
2	chr14:104994521:G:A	104994521	A,A	G,G	1,1	inf,inf	inf,inf	2.04015,2.34063	0.00195359	0.0047807
2	chr14:105258362:A:G	105258362	G,G	A,A	1,1	-inf,-inf	inf,inf	3.14449,0.776165	0.00191152	0.00195143
2	chr14:105324224:T:C	105324224	NA,C	NA,T	NA,1	NA,-inf	NA,inf	NA,2.52128	0.00169589	0.00432681
2	chr14:105243901:A:C	105243901	C,C	A,A	1,1	-inf,-inf	inf,inf	2.99079,0.976821	0.00167748	0.00171856
2	chr14:105269088:G:A	105269088	A,A	G,G	1,1	-inf,-inf	inf,inf	3.32382,0.418872	0.00155363	0.00159136
2	chr14:104441304:C:T	104441304	T,NA	C,NA	1,NA	-inf,NA	inf,NA	2.59397,NA	0.00153304	0.0037438
2	chr14:104943622:G:T	104943622	T,T	G,G	1,1	-inf,-inf	inf,inf	1.12445,2.72662	0.00148966	0.00320018
2	chr14:105288607:G:A	105288607	A,A	G,G	1,1	-inf,-inf	inf,inf	3.3006,0.412388	0.0014887	0.00152833
2	chr14:105256766:C:T	105256766	T,T	C,C	1,1	-inf,-inf	inf,inf	3.31923,0.343734	0.00146908	0.00150576
2	chr14:105260030:C:T	105260030	T,T	C,C	1,1	-inf,-inf	inf,inf	3.30838,0.361246	0.00146853	0.00150499
2	chr14:104581864:G:T	104581864	NA,T	NA,G	NA,1	NA,-inf	NA,inf	NA,2.50808	0.00141444	0.00351528
2	chr14:104696658:AC:A	104696658	NA,A	NA,AC	NA,1	NA,inf	NA,inf	NA,2.72334	0.00141134	0.00393728
2	chr14:104942474:A:G	104942474	G,G	A,A	1,1	-inf,-inf	inf,inf	0.678348,3.02323	0.00140236	0.00299951
2	chr14:105000903:T:G	105000903	G,G	T,T	1,1	inf,inf	inf,inf	2.03425,2.15836	0.00138797	0.00341634
2	chr14:104273147:C:T	104273147	T,T	C,C	1,1	inf,inf	inf,inf	0.564154,3.7008	0.00137549	0.00515561
2	chr14:105268228:G:A	105268228	A,A	G,G	1,1	-inf,-inf	inf,inf	3.24533,0.436846	0.00135542	0.00139035
2	chr14:105267572:A:G	105267572	G,G	A,A	1,1	-inf,-inf	inf,inf	3.24621,0.397592	0.00129527	0.0013296
2	chr14:104994022:C:T	104994022	T,T	C,C	1,1	inf,inf	inf,inf	1.98177,2.16483	0.00127399	0.00312524
2	chr14:104983665:C:A	104983665	A,A	C,C	1,1	inf,inf	inf,inf	0.765267,3.27024	0.001245	0.00327836
2	chr14:105271448:A:G	105271448	G,G	A,A	1,1	-inf,-inf	inf,inf	3.19603,0.436732	0.00122541	0.00125851
2	chr14:104208002:C:T	104208002	T,T	C,C	1,1	inf,inf	inf,inf	1.987,3.69891	0.0012062	0.0247466
2	chr14:104875654:C:T	104875654	NA,T	NA,C	NA,1	NA,inf	NA,inf	NA,2.62614	0.00118476	0.00326503
2	chr14:104425434:C:T	104425434	T,NA	C,NA	1,NA	-inf,NA	inf,NA	2.45104,NA	0.00116723	0.00283588
2	chr14:104981149:G:T	104981149	T,T	G,G	1,1	inf,inf	inf,inf	1.58349,2.43839	0.00116586	0.00291314
2	chr14:104602163:G:A	104602163	A,A	G,G	1,1	-inf,inf	inf,inf	3.00705,0.752889	0.00115177	0.00286107
2	chr14:104601910:T:C	104601910	C,C	T,T	1,1	-inf,inf	inf,inf	2.7963,1.02048	0.00114884	0.00287107
2	chr14:105265490:G:A	105265490	A,A	G,G	1,1	-inf,-inf	inf,inf	3.15719,0.440776	0.00113803	0.00116991
2	chr14:105003566:G:A	105003566	A,A	G,G	1,1	inf,inf	inf,inf	1.25117,2.87927	0.00111296	0.00275275
2	chr14:104922418:A:G	104922418	G,G	A,A	1,1	inf,inf	inf,inf	1.72845,1.83546	0.00110114	0.00213886
2	chr14:103730785:A:G	103730785	G,NA	A,NA	1,NA	-inf,NA	inf,NA	2.54227,NA	0.00109915	0.00288803
2	chr14:105270042:C:T	105270042	T,T	C,C	1,1	-inf,-inf	inf,inf	3.14687,0.418129	0.00109016	0.00112173
2	chr14:104941978:T:C	104941978	C,C	T,T	1,1	-inf,-inf	inf,inf	1.03817,2.6207	0.00108129	0.00231314
2	chr14:104158352:G:A	104158352	A,A	G,G	1,1	-inf,-inf	inf,inf	3.53728,0.674013	0.00107702	0.00522053
2	chr14:104274329:A:G	104274329	G,G	A,A	1,1	inf,inf	inf,inf	0.763967,3.12457	0.00106846	0.00336793
2	chr14:105241952:C:T	105241952	T,T	C,C	1,1	-inf,-inf	inf,inf	3.26452,0.111478	0.00101809	0.00105281
2	chr14:104817806:C:T	104817806	NA,T	NA,C	NA,1	NA,-inf	NA,inf	NA,2.43613	0.00100205	0.00249509
2	chr14:104601790:T:C	104601790	C,C	T,T	1,1	-inf,inf	inf,inf	2.6959,1.05022	0.000996705	0.00249175
2	chr14:104950765:T:C	104950765	NA,C	NA,T	NA,1	NA,-inf	NA,inf	NA,2.52457	0.00099329	0.00260348
2	chr14:104880392:A:C	104880392	NA,C	NA,A	NA,1	NA,inf	NA,inf	NA,2.51988	0.000991146	0.00279298
2	chr14:104941845:T:G	104941845	G,G	T,T	1,1	-inf,-inf	inf,inf	1.7066,1.94888	0.00098429	0.00201085
2	chr14:104439690:T:C	104439690	NA,C	NA,T	NA,1	NA,-inf	NA,inf	NA,2.42337	0.000958701	0.0025732
2	chr14:105282525:T:C	105282525	C,C	T,T	1,1	-inf,-inf	inf,inf	3.1749,0.192891	0.000957872	0.00098904
2	chr14:104863377:C:T	104863377	NA,T	NA,C	NA,1	NA,-inf	NA,inf	NA,2.38819	0.000939616	0.00231805
2	chr14:104938047:T:C	104938047	C,C	T,T	1,1	-inf,-inf	inf,inf	0.974126,2.6199	0.00093729	0.00203498
2	chr14:105361404:G:A	105361404	A,A	G,G	1,1	inf,-inf	inf,inf	2.48842,1.09629	0.000927637	0.00268702
2	chr14:104618437:C:T	104618437	T,T	C,C	1,1	-inf,inf	inf,inf	2.87368,0.757416	0.000898458	0.0022473
2	chr14:104818813:C:A	104818813	NA,A	NA,C	NA,1	NA,-inf	NA,inf	NA,2.35993	0.000867715	0.00215899
2	chr14:103915304:G:A	103915304	NA,A	NA,G	NA,1	NA,inf	NA,inf	NA,2.80201	0.000836037	0.00252321
2	chr14:104936657:T:C	104936657	C,C	T,T	1,1	-inf,-inf	inf,inf	0.982332,2.53288	0.000830103	0.00179031
2	chr14:104936449:G:A	104936449	A,A	G,G	1,1	-inf,-inf	inf,inf	0.991777,2.52496	0.000830064	0.00178806
2	chr14:105282512:G:T	105282512	T,T	G,G	1,1	-inf,-inf	inf,inf	3.10302,0.188276	0.000825985	0.000854872
2	chr14:105286121:G:A	105286121	A,A	G,G	1,1	-inf,-inf	inf,inf	3.11131,0.160453	0.00082158	0.000850862
2	chr14:104937137:C:T	104937137	T,T	C,C	1,1	-inf,-inf	inf,inf	0.986375,2.5204	0.000816219	0.00175924
2	chr14:105292889:T:C	105292889	C,C	T,T	1,1	-inf,-inf	inf,inf	3.101,0.204711	0.000810654	0.000841146
2	chr14:104940035:C:T	104940035	T,T	C,C	1,1	-inf,-inf	inf,inf	2.15563,1.83194	0.00080036	0.0016922
2	chr14:104870210:G:A	104870210	NA,A	NA,G	NA,1	NA,-inf	NA,inf	NA,2.30217	0.000797465	0.00197517
2	chr14:104941693:A:G	104941693	G,G	A,A	1,1	-inf,-inf	inf,inf	0.979556,2.51243	0.000795824	0.00171696
2	chr14:104616123:G:A	104616123	A,A	G,G	1,1	-inf,inf	inf,inf	2.87994,0.67149	0.000792852	0.00198284
2	chr14:103976924:A:G	103976924	NA,G	NA,A	NA,1	NA,inf	NA,inf	NA,2.77068	0.000792753	0.0024004
2	chr14:104873442:T:C	104873442	NA,C	NA,T	NA,1	NA,-inf	NA,inf	NA,2.29065	0.00078178	0.00192954
2	chr14:104987889:G:A	104987889	A,A	G,G	1,1	inf,inf	inf,inf	0.895892,2.94708	0.000774476	0.00198826
2	chr14:104156444:T:C	104156444	C,C	T,T	1,1	-inf,-inf	inf,inf	2.8235,1.31024	0.000772161	0.00302929
2	chr14:104974712:G:A	104974712	A,NA	G,NA	1,NA	inf,NA	inf,NA	2.40247,NA	0.000758089	0.00216251
2	chr14:103926518:C:G	103926518	G,NA	C,NA	1,NA	-inf,NA	inf,NA	2.27989,NA	0.00075591	0.00204189
2	chr14:104186550:G:A	104186550	A,A	G,G	1,1	inf,inf	inf,inf	2.04576,3.51591	0.000753077	0.0190018
2	chr14:104598120:C:T	104598120	T,T	C,C	1,1	-inf,-inf	inf,inf	1.99902,1.88464	0.000752065	0.0023294
2	chr14:104983772:T:C	104983772	C,C	T,T	1,1	inf,inf	inf,inf	1.43024,2.47818	0.000744147	0.00190055
2	chr14:104867824:G:A	104867824	NA,A	NA,G	NA,1	NA,-inf	NA,inf	NA,2.25835	0.000728152	0.00180231
2	chr14:104980738:C:T	104980738	T,T	C,C	1,1	inf,inf	inf,inf	1.38096,2.41819	0.000723358	0.00189447
2	chr14:105304342:A:G	105304342	G,G	A,A	1,1	-inf,-inf	inf,inf	2.59243,1.1746	0.00071029	0.000761931
2	chr14:104966033:T:C	104966033	C,C	T,T	1,1	-inf,-inf	inf,inf	2.43994,1.01222	0.000687328	0.00140606
2	chr14:104940694:A:G	104940694	G,G	A,A	1,1	-inf,-inf	inf,inf	0.951308,2.46401	0.000686537	0.00148819
2	chr14:104615037:C:A	104615037	A,A	C,C	1,1	-inf,inf	inf,inf	3.04581,0.348739	0.000670141	0.00170607
2	chr14:104939605:G:A	104939605	A,A	G,G	1,1	-inf,-inf	inf,inf	0.923381,2.45547	0.000644757	0.00140199
2	chr14:103888991:T:G	103888991	G,NA	T,NA	1,NA	-inf,NA	inf,NA	2.26548,NA	0.000629651	0.00164249
2	chr14:104940871:T:C	104940871	C,C	T,T	1,1	-inf,-inf	inf,inf	0.935421,2.42352	0.000617621	0.00134206
2	chr14:103703805:C:T	103703805	T,NA	C,NA	1,NA	-inf,NA	inf,NA	2.25319,NA	0.000613397	0.00162865
2	chr14:105670137:A:T	105670137	NA,T	NA,A	NA,1	NA,inf	NA,inf	NA,2.40726	0.000593027	0.00159413
2	chr14:105155397:C:T	105155397	T,NA	C,NA	1,NA	-inf,NA	inf,NA	2.27757,NA	0.000587783	0.00131622
2	chr14:103991782:G:A	103991782	NA,A	NA,G	NA,1	NA,-inf	NA,inf	NA,2.13372	0.000587259	0.00148872
2	chr14:105288447:G:A	105288447	NA,A	NA,G	NA,1	NA,-inf	NA,inf	NA,2.15055	0.00058669	0.00129752
2	chr14:104205359:A:G	104205359	G,G	A,A	1,1	inf,inf	inf,inf	2.04777,2.93515	0.000582761	0.0070207
2	chr14:105251638:G:A	105251638	NA,A	NA,G	NA,1	NA,-inf	NA,inf	NA,2.13024	0.000573903	0.00136483
2	chr14:103956512:C:T	103956512	NA,T	NA,C	NA,1	NA,-inf	NA,inf	NA,2.11634	0.000566927	0.00143414
2	chr14:104964590:T:G	104964590	G,G	T,T	1,1	-inf,inf	inf,inf	3.08318,0.103755	0.000561563	0.00112522
2	chr14:103966264:G:C	103966264	NA,C	NA,G	NA,1	NA,-inf	NA,inf	NA,2.1046	0.000555115	0.00140695
2	chr14:104413069:T:C	104413069	C,NA	T,NA	1,NA	-inf,NA	inf,NA	2.08911,NA	0.000547775	0.00134023
2	chr14:104160399:A:G	104160399	NA,G	NA,A	NA,1	NA,inf	NA,inf	NA,2.23259	0.00054644	0.00154294
2	chr14:104813281:C:T	104813281	T,T	C,C	1,1	-inf,-inf	inf,inf	2.15231,1.2784	0.00054523	0.00127107
2	chr14:105357921:T:C	105357921	C,C	T,T	1,1	inf,-inf	inf,inf	2.38779,0.917605	0.000538089	0.00155816
2	chr14:104881021:G:A	104881021	NA,A	NA,G	NA,1	NA,-inf	NA,inf	NA,2.09452	0.000532451	0.00131969
2	chr14:103982857:C:T	103982857	NA,T	NA,C	NA,1	NA,-inf	NA,inf	NA,2.07767	0.000526101	0.00133442
2	chr14:105289785:G:A	105289785	NA,A	NA,G	NA,1	NA,-inf	NA,inf	NA,2.09305	0.00052524	0.00116544
2	chr14:103939578:G:A	103939578	NA,A	NA,G	NA,1	NA,-inf	NA,inf	NA,2.07453	0.000524163	0.00132552
2	chr14:104682318:C:T	104682318	NA,T	NA,C	NA,1	NA,inf	NA,inf	NA,2.17756	0.000523364	0.00138443
2	chr14:103973678:C:T	103973678	NA,T	NA,C	NA,1	NA,-inf	NA,inf	NA,2.07418	0.000522977	0.001326
2	chr14:104618740:C:T	104618740	T,T	C,C	1,1	-inf,inf	inf,inf	2.60965,0.735371	0.000521093	0.00130543
2	chr14:104918047:T:C	104918047	NA,C	NA,T	NA,1	NA,inf	NA,inf	NA,2.19724	0.000520915	0.00144987
2	chr14:105620446:C:T	105620446	NA,T	NA,C	NA,1	NA,inf	NA,inf	NA,2.17472	0.000519295	0.00145434
2	chr14:105605363:C:G	105605363	G,NA	C,NA	1,NA	-inf,NA	inf,NA	2.24153,NA	0.000518039	0.00137406
2	chr14:104614366:A:G	104614366	G,G	A,A	1,1	-inf,inf	inf,inf	2.90638,0.358557	0.000515343	0.00131576
2	chr14:104177762:T:C	104177762	C,C	T,T	1,1	inf,inf	inf,inf	3.37921,1.48836	0.0005142	0.00838975
2	chr14:104682494:G:A	104682494	NA,A	NA,G	NA,1	NA,inf	NA,inf	NA,2.17408	0.000513326	0.00136092
2	chr14:104904566:T:G	104904566	G,G	T,T	1,1	-inf,-inf	inf,inf	1.0997,2.33834	0.00051257	0.0011776
2	chr14:104926196:A:C	104926196	C,C	A,A	1,1	inf,inf	inf,inf	1.7199,2.0631	0.000510546	0.00120257
2	chr14:103965583:G:A	103965583	NA,A	NA,G	NA,1	NA,-inf	NA,inf	NA,2.06024	0.000509553	0.00129205
2	chr14:103973202:A:G	103973202	NA,G	NA,A	NA,1	NA,-inf	NA,inf	NA,2.06065	0.000508696	0.00129019
2	chr14:104506251:A:G	104506251	NA,G	NA,A	NA,1	NA,inf	NA,inf	NA,2.23559	0.000505366	0.00139321
2	chr14:103966920:T:G	103966920	NA,G	NA,T	NA,1	NA,-inf	NA,inf	NA,2.0552	0.000504196	0.00127891
2	chr14:104841086:G:T	104841086	NA,T	NA,G	NA,1	NA,-inf	NA,inf	NA,2.06971	0.000503416	0.00124974
2	chr14:104344679:G:A	104344679	A,NA	G,NA	1,NA	-inf,NA	inf,NA	2.39339,NA	0.00049568	0.00154886
2	chr14:104883270:C:T	104883270	NA,T	NA,C	NA,1	NA,-inf	NA,inf	NA,2.05843	0.00049507	0.00123144
2	chr14:104949934:G:C	104949934	NA,C	NA,G	NA,1	NA,-inf	NA,inf	NA,1.95181	0.000487155	0.00117759
2	chr14:104840826:G:A	104840826	NA,A	NA,G	NA,1	NA,-inf	NA,inf	NA,2.05153	0.000485978	0.00120695
2	chr14:104033184:T:C	104033184	NA,C	NA,T	NA,1	NA,-inf	NA,inf	NA,2.02814	0.000481295	0.00121927
2	chr14:103947362:C:G	103947362	NA,G	NA,C	NA,1	NA,-inf	NA,inf	NA,2.02555	0.000476483	0.00120581
2	chr14:104087320:T:C	104087320	NA,C	NA,T	NA,1	NA,inf	NA,inf	NA,2.38688	0.000476251	0.00139825
2	chr14:103936836:A:G	103936836	NA,G	NA,A	NA,1	NA,-inf	NA,inf	NA,2.02536	0.000476148	0.00120515
2	chr14:104916939:G:A	104916939	NA,A	NA,G	NA,1	NA,-inf	NA,inf	NA,2.0418	0.000475132	0.00117623
2	chr14:103947106:C:A	103947106	NA,A	NA,C	NA,1	NA,-inf	NA,inf	NA,2.02352	0.000474439	0.00120089
2	chr14:104822272:G:A	104822272	NA,A	NA,G	NA,1	NA,-inf	NA,inf	NA,2.03894	0.000474084	0.00117815
2	chr14:104966065:C:T	104966065	T,NA	C,NA	1,NA	inf,NA	inf,NA	2.15785,NA	0.00047235	0.00133503
2	chr14:105602654:G:A	105602654	NA,A	NA,G	NA,1	NA,inf	NA,inf	NA,2.25567	0.000472252	0.00126609
2	chr14:105774388:TC:T	105774388	T,T	TC,TC	1,1	-inf,-inf	inf,inf	2.55995,0.577333	0.000465496	0.00129774
2	chr14:103812404:G:A	103812404	A,NA	G,NA	1,NA	-inf,NA	inf,NA	2.10978,NA	0.00046419	0.00121744
2	chr14:105376959:C:A	105376959	NA,A	NA,C	NA,1	NA,-inf	NA,inf	NA,1.9023	0.000462728	0.00118894
2	chr14:104367594:GA:G	104367594	NA,G	NA,GA	NA,1	NA,inf	NA,inf	NA,2.58127	0.000462199	0.00163734
2	chr14:103932626:A:G	103932626	NA,G	NA,A	NA,1	NA,-inf	NA,inf	NA,2.00923	0.000461568	0.00116849
2	chr14:103891757:A:C	103891757	C,NA	A,NA	1,NA	-inf,NA	inf,NA	2.10748,NA	0.000460705	0.0012031
2	chr14:103930013:C:T	103930013	NA,T	NA,C	NA,1	NA,-inf	NA,inf	NA,1.99995	0.00045324	0.00114763
2	chr14:103974894:G:A	103974894	NA,A	NA,G	NA,1	NA,-inf	NA,inf	NA,1.99933	0.000451304	0.00114696
2	chr14:103980752:A:G	103980752	NA,G	NA,A	NA,1	NA,-inf	NA,inf	NA,1.99562	0.000448206	0.00113927
2	chr14:103945684:A:G	103945684	NA,G	NA,A	NA,1	NA,-inf	NA,inf	NA,1.99403	0.000448047	0.00113466
2	chr14:105295907:C:T	105295907	NA,T	NA,C	NA,1	NA,-inf	NA,inf	NA,2.01441	0.000446509	0.000997445
2	chr14:103937678:C:T	103937678	NA,T	NA,C	NA,1	NA,-inf	NA,inf	NA,1.98993	0.000444473	0.00112571
2	chr14:103942190:G:T	103942190	NA,T	NA,G	NA,1	NA,-inf	NA,inf	NA,1.98868	0.000443384	0.00112297
2	chr14:105361232:A:G	105361232	G,G	A,A	1,1	inf,-inf	inf,inf	2.28637,0.908075	0.00043992	0.00127451
2	chr14:104000626:A:C	104000626	NA,C	NA,A	NA,1	NA,-inf	NA,inf	NA,1.97942	0.000437544	0.00110967
2	chr14:105294093:T:C	105294093	C,C	T,T	1,1	-inf,-inf	inf,inf	2.44303,0.508723	0.000436311	0.000460379
2	chr14:104352418:G:A	104352418	NA,A	NA,G	NA,1	NA,inf	NA,inf	NA,2.47238	0.000429384	0.00146035
2	chr14:105042329:A:G	105042329	G,G	A,A	1,1	-inf,-inf	inf,inf	2.12068,1.53834	0.000428754	0.00109531
2	chr14:105270547:G:A	105270547	NA,A	NA,G	NA,1	NA,-inf	NA,inf	NA,1.99389	0.000427907	0.000956728
2	chr14:105229001:G:C	105229001	C,NA	G,NA	1,NA	inf,NA	inf,NA	2.18138,NA	0.000427868	0.00101203
2	chr14:103896985:G:T	103896985	T,T	G,G	1,1	-inf,-inf	inf,inf	2.48402,1.48475	0.000424719	0.00176221
2	chr14:103998067:T:C	103998067	NA,C	NA,T	NA,1	NA,-inf	NA,inf	NA,1.96323	0.000422516	0.00107345
2	chr14:104100433:A:G	104100433	NA,G	NA,A	NA,1	NA,inf	NA,inf	NA,2.43725	0.000420846	0.00134886
2	chr14:104361429:A:T	104361429	NA,T	NA,A	NA,1	NA,inf	NA,inf	NA,2.46241	0.000419168	0.00142944
2	chr14:104981285:T:C	104981285	C,C	T,T	1,1	inf,-inf	inf,inf	1.46122,1.52584	0.000416949	0.000985026
2	chr14:105294764:T:C	105294764	NA,C	NA,T	NA,1	NA,-inf	NA,inf	NA,1.9743	0.000413898	0.000926545
2	chr14:104036440:C:T	104036440	NA,T	NA,C	NA,1	NA,-inf	NA,inf	NA,1.9425	0.000413678	0.00104487
2	chr14:105245759:CACAAAAACTAACTCAAAACCGATGCAAGACCCAA:C	105245759	NA,C	NA,CACAAAAACTAACTCAAAACCGATGCAAGACCCAA	NA,1	NA,-inf	NA,inf	NA,1.97615	0.000413541	0.000925554
2	chr14:104994092:G:A	104994092	A,A	G,G	1,1	-inf,-inf	inf,inf	2.98549,0.0633744	0.000411291	0.000917898
2	chr14:105263798:A:G	105263798	NA,G	NA,A	NA,1	NA,-inf	NA,inf	NA,1.97301	0.000410864	0.00091956
2	chr14:103991658:G:A	103991658	A,NA	G,NA	1,NA	inf,NA	inf,NA	2.13254,NA	0.000409403	0.00115175
2	chr14:103760598:T:C	103760598	C,NA	T,NA	1,NA	-inf,NA	inf,NA	2.0439,NA	0.000407344	0.00106973
2	chr14:105251175:C:T	105251175	NA,T	NA,C	NA,1	NA,-inf	NA,inf	NA,1.96771	0.000407034	0.000911618
2	chr14:105251862:A:G	105251862	NA,G	NA,A	NA,1	NA,-inf	NA,inf	NA,1.96537	0.00040504	0.000907058
2	chr14:105252781:T:G	105252781	NA,G	NA,T	NA,1	NA,-inf	NA,inf	NA,1.96511	0.000404849	0.000906635
2	chr14:105250507:G:A	105250507	NA,A	NA,G	NA,1	NA,-inf	NA,inf	NA,1.9651	0.00040483	0.000906617
2	chr14:105267601:C:T	105267601	NA,T	NA,C	NA,1	NA,-inf	NA,inf	NA,1.96507	0.000404818	0.000906573
2	chr14:104571034:G:A	104571034	NA,A	NA,G	NA,1	NA,-inf	NA,inf	NA,1.76444	0.000404544	0.000989706
2	chr14:105253898:G:T	105253898	NA,T	NA,G	NA,1	NA,-inf	NA,inf	NA,1.964	0.000403979	0.000904763
2	chr14:105268443:C:T	105268443	NA,T	NA,C	NA,1	NA,-inf	NA,inf	NA,1.964	0.000403979	0.000904763
2	chr14:105268097:G:A	105268097	NA,A	NA,G	NA,1	NA,-inf	NA,inf	NA,1.964	0.000403979	0.000904763
2	chr14:105248411:G:A	105248411	NA,A	NA,G	NA,1	NA,-inf	NA,inf	NA,1.96209	0.000402502	0.000901541
2	chr14:104025479:G:A	104025479	NA,A	NA,G	NA,1	NA,-inf	NA,inf	NA,1.93635	0.000401849	0.00102066
2	chr14:105251406:T:C	105251406	NA,C	NA,T	NA,1	NA,-inf	NA,inf	NA,1.96095	0.000401617	0.000899629
2	chr14:103928219:G:A	103928219	NA,A	NA,G	NA,1	NA,-inf	NA,inf	NA,1.93647	0.000401485	0.0010168
2	chr14:103927192:A:G	103927192	NA,G	NA,A	NA,1	NA,-inf	NA,inf	NA,1.93391	0.000399743	0.00101285
2	chr14:105291497:G:A	105291497	NA,A	NA,G	NA,1	NA,-inf	NA,inf	NA,1.94916	0.00039947	0.000892305
2	chr14:104997966:G:A	104997966	NA,A	NA,G	NA,1	NA,-inf	NA,inf	NA,1.96691	0.000397475	0.000994547
2	chr14:104995732:C:T	104995732	T,T	C,C	1,1	-inf,-inf	inf,inf	2.96537,0.0684613	0.000395303	0.000882489
2	chr14:104994202:G:A	104994202	A,A	G,G	1,1	-inf,-inf	inf,inf	2.96112,0.0552814	0.000394479	0.000878026
2	chr14:104046921:C:T	104046921	NA,T	NA,C	NA,1	NA,-inf	NA,inf	NA,1.92442	0.000393268	0.000999071
2	chr14:104682260:G:A	104682260	NA,A	NA,G	NA,1	NA,inf	NA,inf	NA,2.05281	0.000392161	0.00105179
2	chr14:104091982:T:C	104091982	C,C	T,T	1,1	inf,inf	inf,inf	0.962139,3.04929	0.000389116	0.00164189
2	chr14:104192997:C:T	104192997	NA,T	NA,C	NA,1	NA,-inf	NA,inf	NA,1.84022	0.000388464	0.0009852
2	chr14:105245137:T:C	105245137	NA,C	NA,T	NA,1	NA,-inf	NA,inf	NA,1.94366	0.000388293	0.000870978
2	chr14:105437994:G:A	105437994	A,NA	G,NA	1,NA	inf,NA	inf,NA	2.05128,NA	0.000387307	0.00107752
2	chr14:104028316:A:G	104028316	NA,G	NA,A	NA,1	NA,-inf	NA,inf	NA,1.91427	0.000385233	0.000978868
2	chr14:104062905:C:T	104062905	NA,T	NA,C	NA,1	NA,-inf	NA,inf	NA,1.87681	0.000385078	0.0009942
2	chr14:104856121:T:C	104856121	C,NA	T,NA	1,NA	-inf,NA	inf,NA	2.04692,NA	0.000383948	0.00114913
2	chr14:105274924:C:T	105274924	T,NA	C,NA	1,NA	-inf,NA	inf,NA	2.02172,NA	0.000382351	0.000689176
2	chr14:103913471:C:T	103913471	NA,T	NA,C	NA,1	NA,-inf	NA,inf	NA,1.90722	0.000380126	0.000963498
2	chr14:103925290:G:A	103925290	NA,A	NA,G	NA,1	NA,-inf	NA,inf	NA,1.90573	0.000377305	0.000958372
2	chr14:104036144:G:A	104036144	NA,A	NA,G	NA,1	NA,-inf	NA,inf	NA,1.89306	0.000375856	0.000950208
2	chr14:105002569:A:G	105002569	G,G	A,A	1,1	inf,inf	inf,inf	2.07443,1.61847	0.000374696	0.00108722
2	chr14:105251116:C:T	105251116	NA,T	NA,C	NA,1	NA,-inf	NA,inf	NA,1.9245	0.000374525	0.000840797
2	chr14:104099442:G:T	104099442	NA,T	NA,G	NA,1	NA,inf	NA,inf	NA,2.28732	0.000373856	0.00115466
2	chr14:104239083:G:A	104239083	A,A	G,G	1,1	inf,inf	inf,inf	0.744478,2.77594	0.000372635	0.0013179
2	chr14:104610996:T:C	104610996	NA,C	NA,T	NA,1	NA,inf	NA,inf	NA,2.05685	0.000367595	0.0010543
2	chr14:104914909:CA:C	104914909	C,C	CA,CA	1,1	-inf,-inf	inf,inf	0.970036,2.24932	0.000366072	0.000880914
2	chr14:104614754:AAGG:A	104614754	A,A	AAGG,AAGG	1,1	-inf,inf	inf,inf	2.85061,0.0762558	0.000363786	0.000927431
2	chr14:104978365:A:G	104978365	G,NA	A,NA	1,NA	inf,NA	inf,NA	2.01921,NA	0.000360985	0.00101564
2	chr14:104920428:A:G	104920428	G,G	A,A	1,1	inf,inf	inf,inf	1.74018,1.45205	0.000360972	0.000780512
2	chr14:104560528:A:G	104560528	G,NA	A,NA	1,NA	inf,NA	inf,NA	1.98341,NA	0.000360846	0.000981721
2	chr14:104086045:A:G	104086045	G,G	A,A	1,1	inf,inf	inf,inf	0.808908,3.16025	0.000359985	0.00149843
2	chr14:104990824:T:C	104990824	C,C	T,T	1,1	inf,inf	inf,inf	2.13418,1.51841	0.000359698	0.00102416
2	chr14:105593055:T:C	105593055	NA,C	NA,T	NA,1	NA,inf	NA,inf	NA,2.10188	0.000358975	0.000991518
2	chr14:104995721:A:G	104995721	G,G	A,A	1,1	-inf,-inf	inf,inf	2.91113,0.069449	0.000355415	0.000795784
2	chr14:103914680:T:C	103914680	NA,C	NA,T	NA,1	NA,-inf	NA,inf	NA,1.87204	0.000354408	0.000899298
2	chr14:105685327:TAA:T	105685327	NA,T	NA,TAA	NA,1	NA,-inf	NA,inf	NA,1.83327	0.000354098	0.000949093
2	chr14:104964401:G:A	104964401	A,A	G,G	1,1	-inf,inf	inf,inf	2.83649,0.108481	0.000352738	0.000742339
2	chr14:104388531:A:G	104388531	NA,G	NA,A	NA,1	NA,-inf	NA,inf	NA,1.69846	0.000352641	0.000827718
2	chr14:104725660:G:A	104725660	NA,A	NA,G	NA,1	NA,inf	NA,inf	NA,2.0017	0.00035098	0.000991004
2	chr14:104043519:C:G	104043519	NA,G	NA,C	NA,1	NA,-inf	NA,inf	NA,1.86394	0.000350922	0.000891395
2	chr14:104216070:A:G	104216070	G,G	A,A	1,1	inf,inf	inf,inf	1.35131,3.43428	0.000348918	0.00470928
2	chr14:104882552:A:C	104882552	C,NA	A,NA	1,NA	-inf,NA	inf,NA	1.9929,NA	0.000346403	0.00103542
2	chr14:104317452:C:T	104317452	T,T	C,C	1,1	-inf,-inf	inf,inf	2.88127,2.62866	0.000345607	0.0149133
2	chr14:104377786:C:T	104377786	T,NA	C,NA	1,NA	-inf,NA	inf,NA	1.7688,NA	0.000345605	0.000827418
2	chr14:104730379:A:G	104730379	NA,G	NA,A	NA,1	NA,inf	NA,inf	NA,1.99188	0.000343962	0.000971485
2	chr14:105259264:T:TGA	105259264	NA,TGA	NA,T	NA,1	NA,-inf	NA,inf	NA,1.87583	0.000341063	0.000767641
2	chr14:104631201:C:T	104631201	NA,T	NA,C	NA,1	NA,-inf	NA,inf	NA,1.74481	0.00034088	0.000861205
2	chr14:104915426:T:C	104915426	C,C	T,T	1,1	-inf,-inf	inf,inf	0.927193,2.23926	0.000334408	0.000806601
2	chr14:104961267:C:A	104961267	NA,A	NA,C	NA,1	NA,-inf	NA,inf	NA,1.70566	0.00032816	0.000795167
2	chr14:104363909:G:A	104363909	NA,A	NA,G	NA,1	NA,inf	NA,inf	NA,2.31915	0.000324458	0.00109018
2	chr14:105354485:T:C	105354485	NA,C	NA,T	NA,1	NA,-inf	NA,inf	NA,1.59528	0.000322431	0.000817441
2	chr14:104177522:A:G	104177522	G,G	A,A	1,1	inf,inf	inf,inf	3.87483,1.13457	0.000320392	0.0112988
2	chr14:105286971:T:G	105286971	NA,G	NA,T	NA,1	NA,-inf	NA,inf	NA,1.82502	0.000317111	0.000767676
2	chr14:104518889:T:C	104518889	NA,C	NA,T	NA,1	NA,-inf	NA,inf	NA,1.59656	0.000315805	0.000751263
2	chr14:105019943:C:A	105019943	A,A	C,C	1,1	-inf,-inf	inf,inf	2.85798,0.207034	0.00031194	0.000712414
2	chr14:104915666:T:C	104915666	C,C	T,T	1,1	-inf,-inf	inf,inf	0.919712,2.20606	0.000310405	0.000749624
2	chr14:104696011:C:T	104696011	NA,T	NA,C	NA,1	NA,-inf	NA,inf	NA,1.7437	0.000307904	0.000784117
2	chr14:104627877:G:A	104627877	NA,A	NA,G	NA,1	NA,-inf	NA,inf	NA,1.68903	0.000305857	0.00077272
2	chr14:105016041:A:G	105016041	G,NA	A,NA	1,NA	inf,NA	inf,NA	1.92826,NA	0.000302931	0.000865829
2	chr14:105003418:C:T	105003418	T,T	C,C	1,1	inf,inf	inf,inf	1.13318,2.49597	0.000302538	0.000954622
2	chr14:104523241:T:C	104523241	NA,C	NA,T	NA,1	NA,-inf	NA,inf	NA,1.57664	0.000302035	0.000720078
2	chr14:104595853:G:A	104595853	A,A	G,G	1,1	-inf,-inf	inf,inf	2.43101,1.13414	0.000299638	0.00101206
2	chr14:104437053:G:C	104437053	C,NA	G,NA	1,NA	inf,NA	inf,NA	1.834,NA	0.000295897	0.000767478
2	chr14:105021303:C:G	105021303	G,NA	C,NA	1,NA	inf,NA	inf,NA	1.91551,NA	0.000295795	0.000825592
2	chr14:104966792:A:G	104966792	G,G	A,A	1,1	-inf,inf	inf,inf	2.65536,0.231161	0.000295762	0.000594508
2	chr14:104359900:C:T	104359900	NA,T	NA,C	NA,1	NA,inf	NA,inf	NA,2.20097	0.000295439	0.000956551
2	chr14:105014821:C:A	105014821	A,A	C,C	1,1	-inf,-inf	inf,inf	2.82587,0.155175	0.000294922	0.000666553
2	chr14:103898462:G:A	103898462	A,A	G,G	1,1	inf,inf	inf,inf	1.08995,2.78014	0.000293478	0.00120851
2	chr14:104467667:A:C	104467667	NA,C	NA,A	NA,1	NA,inf	NA,inf	NA,1.90223	0.000293359	0.000804328
2	chr14:104955217:G:C	104955217	C,NA	G,NA	1,NA	inf,NA	inf,NA	1.91315,NA	0.000291862	0.000824043
2	chr14:104896820:A:G	104896820	G,G	A,A	1,1	-inf,-inf	inf,inf	1.3966,2.18687	0.000291768	0.000815871
2	chr14:104368701:C:T	104368701	NA,T	NA,C	NA,1	NA,inf	NA,inf	NA,2.25138	0.00029138	0.000973336
2	chr14:104594031:A:C	104594031	C,C	A,A	1,1	-inf,-inf	inf,inf	2.35312,1.16144	0.000291172	0.000964114
2	chr14:104093515:T:C	104093515	C,C	T,T	1,1	inf,inf	inf,inf	0.793541,2.98633	0.00028815	0.00117949
2	chr14:104697223:T:C	104697223	C,C	T,T	1,1	inf,inf	inf,inf	2.73532,0.13656	0.000286783	0.000819076
2	chr14:104659484:G:A	104659484	A,A	G,G	1,1	inf,inf	inf,inf	2.58013,0.353662	0.000286519	0.000766461
2	chr14:105003031:G:T	105003031	T,T	G,G	1,1	-inf,-inf	inf,inf	2.80507,0.101405	0.000286079	0.000649844
2	chr14:105571444:C:T	105571444	NA,T	NA,C	NA,1	NA,inf	NA,inf	NA,1.9915	0.000285914	0.000808475
2	chr14:105606967:C:T	105606967	NA,T	NA,C	NA,1	NA,inf	NA,inf	NA,1.98204	0.000285742	0.000772132
2	chr14:103907850:G:A	103907850	A,NA	G,NA	1,NA	-inf,NA	inf,NA	1.82815,NA	0.000285066	0.000741239
2	chr14:104105457:G:C	104105457	NA,C	NA,G	NA,1	NA,inf	NA,inf	NA,2.09457	0.000285028	0.000833201
2	chr14:104920389:C:G	104920389	G,G	C,C	1,1	inf,inf	inf,inf	1.60625,1.4554	0.000284845	0.000619088
2	chr14:105570389:A:G	105570389	NA,G	NA,A	NA,1	NA,inf	NA,inf	NA,1.98858	0.00028459	0.000804154
2	chr14:105266211:C:G	105266211	NA,G	NA,C	NA,1	NA,-inf	NA,inf	NA,1.74886	0.000283172	0.000751059
2	chr14:104261740:T:C	104261740	C,C	T,T	1,1	inf,inf	inf,inf	1.1302,2.09326	0.000282576	0.000885309
2	chr14:105277805:A:C	105277805	NA,C	NA,A	NA,1	NA,-inf	NA,inf	NA,1.74679	0.000282052	0.000748107
2	chr14:104780355:T:A	104780355	A,A	T,T	1,1	-inf,-inf	inf,inf	0.0863741,2.82036	0.000280004	0.000879572
2	chr14:104957139:C:T	104957139	T,NA	C,NA	1,NA	inf,NA	inf,NA	1.89286,NA	0.00027969	0.000788978
2	chr14:105260887:T:C	105260887	NA,C	NA,T	NA,1	NA,-inf	NA,inf	NA,1.74188	0.000279405	0.000741161
2	chr14:104191493:G:A	104191493	NA,A	NA,G	NA,1	NA,-inf	NA,inf	NA,1.69861	0.000278835	0.000730868
2	chr14:104630388:C:T	104630388	NA,T	NA,C	NA,1	NA,-inf	NA,inf	NA,1.64112	0.000278309	0.000703594
2	chr14:105011765:G:A	105011765	A,A	G,G	1,1	-inf,-inf	inf,inf	2.78964,0.146803	0.000277184	0.000627589
2	chr14:104262243:A:G	104262243	G,G	A,A	1,1	inf,inf	inf,inf	1.09643,2.11275	0.000276546	0.000865212
2	chr14:105570886:A:T	105570886	NA,T	NA,A	NA,1	NA,inf	NA,inf	NA,1.97046	0.000275514	0.000777717
2	chr14:105016015:G:A	105016015	A,A	G,G	1,1	-inf,-inf	inf,inf	2.7787,0.101772	0.000275419	0.00061548
2	chr14:104631580:G:A	104631580	NA,A	NA,G	NA,1	NA,-inf	NA,inf	NA,1.68234	0.000274821	0.000712675
2	chr14:105030331:C:T	105030331	NA,T	NA,C	NA,1	NA,-inf	NA,inf	NA,1.70768	0.000274147	0.000640902
2	chr14:103889537:G:C	103889537	C,NA	G,NA	1,NA	-inf,NA	inf,NA	1.80148,NA	0.000272928	0.000723681
2	chr14:104953214:C:G	104953214	G,NA	C,NA	1,NA	inf,NA	inf,NA	1.86901,NA	0.000270933	0.000766799
2	chr14:104278493:A:G	104278493	G,G	A,A	1,1	-inf,-inf	inf,inf	0.495936,2.89832	0.000270783	0.000998336
2	chr14:104239223:TG:T	104239223	T,T	TG,TG	1,1	inf,inf	inf,inf	0.653329,2.42534	0.000266469	0.000848005
2	chr14:104593692:T:C	104593692	C,C	T,T	1,1	-inf,-inf	inf,inf	2.27517,1.20104	0.000265625	0.000883276
2	chr14:104893490:T:C	104893490	C,C	T,T	1,1	-inf,-inf	inf,inf	1.16891,1.93677	0.000265479	0.000616952
2	chr14:105569926:A:G	105569926	NA,G	NA,A	NA,1	NA,inf	NA,inf	NA,1.94936	0.000265296	0.000748787
2	chr14:104946553:C:T	104946553	NA,T	NA,C	NA,1	NA,-inf	NA,inf	NA,1.7069	0.000265099	0.000721481
2	chr14:105539433:T:C	105539433	C,C	T,T	1,1	inf,inf	inf,inf	1.40133,2.06408	0.000264153	0.00109504
2	chr14:105024646:G:A	105024646	A,NA	G,NA	1,NA	inf,NA	inf,NA	1.85533,NA	0.000263735	0.000735719
2	chr14:104939901:A:C	104939901	C,C	A,A	1,1	-inf,-inf	inf,inf	0.892995,1.89995	0.000262042	0.0005536
2	chr14:105014250:C:T	105014250	T,T	C,C	1,1	-inf,-inf	inf,inf	2.75909,0.150776	0.000261483	0.000593519
2	chr14:105002696:CAG:C	105002696	C,C	CAG,CAG	1,1	-inf,-inf	inf,inf	2.72858,0.326227	0.000260235	0.000620156
2	chr14:105296925:G:GT	105296925	NA,GT	NA,G	NA,1	NA,-inf	NA,inf	NA,1.74175	0.00025997	0.000590875
2	chr14:104883164:C:T	104883164	NA,T	NA,C	NA,1	NA,inf	NA,inf	NA,1.86547	0.000258319	0.000698898
2	chr14:105297345:G:A	105297345	NA,A	NA,G	NA,1	NA,-inf	NA,inf	NA,1.73713	0.000257842	0.000585419
2	chr14:105685189:A:G	105685189	NA,G	NA,A	NA,1	NA,inf	NA,inf	NA,1.94924	0.00025574	0.000692486
2	chr14:103865752:C:T	103865752	T,NA	C,NA	1,NA	-inf,NA	inf,NA	1.80863,NA	0.000255287	0.0006741
2	chr14:104584587:G:A	104584587	A,A	G,G	1,1	inf,-inf	inf,inf	2.22529,0.782599	0.000253672	0.00064444
2	chr14:105044174:A:C	105044174	C,C	A,A	1,1	inf,-inf	inf,inf	0.0890554,2.38367	0.000253536	0.000615011
2	chr14:104153740:G:A	104153740	A,A	G,G	1,1	inf,inf	inf,inf	2.6448,0.0706297	0.000252281	0.000824999
2	chr14:105042905:A:G	105042905	G,G	A,A	1,1	-inf,-inf	inf,inf	1.73569,1.69035	0.000251329	0.000731
2	chr14:104044869:G:A	104044869	A,A	G,G	1,1	-inf,-inf	inf,inf	2.484,0.731494	0.000249727	0.00078465
2	chr14:104972694:G:A	104972694	A,NA	G,NA	1,NA	inf,NA	inf,NA	1.82946,NA	0.00024874	0.000702348
2	chr14:104527115:ACATT:A	104527115	NA,A	NA,ACATT	NA,1	NA,-inf	NA,inf	NA,1.60584	0.000244922	0.000614625
2	chr14:104813088:T:C	104813088	NA,C	NA,T	NA,1	NA,-inf	NA,inf	NA,1.53123	0.000243634	0.000589716
2	chr14:105069825:T:C	105069825	C,C	T,T	1,1	-inf,-inf	inf,inf	1.42456,1.87412	0.000242949	0.000737316
2	chr14:105118279:G:A	105118279	NA,A	NA,G	NA,1	NA,inf	NA,inf	NA,1.79345	0.000241561	0.000682121
2	chr14:104733145:AC:A	104733145	NA,A	NA,AC	NA,1	NA,inf	NA,inf	NA,1.80181	0.000241533	0.000680535
2	chr14:104568977:C:T	104568977	NA,T	NA,C	NA,1	NA,inf	NA,inf	NA,1.76724	0.000240628	0.000660062
2	chr14:105570134:A:ACACT	105570134	NA,ACACT	NA,A	NA,1	NA,inf	NA,inf	NA,1.89455	0.000240322	0.000677809
2	chr14:103943968:A:G	103943968	G,G	A,A	1,1	-inf,-inf	inf,inf	2.45648,0.741423	0.000239955	0.000754981
2	chr14:104093169:C:T	104093169	T,T	C,C	1,1	inf,inf	inf,inf	0.744848,2.91454	0.000239576	0.000971473
2	chr14:105569653:A:ACACT	105569653	NA,ACACT	NA,A	NA,1	NA,inf	NA,inf	NA,1.88906	0.000238221	0.000674921
2	chr14:104957113:T:G	104957113	G,NA	T,NA	1,NA	inf,NA	inf,NA	1.80653,NA	0.000237955	0.000668995
2	chr14:104687768:A:G	104687768	G,G	A,A	1,1	inf,-inf	inf,inf	0.63481,2.22528	0.00023684	0.000682052
2	chr14:105268299:G:A	105268299	NA,A	NA,G	NA,1	NA,-inf	NA,inf	NA,1.69389	0.000236734	0.000539548
2	chr14:103879941:C:T	103879941	T,NA	C,NA	1,NA	-inf,NA	inf,NA	1.77375,NA	0.000236163	0.000618561
2	chr14:104277777:C:T	104277777	T,T	C,C	1,1	-inf,-inf	inf,inf	0.740231,2.4578	0.000236135	0.000788825
2	chr14:104812023:A:G	104812023	NA,G	NA,A	NA,1	NA,inf	NA,inf	NA,1.79926	0.000235585	0.000648277
2	chr14:105660812:G:A	105660812	NA,A	NA,G	NA,1	NA,inf	NA,inf	NA,1.8582	0.000235373	0.000637526
2	chr14:104977135:A:G	104977135	NA,G	NA,A	NA,1	NA,inf	NA,inf	NA,1.75743	0.000235224	0.00066172
2	chr14:104210728:G:A	104210728	NA,A	NA,G	NA,1	NA,inf	NA,inf	NA,1.89584	0.000234977	0.000688242
2	chr14:104160156:T:C	104160156	C,C	T,T	1,1	inf,inf	inf,inf	2.07281,2.07278	0.000233603	0.00181546
2	chr14:104921961:A:G	104921961	G,G	A,A	1,1	inf,inf	inf,inf	1.97229,1.22048	0.00023201	0.000511767
2	chr14:104570891:T:C	104570891	NA,C	NA,T	NA,1	NA,-inf	NA,inf	NA,1.48255	0.000231916	0.000570279
2	chr14:105008960:G:A	105008960	A,NA	G,NA	1,NA	inf,NA	inf,NA	1.78693,NA	0.000230948	0.000649443
2	chr14:104464967:G:A	104464967	A,A	G,G	1,1	-inf,-inf	inf,inf	0.293418,2.2324	0.000230887	0.000576342
2	chr14:104894409:T:C	104894409	C,C	T,T	1,1	-inf,-inf	inf,inf	1.10405,1.92858	0.000230115	0.000547019
2	chr14:105440244:G:A	105440244	NA,A	NA,G	NA,1	NA,inf	NA,inf	NA,1.94365	0.000230041	0.000867287
2	chr14:104944134:C:T	104944134	NA,T	NA,C	NA,1	NA,inf	NA,inf	NA,1.77474	0.00022754	0.000639116
2	chr14:104533337:C:T	104533337	T,T	C,C	1,1	inf,-inf	inf,inf	0.200149,2.7229	0.000226256	0.000722038
2	chr14:104121011:G:A	104121011	A,A	G,G	1,1	-inf,-inf	inf,inf	2.23099,1.3778	0.000226194	0.000915265
2	chr14:104364599:A:G	104364599	NA,G	NA,A	NA,1	NA,inf	NA,inf	NA,2.108	0.000226111	0.000749527
2	chr14:104661688:G:C	104661688	C,C	G,G	1,1	inf,inf	inf,inf	2.4846,0.312228	0.000225956	0.000605152
2	chr14:105038800:T:A	105038800	NA,A	NA,T	NA,1	NA,-inf	NA,inf	NA,1.62123	0.000225568	0.000532981
2	chr14:104335974:A:T	104335974	T,T	A,A	1,1	-inf,-inf	inf,inf	3.04315,2.13274	0.000225351	0.00905205
2	chr14:104126919:C:T	104126919	T,T	C,C	1,1	-inf,-inf	inf,inf	2.21659,1.37693	0.000225317	0.000907097
2	chr14:104099782:C:T	104099782	T,T	C,C	1,1	inf,inf	inf,inf	1.29594,2.05813	0.000224089	0.000728511
2	chr14:104950899:C:G	104950899	NA,G	NA,C	NA,1	NA,-inf	NA,inf	NA,1.55082	0.000223413	0.000547405
2	chr14:105676047:A:G	105676047	G,G	A,A	1,1	-inf,-inf	inf,inf	2.42926,0.285759	0.000222716	0.0007266
2	chr14:104589761:G:A	104589761	NA,A	NA,G	NA,1	NA,-inf	NA,inf	NA,1.49019	0.000222611	0.000545093
2	chr14:104364260:C:T	104364260	NA,T	NA,C	NA,1	NA,inf	NA,inf	NA,2.09744	0.000222101	0.00073572
2	chr14:104335962:G:T	104335962	T,T	G,G	1,1	-inf,-inf	inf,inf	3.05895,2.10622	0.000221796	0.00890761
2	chr14:104295441:T:C	104295441	C,C	T,T	1,1	-inf,-inf	inf,inf	1.87999,1.84081	0.000221462	0.00315719
2	chr14:105540266:C:T	105540266	NA,T	NA,C	NA,1	NA,inf	NA,inf	NA,1.82936	0.000220939	0.000614295
2	chr14:104271425:C:T	104271425	NA,T	NA,C	NA,1	NA,-inf	NA,inf	NA,1.67273	0.00021976	0.000639037
2	chr14:104305228:TG:T	104305228	NA,T	NA,TG	NA,1	NA,-inf	NA,inf	NA,1.80033	0.0002197	0.000688328
2	chr14:105668734:T:C	105668734	NA,C	NA,T	NA,1	NA,inf	NA,inf	NA,1.83597	0.000219046	0.000585628
2	chr14:105175140:G:A	105175140	NA,A	NA,G	NA,1	NA,inf	NA,inf	NA,1.75141	0.000218941	0.000649936
2	chr14:105586035:T:A	105586035	NA,A	NA,T	NA,1	NA,inf	NA,inf	NA,1.82295	0.000218234	0.000607433
2	chr14:104097595:G:T	104097595	NA,T	NA,G	NA,1	NA,inf	NA,inf	NA,2.03779	0.000217753	0.000678203
2	chr14:105074972:G:A	105074972	A,NA	G,NA	1,NA	inf,NA	inf,NA	1.79842,NA	0.000217548	0.000635708
2	chr14:104364840:A:C	104364840	NA,C	NA,A	NA,1	NA,inf	NA,inf	NA,2.08429	0.00021732	0.000719121
2	chr14:105296929:G:C	105296929	C,NA	G,NA	1,NA	-inf,NA	inf,NA	1.74842,NA	0.00021697	0.00032934
2	chr14:104553284:G:A	104553284	NA,A	NA,G	NA,1	NA,inf	NA,inf	NA,1.74146	0.000216185	0.000602718
2	chr14:104661384:T:C	104661384	C,C	T,T	1,1	inf,inf	inf,inf	2.45395,0.324706	0.000216023	0.000578894
2	chr14:104889042:C:T	104889042	NA,T	NA,C	NA,1	NA,inf	NA,inf	NA,1.77778	0.000215648	0.00059774
2	chr14:104364739:T:C	104364739	NA,C	NA,T	NA,1	NA,inf	NA,inf	NA,2.07583	0.000214278	0.000708556
2	chr14:104365265:T:C	104365265	NA,C	NA,T	NA,1	NA,inf	NA,inf	NA,2.06421	0.000213505	0.000701969
2	chr14:103881647:C:G	103881647	G,NA	C,NA	1,NA	-inf,NA	inf,NA	1.71876,NA	0.000212893	0.000558907
2	chr14:105356040:C:T	105356040	NA,T	NA,C	NA,1	NA,-inf	NA,inf	NA,1.44793	0.000211864	0.000539346
2	chr14:104585919:G:A	104585919	A,A	G,G	1,1	inf,-inf	inf,inf	2.31969,0.534826	0.000211308	0.000539003
2	chr14:105018918:GT:G	105018918	NA,G	NA,GT	NA,1	NA,-inf	NA,inf	NA,1.57625	0.000211255	0.000497948
2	chr14:105605081:C:T	105605081	T,NA	C,NA	1,NA	inf,NA	inf,NA	1.67804,NA	0.000210478	0.000501182
2	chr14:104149889:A:G	104149889	G,G	A,A	1,1	-inf,-inf	inf,inf	0.455341,2.52226	0.000209069	0.000610508
2	chr14:104965612:A:C	104965612	C,C	A,A	1,1	-inf,-inf	inf,inf	1.42291,1.41838	0.000208214	0.000447223
2	chr14:104365332:C:T	104365332	NA,T	NA,C	NA,1	NA,inf	NA,inf	NA,2.04365	0.000206924	0.00067868
2	chr14:104655772:A:G	104655772	G,G	A,A	1,1	inf,inf	inf,inf	2.53927,0.083057	0.000205742	0.000553271
2	chr14:104301217:G:A	104301217	A,A	G,G	1,1	-inf,-inf	inf,inf	1.51779,2.93694	0.000205517	0.00226787
2	chr14:105046031:G:C	105046031	C,C	G,G	1,1	inf,-inf	inf,inf	0.284403,2.16996	0.000205289	0.000496149
2	chr14:105571427:G:A	105571427	NA,A	NA,G	NA,1	NA,inf	NA,inf	NA,1.78569	0.000204726	0.000568412
2	chr14:104365071:A:G	104365071	NA,G	NA,A	NA,1	NA,inf	NA,inf	NA,2.02742	0.000200778	0.000658342
2	chr14:105293890:T:C	105293890	NA,C	NA,T	NA,1	NA,-inf	NA,inf	NA,1.57568	0.000200673	0.000486838
2	chr14:105585497:C:T	105585497	NA,T	NA,C	NA,1	NA,inf	NA,inf	NA,1.77474	0.000200207	0.000556819
2	chr14:104513300:C:A	104513300	NA,A	NA,C	NA,1	NA,-inf	NA,inf	NA,1.45861	0.000198674	0.000502665
2	chr14:104756823:C:T	104756823	T,NA	C,NA	1,NA	-inf,NA	inf,NA	1.69813,NA	0.000198577	0.000508588
2	chr14:104924668:C:T	104924668	T,T	C,C	1,1	inf,inf	inf,inf	1.20725,1.47013	0.000198474	0.000409851
2	chr14:105269682:G:A	105269682	NA,A	NA,G	NA,1	NA,inf	NA,inf	NA,1.67661	0.000198138	0.000497614
2	chr14:104365260:T:C	104365260	NA,C	NA,T	NA,1	NA,inf	NA,inf	NA,2.01962	0.0001981	0.000649259
2	chr14:105029032:C:T	105029032	T,T	C,C	1,1	-inf,-inf	inf,inf	2.61491,0.223766	0.000198023	0.000457486
2	chr14:104584629:C:T	104584629	T,T	C,C	1,1	inf,-inf	inf,inf	2.30229,0.509177	0.000197449	0.000502973
2	chr14:105570189:ACT:A	105570189	NA,A	NA,ACT	NA,1	NA,inf	NA,inf	NA,1.76375	0.000196915	0.000546238
2	chr14:105028066:A:G	105028066	G,NA	A,NA	1,NA	-inf,NA	inf,NA	1.77277,NA	0.000195927	0.000648481
2	chr14:104201930:CA:C	104201930	C,C	CA,CA	1,1	inf,inf	inf,inf	1.60639,0.74703	0.000195794	0.000473607
2	chr14:105158825:T:C	105158825	C,NA	T,NA	1,NA	-inf,NA	inf,NA	1.68566,NA	0.000194259	0.000583731
2	chr14:105547658:G:C	105547658	NA,C	NA,G	NA,1	NA,inf	NA,inf	NA,1.75347	0.000193148	0.00053579
2	chr14:104710345:T:C	104710345	NA,C	NA,T	NA,1	NA,-inf	NA,inf	NA,1.84968	0.000191827	0.000571495
2	chr14:105026017:TACTG:T	105026017	T,T	TACTG,TACTG	1,1	-inf,-inf	inf,inf	2.59796,0.219128	0.000191806	0.000442305
2	chr14:104827160:C:T	104827160	NA,T	NA,C	NA,1	NA,inf	NA,inf	NA,1.71887	0.000191535	0.000514549
2	chr14:105748482:G:C	105748482	C,NA	G,NA	1,NA	-inf,NA	inf,NA	1.64608,NA	0.000189453	0.000539324
2	chr14:103911991:T:C	103911991	C,C	T,T	1,1	inf,inf	inf,inf	0.43951,2.63132	0.000189177	0.000564779
2	chr14:104353267:G:A	104353267	NA,A	NA,G	NA,1	NA,inf	NA,inf	NA,1.98429	0.000188585	0.00061738
2	chr14:104532638:G:A	104532638	A,A	G,G	1,1	inf,-inf	inf,inf	0.190322,2.63443	0.000188462	0.000601154
2	chr14:104305854:C:T	104305854	T,T	C,C	1,1	-inf,-inf	inf,inf	0.8619,2.61694	0.000188275	0.00102967
2	chr14:104944825:C:T	104944825	T,NA	C,NA	1,NA	inf,NA	inf,NA	1.6769,NA	0.000187694	0.000528173
2	chr14:104590765:A:G	104590765	G,G	A,A	1,1	-inf,-inf	inf,inf	2.09869,0.627305	0.000186968	0.000487577
2	chr14:104636463:GC:G	104636463	NA,G	NA,GC	NA,1	NA,-inf	NA,inf	NA,1.4331	0.000186797	0.00046718
2	chr14:104686091:G:C	104686091	NA,C	NA,G	NA,1	NA,inf	NA,inf	NA,1.70666	0.000186229	0.000518883
2	chr14:104614004:G:T	104614004	NA,T	NA,G	NA,1	NA,-inf	NA,inf	NA,1.42317	0.00018595	0.000466747
2	chr14:104103779:C:G	104103779	G,G	C,C	1,1	-inf,-inf	inf,inf	1.54125,1.91797	0.000184768	0.000717652
2	chr14:104934468:AC:A	104934468	A,NA	AC,NA	1,NA	inf,NA	inf,NA	1.66318,NA	0.000184752	0.000522549
2	chr14:105443153:G:A	105443153	NA,A	NA,G	NA,1	NA,-inf	NA,inf	NA,1.51833	0.000184047	0.000447163
2	chr14:103720016:C:CT	103720016	NA,CT	NA,C	NA,1	NA,-inf	NA,inf	NA,1.56479	0.000182782	0.000489448
2	chr14:104944438:A:G	104944438	G,G	A,A	1,1	-inf,-inf	inf,inf	1.06677,1.5732	0.000182551	0.000381839
2	chr14:105052119:A:C	105052119	C,C	A,A	1,1	inf,-inf	inf,inf	0.0751348,2.22795	0.000182099	0.0004525
2	chr14:104161801:C:T	104161801	T,T	C,C	1,1	-inf,-inf	inf,inf	2.13958,1.04391	0.000181773	0.000720798
2	chr14:104943566:G:A	104943566	NA,A	NA,G	NA,1	NA,inf	NA,inf	NA,1.64854	0.000180811	0.000507766
2	chr14:103882840:C:T	103882840	T,NA	C,NA	1,NA	-inf,NA	inf,NA	1.63101,NA	0.000180081	0.000473248
2	chr14:104593236:C:T	104593236	T,T	C,C	1,1	-inf,-inf	inf,inf	2.31887,0.880492	0.000178741	0.000576698
2	chr14:104176152:G:T	104176152	T,NA	G,NA	1,NA	inf,NA	inf,NA	1.85369,NA	0.000178514	0.000571572
2	chr14:104995495:C:T	104995495	T,T	C,C	1,1	inf,inf	inf,inf	1.75223,1.52182	0.000178514	0.000533413
2	chr14:104404319:G:A	104404319	A,NA	G,NA	1,NA	-inf,NA	inf,NA	1.69976,NA	0.000177588	0.000506276
2	chr14:104941188:G:A	104941188	A,NA	G,NA	1,NA	inf,NA	inf,NA	1.64543,NA	0.000177541	0.000500161
2	chr14:105740480:T:C	105740480	NA,C	NA,T	NA,1	NA,-inf	NA,inf	NA,1.48992	0.000177211	0.000450358
2	chr14:104456067:A:T	104456067	T,T	A,A	1,1	-inf,-inf	inf,inf	0.416307,2.02414	0.000177044	0.000439706
2	chr14:105031574:C:T	105031574	T,T	C,C	1,1	-inf,-inf	inf,inf	2.53105,0.0669745	0.000176759	0.000397069
2	chr14:105092760:G:A	105092760	A,A	G,G	1,1	inf,inf	inf,inf	1.25782,1.97355	0.000176745	0.000648915
2	chr14:103881741:G:A	103881741	A,NA	G,NA	1,NA	-inf,NA	inf,NA	1.62066,NA	0.000176666	0.000464042
2	chr14:104594295:T:C	104594295	C,C	T,T	1,1	-inf,-inf	inf,inf	2.33088,0.842414	0.000176118	0.000565449
2	chr14:104306590:C:A	104306590	A,A	C,C	1,1	-inf,-inf	inf,inf	0.877342,2.56664	0.000176068	0.00096074
2	chr14:104115323:G:C	104115323	NA,C	NA,G	NA,1	NA,inf	NA,inf	NA,1.83458	0.00017564	0.000530556
2	chr14:104093582:T:C	104093582	C,C	T,T	1,1	inf,inf	inf,inf	0.876317,2.61955	0.000175212	0.000689542
2	chr14:105076729:G:A	105076729	NA,A	NA,G	NA,1	NA,-inf	NA,inf	NA,1.54437	0.000174743	0.000449925
2	chr14:105694897:G:C	105694897	NA,C	NA,G	NA,1	NA,inf	NA,inf	NA,1.7032	0.000174537	0.000470168
2	chr14:104623093:TA:T	104623093	T,NA	TA,NA	1,NA	-inf,NA	inf,NA	1.75072,NA	0.000174314	0.000456988
2	chr14:104812854:G:A	104812854	A,NA	G,NA	1,NA	-inf,NA	inf,NA	1.62797,NA	0.00017404	0.000476057
2	chr14:104626432:A:T	104626432	T,T	A,A	1,1	inf,inf	inf,inf	2.47502,0.153462	0.000173333	0.000474622
2	chr14:104299865:G:C	104299865	C,C	G,G	1,1	-inf,-inf	inf,inf	1.92272,1.69148	0.000172977	0.00260893
2	chr14:105006577:C:A	105006577	A,A	C,C	1,1	inf,inf	inf,inf	0.992023,2.04141	0.000172887	0.00042696
2	chr14:103843837:G:A	103843837	A,A	G,G	1,1	-inf,-inf	inf,inf	1.33014,1.84954	0.000172646	0.000556262
2	chr14:104196584:C:G	104196584	G,NA	C,NA	1,NA	inf,NA	inf,NA	1.61425,NA	0.000171857	0.000469508
2	chr14:105556574:T:C	105556574	NA,C	NA,T	NA,1	NA,inf	NA,inf	NA,1.68692	0.000171789	0.000476357
2	chr14:105026773:C:G	105026773	G,G	C,C	1,1	-inf,-inf	inf,inf	2.53706,0.231677	0.000170853	0.000396249
2	chr14:105053310:G:A	105053310	A,NA	G,NA	1,NA	-inf,NA	inf,NA	1.69247,NA	0.000169729	0.000558721
2	chr14:104429143:G:GT	104429143	NA,GT	NA,G	NA,1	NA,-inf	NA,inf	NA,1.47768	0.000169487	0.000448569
2	chr14:104945396:T:C	104945396	NA,C	NA,T	NA,1	NA,inf	NA,inf	NA,1.60521	0.000169111	0.000476399
2	chr14:104126681:A:C	104126681	NA,C	NA,A	NA,1	NA,-inf	NA,inf	NA,1.67864	0.000168898	0.000475826
2	chr14:105075163:C:T	105075163	NA,T	NA,C	NA,1	NA,inf	NA,inf	NA,1.66545	0.000168571	0.000479115
2	chr14:104702502:T:C	104702502	C,C	T,T	1,1	inf,inf	inf,inf	2.46558,0.214964	0.000168407	0.000482505
2	chr14:105004626:T:C	105004626	C,C	T,T	1,1	inf,inf	inf,inf	1.10732,1.93	0.000168292	0.000416315
2	chr14:104376881:C:T	104376881	T,NA	C,NA	1,NA	-inf,NA	inf,NA	2.05518,NA	0.000168163	0.000586118
2	chr14:105088924:T:G	105088924	G,G	T,T	1,1	-inf,inf	inf,inf	0.534566,2.10711	0.000168056	0.000435468
2	chr14:105138361:T:TCGGGC	105138361	NA,TCGGGC	NA,T	NA,1	NA,-inf	NA,inf	NA,1.42859	0.000167588	0.000429818
2	chr14:105077355:C:T	105077355	NA,T	NA,C	NA,1	NA,-inf	NA,inf	NA,1.40278	0.000167576	0.00042938
2	chr14:104186783:G:A	104186783	NA,A	NA,G	NA,1	NA,-inf	NA,inf	NA,1.42485	0.000167126	0.000440316
2	chr14:104075426:A:G	104075426	G,G	A,A	1,1	inf,inf	inf,inf	0.564839,2.47266	0.000167044	0.000498998
2	chr14:104146026:A:G	104146026	G,G	A,A	1,1	-inf,-inf	inf,inf	2.08613,1.20627	0.000166971	0.000637903
2	chr14:104922660:C:G	104922660	G,NA	C,NA	1,NA	inf,NA	inf,NA	1.61109,NA	0.000166477	0.00047018
2	chr14:103783586:T:C	103783586	C,C	T,T	1,1	-inf,-inf	inf,inf	1.32206,1.84131	0.000165941	0.000535498
2	chr14:104764070:T:C	104764070	NA,C	NA,T	NA,1	NA,inf	NA,inf	NA,1.58927	0.000165845	0.000456263
2	chr14:104948620:C:G	104948620	NA,G	NA,C	NA,1	NA,-inf	NA,inf	NA,1.43506	0.000165804	0.000438741
2	chr14:104937340:A:G	104937340	G,NA	A,NA	1,NA	inf,NA	inf,NA	1.60978,NA	0.000165786	0.000467183
2	chr14:104350583:G:A	104350583	NA,A	NA,G	NA,1	NA,inf	NA,inf	NA,1.90592	0.00016544	0.000538813
2	chr14:105445466:C:A	105445466	NA,A	NA,C	NA,1	NA,inf	NA,inf	NA,1.75648	0.00016534	0.000613287
2	chr14:104940990:G:A	104940990	A,NA	G,NA	1,NA	inf,NA	inf,NA	1.60735,NA	0.000165252	0.000465225
2	chr14:104211088:G:A	104211088	NA,A	NA,G	NA,1	NA,inf	NA,inf	NA,1.69406	0.000165012	0.00048302
2	chr14:104915527:C:T	104915527	NA,T	NA,C	NA,1	NA,inf	NA,inf	NA,1.62579	0.00016476	0.000454588
2	chr14:105751239:C:T	105751239	T,NA	C,NA	1,NA	inf,NA	inf,NA	1.67429,NA	0.000164512	0.000419369
2	chr14:104591611:C:T	104591611	T,T	C,C	1,1	-inf,-inf	inf,inf	2.25481,0.9198	0.000164342	0.000535294
2	chr14:104458599:A:G	104458599	G,G	A,A	1,1	-inf,-inf	inf,inf	0.429111,1.96092	0.00016424	0.000404146
2	chr14:104687132:A:G	104687132	G,G	A,A	1,1	-inf,-inf	inf,inf	0.30422,2.46062	0.000163917	0.000448896
2	chr14:104351024:A:G	104351024	NA,G	NA,A	NA,1	NA,inf	NA,inf	NA,1.56031	0.00016283	0.000446851
2	chr14:104586172:A:G	104586172	G,G	A,A	1,1	inf,-inf	inf,inf	2.37772,0.236681	0.000162619	0.000418089
2	chr14:105648724:C:T	105648724	NA,T	NA,C	NA,1	NA,inf	NA,inf	NA,1.65902	0.000162126	0.000434272
2	chr14:105010332:AG:A	105010332	A,A	AG,AG	1,1	inf,inf	inf,inf	1.07167,1.92795	0.000161593	0.000396305
2	chr14:103780025:T:C	103780025	C,C	T,T	1,1	-inf,-inf	inf,inf	1.40004,1.73914	0.000161556	0.000516827
2	chr14:104574579:A:C	104574579	C,C	A,A	1,1	inf,inf	inf,inf	2.57317,0.122414	0.000161289	0.00046899
2	chr14:103891654:G:A	103891654	NA,A	NA,G	NA,1	NA,-inf	NA,inf	NA,1.44265	0.000161246	0.000419991
2	chr14:104005921:C:T	104005921	T,T	C,C	1,1	inf,inf	inf,inf	0.357252,2.5893	0.000161123	0.000480527
2	chr14:105709100:CAG:C	105709100	NA,C	NA,CAG	NA,1	NA,inf	NA,inf	NA,1.68224	0.000160974	0.000435046
2	chr14:103874864:A:G	103874864	G,G	A,A	1,1	-inf,inf	inf,inf	0.618414,2.50712	0.00016087	0.000572048
2	chr14:105194899:G:A	105194899	NA,A	NA,G	NA,1	NA,inf	NA,inf	NA,1.53965	0.000160609	0.000463049
2	chr14:104336329:T:C	104336329	C,C	T,T	1,1	-inf,-inf	inf,inf	2.77986,1.59912	0.000159954	0.00321266
2	chr14:104921070:T:C	104921070	NA,C	NA,T	NA,1	NA,inf	NA,inf	NA,1.61666	0.000159618	0.000438674
2	chr14:105308907:T:C	105308907	NA,C	NA,T	NA,1	NA,-inf	NA,inf	NA,1.25755	0.000158391	0.000402782
2	chr14:104350007:C:T	104350007	NA,T	NA,C	NA,1	NA,inf	NA,inf	NA,1.8754	0.000158327	0.000514323
2	chr14:105045526:T:C	105045526	C,C	T,T	1,1	inf,-inf	inf,inf	0.0767779,2.15477	0.000158082	0.000387926
2	chr14:105323060:C:T	105323060	NA,T	NA,C	NA,1	NA,-inf	NA,inf	NA,1.30053	0.000157881	0.000406544
2	chr14:104927219:G:C	104927219	C,C	G,G	1,1	inf,inf	inf,inf	1.01242,1.48805	0.000157814	0.000326155
2	chr14:103879053:A:G	103879053	NA,G	NA,A	NA,1	NA,-inf	NA,inf	NA,1.49968	0.000157334	0.00042025
2	chr14:104935748:G:A	104935748	A,NA	G,NA	1,NA	inf,NA	inf,NA	1.57561,NA	0.00015699	0.000442375
2	chr14:105103958:T:C	105103958	NA,C	NA,T	NA,1	NA,-inf	NA,inf	NA,1.4702	0.000156165	0.000400497
2	chr14:104351773:G:C	104351773	NA,C	NA,G	NA,1	NA,inf	NA,inf	NA,1.53398	0.000155823	0.000426757
2	chr14:103725485:G:C	103725485	NA,C	NA,G	NA,1	NA,inf	NA,inf	NA,1.55797	0.000155671	0.000427474
2	chr14:104922366:A:T	104922366	T,NA	A,NA	1,NA	inf,NA	inf,NA	1.57485,NA	0.000155493	0.000438854
2	chr14:104640362:G:C	104640362	NA,C	NA,G	NA,1	NA,-inf	NA,inf	NA,1.33669	0.000154964	0.000388887
2	chr14:104352422:A:G	104352422	NA,G	NA,A	NA,1	NA,inf	NA,inf	NA,1.56367	0.000154759	0.000427916
2	chr14:104928332:C:T	104928332	T,T	C,C	1,1	inf,inf	inf,inf	0.925765,1.55194	0.000154446	0.000319619
2	chr14:104339891:C:A	104339891	NA,A	NA,C	NA,1	NA,inf	NA,inf	NA,1.89814	0.000154442	0.000526395
2	chr14:104366193:T:A	104366193	NA,A	NA,T	NA,1	NA,inf	NA,inf	NA,1.94557	0.000153938	0.000522804
2	chr14:104558177:G:A	104558177	A,A	G,G	1,1	inf,inf	inf,inf	0.688919,2.01054	0.000153654	0.00043301
2	chr14:105038666:T:C	105038666	C,C	T,T	1,1	-inf,-inf	inf,inf	2.45246,0.103641	0.000152986	0.000352043
2	chr14:104101385:C:T	104101385	T,T	C,C	1,1	inf,inf	inf,inf	1.01963,2.30272	0.000152525	0.000581901
2	chr14:105345886:G:A	105345886	NA,A	NA,G	NA,1	NA,-inf	NA,inf	NA,1.30186	0.000152188	0.00041746
2	chr14:105033821:C:T	105033821	T,T	C,C	1,1	inf,inf	inf,inf	0.918191,2.08466	0.00015178	0.000384821
2	chr14:105337605:A:G	105337605	NA,G	NA,A	NA,1	NA,-inf	NA,inf	NA,1.23192	0.000151492	0.000387916
2	chr14:105503354:C:G	105503354	NA,G	NA,C	NA,1	NA,-inf	NA,inf	NA,1.39178	0.000151344	0.000407459
2	chr14:105314207:C:A	105314207	NA,A	NA,C	NA,1	NA,-inf	NA,inf	NA,1.29461	0.000151058	0.000403712
2	chr14:104109597:CAT:C	104109597	NA,C	NA,CAT	NA,1	NA,inf	NA,inf	NA,1.77051	0.000149993	0.000456749
2	chr14:105034078:T:C	105034078	C,C	T,T	1,1	inf,inf	inf,inf	0.958345,2.03327	0.000149393	0.000374138
2	chr14:104665036:A:AC	104665036	NA,AC	NA,A	NA,1	NA,inf	NA,inf	NA,1.55006	0.000148868	0.000436476
2	chr14:104295936:C:T	104295936	T,T	C,C	1,1	inf,inf	inf,inf	1.11697,1.41933	0.000148757	0.000492594
2	chr14:105547554:C:T	105547554	NA,T	NA,C	NA,1	NA,-inf	NA,inf	NA,1.40946	0.000148603	0.000395064
2	chr14:105431686:C:T	105431686	NA,T	NA,C	NA,1	NA,inf	NA,inf	NA,1.70016	0.000148548	0.000549823
2	chr14:104986654:A:C	104986654	NA,C	NA,A	NA,1	NA,inf	NA,inf	NA,1.59029	0.000147697	0.000412417
2	chr14:105467216:C:T	105467216	NA,T	NA,C	NA,1	NA,inf	NA,inf	NA,1.47597	0.00014741	0.000431759
2	chr14:104359706:G:A	104359706	NA,A	NA,G	NA,1	NA,inf	NA,inf	NA,1.50955	0.000146851	0.00040388
2	chr14:104359313:G:A	104359313	NA,A	NA,G	NA,1	NA,inf	NA,inf	NA,1.50794	0.000146422	0.000402699
2	chr14:105662643:C:T	105662643	NA,T	NA,C	NA,1	NA,inf	NA,inf	NA,1.60011	0.000146112	0.000391652
2	chr14:104973669:G:A	104973669	A,A	G,G	1,1	-inf,-inf	inf,inf	2.49728,0.248498	0.000145897	0.000320669
2	chr14:104184476:AACAGTGGCAGCAATG:A	104184476	A,A	AACAGTGGCAGCAATG,AACAGTGGCAGCAATG	1,1	inf,inf	inf,inf	0.970786,3.46979	0.000145666	0.00276543
2	chr14:104635806:A:C	104635806	C,NA	A,NA	1,NA	inf,NA	inf,NA	1.48004,NA	0.000145513	0.000406538
2	chr14:103738786:G:A	103738786	A,A	G,G	1,1	-inf,-inf	inf,inf	1.38888,1.68107	0.000145465	0.000463213
2	chr14:104239971:G:A	104239971	NA,A	NA,G	NA,1	NA,-inf	NA,inf	NA,1.2966	0.000145354	0.000357193
2	chr14:104137536:T:C	104137536	NA,C	NA,T	NA,1	NA,-inf	NA,inf	NA,1.59534	0.000144928	0.000411225
2	chr14:104481062:C:T	104481062	T,NA	C,NA	1,NA	inf,NA	inf,NA	1.45133,NA	0.000144797	0.000374503
2	chr14:105246014:T:C	105246014	NA,C	NA,T	NA,1	NA,inf	NA,inf	NA,1.50395	0.000144739	0.000365397
2	chr14:105139611:T:C	105139611	NA,C	NA,T	NA,1	NA,-inf	NA,inf	NA,1.39377	0.000143478	0.000375247
2	chr14:105140397:C:T	105140397	NA,T	NA,C	NA,1	NA,-inf	NA,inf	NA,1.39254	0.000142752	0.000373543
2	chr14:105355342:C:T	105355342	NA,T	NA,C	NA,1	NA,-inf	NA,inf	NA,1.24755	0.000141941	0.000378342
2	chr14:105021480:G:T	105021480	T,T	G,G	1,1	inf,inf	inf,inf	1.79112,1.34283	0.000141869	0.000398285
2	chr14:104921272:T:C	104921272	C,NA	T,NA	1,NA	inf,NA	inf,NA	1.52571,NA	0.000141743	0.000399609
2	chr14:105049492:A:G	105049492	G,G	A,A	1,1	inf,-inf	inf,inf	0.262815,1.9823	0.000141702	0.000343112
2	chr14:105055003:A:G	105055003	G,G	A,A	1,1	-inf,-inf	inf,inf	1.60813,1.38117	0.000141578	0.00042643
2	chr14:104967274:T:C	104967274	C,C	T,T	1,1	inf,inf	inf,inf	2.24711,0.18251	0.000141451	0.000414939
2	chr14:104365951:TCAC:T	104365951	NA,T	NA,TCAC	NA,1	NA,inf	NA,inf	NA,1.8907	0.000141069	0.000476694
2	chr14:104118849:TGA:T	104118849	T,T	TGA,TGA	1,1	-inf,-inf	inf,inf	1.31705,2.54247	0.000141057	0.000934191
2	chr14:105181194:C:T	105181194	NA,T	NA,C	NA,1	NA,inf	NA,inf	NA,1.47098	0.000140935	0.000367339
2	chr14:105303670:T:C	105303670	NA,C	NA,T	NA,1	NA,-inf	NA,inf	NA,1.4031	0.000140922	0.000329902
2	chr14:104365473:A:C	104365473	NA,C	NA,A	NA,1	NA,inf	NA,inf	NA,1.79452	0.000140232	0.000450636
2	chr14:104187621:G:A	104187621	NA,A	NA,G	NA,1	NA,-inf	NA,inf	NA,1.34399	0.000140123	0.000366995
2	chr14:104694642:G:A	104694642	A,A	G,G	1,1	-inf,-inf	inf,inf	1.15214,1.8033	0.000140107	0.00044605
2	chr14:105647552:G:A	105647552	NA,A	NA,G	NA,1	NA,-inf	NA,inf	NA,1.34841	0.000140052	0.000374499
2	chr14:104144126:A:G	104144126	G,G	A,A	1,1	-inf,-inf	inf,inf	2.14154,0.987996	0.000139332	0.000516724
2	chr14:105298887:G:A	105298887	NA,A	NA,G	NA,1	NA,-inf	NA,inf	NA,1.37752	0.000138931	0.000338112
2	chr14:104199207:G:A	104199207	A,NA	G,NA	1,NA	inf,NA	inf,NA	1.50051,NA	0.000138816	0.000378672
2	chr14:104064830:G:A	104064830	NA,A	NA,G	NA,1	NA,-inf	NA,inf	NA,1.33873	0.000138624	0.000360189
2	chr14:105359432:C:T	105359432	NA,T	NA,C	NA,1	NA,-inf	NA,inf	NA,1.23502	0.000138608	0.000369395
2	chr14:104507572:C:G	104507572	NA,G	NA,C	NA,1	NA,-inf	NA,inf	NA,1.33706	0.000138459	0.000361642
2	chr14:104967442:G:A	104967442	A,A	G,G	1,1	inf,inf	inf,inf	2.19283,0.276235	0.00013796	0.000407266
2	chr14:104162116:G:A	104162116	A,A	G,G	1,1	-inf,-inf	inf,inf	2.07681,0.929694	0.000137884	0.000535763
2	chr14:104999690:A:G	104999690	G,G	A,A	1,1	-inf,inf	inf,inf	0.839128,1.72483	0.000137849	0.000346941
2	chr14:104084651:A:T	104084651	T,T	A,A	1,1	-inf,inf	inf,inf	0.261904,2.51173	0.000137716	0.000443555
2	chr14:104892275:C:T	104892275	NA,T	NA,C	NA,1	NA,-inf	NA,inf	NA,1.19979	0.000137477	0.000329801
2	chr14:105396636:G:T	105396636	NA,T	NA,G	NA,1	NA,-inf	NA,inf	NA,1.34115	0.000137476	0.00031752
2	chr14:104957491:C:T	104957491	NA,T	NA,C	NA,1	NA,-inf	NA,inf	NA,1.3384	0.000137264	0.000365299
2	chr14:104155046:C:T	104155046	T,T	C,C	1,1	-inf,-inf	inf,inf	2.02066,1.11807	0.000137245	0.000511651
2	chr14:105226830:G:A	105226830	NA,A	NA,G	NA,1	NA,inf	NA,inf	NA,1.47407	0.000136485	0.00039499
2	chr14:104932361:C:A	104932361	A,NA	C,NA	1,NA	inf,NA	inf,NA	1.50403,NA	0.000136295	0.000382947
2	chr14:104473844:G:C	104473844	C,C	G,G	1,1	-inf,-inf	inf,inf	0.399574,1.88003	0.00013603	0.000338165
2	chr14:105300019:G:A	105300019	NA,A	NA,G	NA,1	NA,-inf	NA,inf	NA,1.36716	0.000135956	0.000332143
2	chr14:105499995:G:A	105499995	NA,A	NA,G	NA,1	NA,-inf	NA,inf	NA,1.33564	0.000135926	0.000366482
2	chr14:104043859:T:C	104043859	C,NA	T,NA	1,NA	-inf,NA	inf,NA	1.45776,NA	0.000135208	0.000363925
2	chr14:104556622:T:C	104556622	NA,C	NA,T	NA,1	NA,inf	NA,inf	NA,1.47598	0.00013517	0.000369364
2	chr14:104210654:G:A	104210654	NA,A	NA,G	NA,1	NA,-inf	NA,inf	NA,1.36364	0.000134854	0.000365432
2	chr14:105141671:C:T	105141671	NA,T	NA,C	NA,1	NA,-inf	NA,inf	NA,1.35956	0.000134683	0.000352398
2	chr14:104557347:G:A	104557347	NA,A	NA,G	NA,1	NA,inf	NA,inf	NA,1.47336	0.000134182	0.000367051
2	chr14:104937274:T:C	104937274	C,NA	T,NA	1,NA	inf,NA	inf,NA	1.49209,NA	0.000134095	0.000377587
2	chr14:103709597:G:A	103709597	NA,A	NA,G	NA,1	NA,inf	NA,inf	NA,1.63261	0.00013403	0.000389196
2	chr14:104644187:G:A	104644187	NA,A	NA,G	NA,1	NA,inf	NA,inf	NA,1.48002	0.000134011	0.000369411
2	chr14:103890912:C:T	103890912	T,T	C,C	1,1	-inf,inf	inf,inf	2.07587,0.269472	0.000133921	0.000347973
2	chr14:104618333:A:G	104618333	G,G	A,A	1,1	-inf,inf	inf,inf	2.21531,0.341825	0.000133861	0.0003397
2	chr14:104460992:A:G	104460992	G,G	A,A	1,1	inf,-inf	inf,inf	0.116959,2.19421	0.000133121	0.000359053
2	chr14:105731329:G:A	105731329	NA,A	NA,G	NA,1	NA,-inf	NA,inf	NA,1.32614	0.000132862	0.000351913
2	chr14:104061599:C:T	104061599	NA,T	NA,C	NA,1	NA,-inf	NA,inf	NA,1.31604	0.000132851	0.00034532
2	chr14:104361058:C:T	104361058	NA,T	NA,C	NA,1	NA,inf	NA,inf	NA,1.45194	0.000132467	0.000364114
2	chr14:104551474:C:T	104551474	NA,T	NA,C	NA,1	NA,inf	NA,inf	NA,1.48646	0.000132314	0.000368752
2	chr14:104643555:C:T	104643555	NA,T	NA,C	NA,1	NA,-inf	NA,inf	NA,1.32183	0.000132258	0.00034594
2	chr14:104969057:C:T	104969057	T,T	C,C	1,1	inf,inf	inf,inf	2.22646,0.129192	0.000132125	0.00038423
2	chr14:105747360:C:T	105747360	NA,T	NA,C	NA,1	NA,-inf	NA,inf	NA,1.33397	0.000132108	0.000335257
2	chr14:104161725:C:T	104161725	T,T	C,C	1,1	-inf,-inf	inf,inf	2.27648,0.407135	0.000132061	0.000445556
2	chr14:105057326:G:A	105057326	A,A	G,G	1,1	-inf,-inf	inf,inf	1.66619,1.2371	0.000131909	0.000384676
2	chr14:104949932:T:C	104949932	NA,C	NA,T	NA,1	NA,-inf	NA,inf	NA,1.27671	0.000131735	0.000342094
2	chr14:104366400:A:G	104366400	NA,G	NA,A	NA,1	NA,inf	NA,inf	NA,1.85192	0.000131455	0.000443814
2	chr14:105656735:C:T	105656735	NA,T	NA,C	NA,1	NA,-inf	NA,inf	NA,1.31339	0.000131328	0.00035122
2	chr14:105139676:G:A	105139676	NA,A	NA,G	NA,1	NA,-inf	NA,inf	NA,1.29813	0.000131264	0.000337521
2	chr14:104929092:A:G	104929092	G,G	A,A	1,1	inf,inf	inf,inf	2.23922,0.337175	0.000131174	0.000276174
2	chr14:104743640:G:A	104743640	NA,A	NA,G	NA,1	NA,inf	NA,inf	NA,1.46365	0.000130975	0.000366113
2	chr14:104774507:G:A	104774507	NA,A	NA,G	NA,1	NA,inf	NA,inf	NA,1.45449	0.000130817	0.000361222
2	chr14:103891651:C:G	103891651	G,G	C,C	1,1	-inf,-inf	inf,inf	0.931906,2.03726	0.000130708	0.000414006
2	chr14:105346157:C:T	105346157	NA,T	NA,C	NA,1	NA,-inf	NA,inf	NA,1.2196	0.000130191	0.000356733
2	chr14:104901181:T:C	104901181	NA,C	NA,T	NA,1	NA,-inf	NA,inf	NA,1.17795	0.000129215	0.00031021
2	chr14:105444399:A:T	105444399	NA,T	NA,A	NA,1	NA,inf	NA,inf	NA,1.14497	0.000129018	0.000325151
2	chr14:104166890:A:C	104166890	C,C	A,A	1,1	inf,-inf	inf,inf	1.44565,1.41081	0.000128763	0.000425411
2	chr14:104159333:G:A	104159333	A,A	G,G	1,1	-inf,-inf	inf,inf	2.32459,0.700828	0.000128724	0.000571578
2	chr14:103829077:C:T	103829077	T,T	C,C	1,1	-inf,-inf	inf,inf	0.939478,2.00584	0.000128102	0.000402517
2	chr14:104132216:C:T	104132216	T,T	C,C	1,1	-inf,-inf	inf,inf	2.02227,1.23352	0.000128099	0.000501104
2	chr14:104577896:C:T	104577896	T,T	C,C	1,1	inf,-inf	inf,inf	2.16844,0.289832	0.000127976	0.000330541
2	chr14:104097345:G:C	104097345	C,C	G,G	1,1	-inf,-inf	inf,inf	1.43979,2.13825	0.0001276	0.000667938
2	chr14:104550472:G:C	104550472	NA,C	NA,G	NA,1	NA,inf	NA,inf	NA,1.46503	0.000127523	0.0003557
2	chr14:104234217:G:T	104234217	T,T	G,G	1,1	inf,inf	inf,inf	1.71262,0.855261	0.000127503	0.000337402
2	chr14:104599950:AG:A	104599950	NA,A	NA,AG	NA,1	NA,inf	NA,inf	NA,1.44106	0.000127066	0.000345263
2	chr14:105182800:T:C	105182800	C,NA	T,NA	1,NA	inf,NA	inf,NA	1.54065,NA	0.000126881	0.00030704
2	chr14:104777594:C:T	104777594	NA,T	NA,C	NA,1	NA,-inf	NA,inf	NA,1.2573	0.000126843	0.000320221
2	chr14:105086858:C:T	105086858	NA,T	NA,C	NA,1	NA,-inf	NA,inf	NA,1.35782	0.000126752	0.000326284
2	chr14:104666310:C:T	104666310	NA,T	NA,C	NA,1	NA,inf	NA,inf	NA,1.32117	0.000126417	0.000324195
2	chr14:104073404:A:G	104073404	NA,G	NA,A	NA,1	NA,-inf	NA,inf	NA,1.28893	0.000126347	0.000328549
2	chr14:104055272:GAGA:G	104055272	NA,G	NA,GAGA	NA,1	NA,-inf	NA,inf	NA,1.28892	0.000126306	0.00032844
2	chr14:104558714:A:C	104558714	NA,C	NA,A	NA,1	NA,inf	NA,inf	NA,1.4372	0.00012597	0.000344465
2	chr14:105329975:T:C	105329975	NA,C	NA,T	NA,1	NA,-inf	NA,inf	NA,1.19921	0.000125697	0.000335465
2	chr14:105048508:G:A	105048508	NA,A	NA,G	NA,1	NA,-inf	NA,inf	NA,1.35536	0.000125537	0.000323441
2	chr14:104201518:C:A	104201518	A,NA	C,NA	1,NA	inf,NA	inf,NA	1.44678,NA	0.000125509	0.00034204
2	chr14:104950622:A:G	104950622	NA,G	NA,A	NA,1	NA,-inf	NA,inf	NA,1.34691	0.00012534	0.0003266
2	chr14:104955891:C:T	104955891	T,T	C,C	1,1	-inf,inf	inf,inf	2.29527,0.0635222	0.000125337	0.000254778
2	chr14:104600007:C:T	104600007	NA,T	NA,C	NA,1	NA,inf	NA,inf	NA,1.43317	0.000125319	0.000340496
2	chr14:104955975:AT:A	104955975	A,A	AT,AT	1,1	-inf,inf	inf,inf	2.29141,0.0734477	0.000125312	0.000254652
2	chr14:105643562:G:A	105643562	NA,A	NA,G	NA,1	NA,inf	NA,inf	NA,1.50976	0.000125129	0.000335367
2	chr14:104825525:G:A	104825525	A,NA	G,NA	1,NA	-inf,NA	inf,NA	1.45412,NA	0.000125068	0.000330001
2	chr14:104988192:A:G	104988192	G,G	A,A	1,1	inf,inf	inf,inf	1.68731,1.32966	0.000125002	0.000366077
2	chr14:105602943:A:C	105602943	NA,C	NA,A	NA,1	NA,inf	NA,inf	NA,1.42402	0.000124991	0.000336321
2	chr14:104558466:G:T	104558466	NA,T	NA,G	NA,1	NA,inf	NA,inf	NA,1.39609	0.000124979	0.00034722
2	chr14:105042661:G:T	105042661	T,T	G,G	1,1	-inf,-inf	inf,inf	2.10206,0.724651	0.00012474	0.000313717
2	chr14:105372310:T:C	105372310	NA,C	NA,T	NA,1	NA,-inf	NA,inf	NA,1.17342	0.000123424	0.000320611
2	chr14:105653727:T:G	105653727	NA,G	NA,T	NA,1	NA,inf	NA,inf	NA,1.50189	0.000123327	0.000330661
2	chr14:104882161:T:C	104882161	NA,C	NA,T	NA,1	NA,-inf	NA,inf	NA,1.14448	0.000123325	0.000296489
2	chr14:104301924:A:G	104301924	NA,G	NA,A	NA,1	NA,-inf	NA,inf	NA,1.16366	0.00012299	0.000297771
2	chr14:104958095:G:C	104958095	C,C	G,G	1,1	-inf,-inf	inf,inf	2.3387,0.0397524	0.000122679	0.000274543
2	chr14:104912959:G:A	104912959	NA,A	NA,G	NA,1	NA,-inf	NA,inf	NA,1.15202	0.000122625	0.000294863
2	chr14:105050625:G:A	105050625	NA,A	NA,G	NA,1	NA,-inf	NA,inf	NA,1.30184	0.000122622	0.000324847
2	chr14:104688655:G:A	104688655	NA,A	NA,G	NA,1	NA,inf	NA,inf	NA,1.42899	0.000122616	0.000335811
2	chr14:104757077:C:T	104757077	NA,T	NA,C	NA,1	NA,inf	NA,inf	NA,1.42167	0.000122581	0.000340151
2	chr14:103722681:T:C	103722681	C,NA	T,NA	1,NA	inf,NA	inf,NA	1.44665,NA	0.000122537	0.000341631
2	chr14:104699448:G:A	104699448	NA,A	NA,G	NA,1	NA,-inf	NA,inf	NA,1.27587	0.000122517	0.000317894
2	chr14:105443635:A:C	105443635	NA,C	NA,A	NA,1	NA,inf	NA,inf	NA,1.11865	0.000122446	0.000308521
2	chr14:104271940:A:G	104271940	G,NA	A,NA	1,NA	-inf,NA	inf,NA	1.4787,NA	0.000121829	0.000349502
2	chr14:104703976:C:T	104703976	NA,T	NA,C	NA,1	NA,-inf	NA,inf	NA,1.28058	0.000121714	0.000316524
2	chr14:104199328:A:G	104199328	G,G	A,A	1,1	inf,inf	inf,inf	1.7628,1.0532	0.000121604	0.000347273
2	chr14:105160537:A:T	105160537	NA,T	NA,A	NA,1	NA,-inf	NA,inf	NA,1.30251	0.000121554	0.000318471
2	chr14:104961241:A:G	104961241	G,G	A,A	1,1	-inf,-inf	inf,inf	2.06755,0.501625	0.000121491	0.000357488
2	chr14:104882227:GT:G	104882227	NA,G	NA,GT	NA,1	NA,-inf	NA,inf	NA,1.13687	0.000121461	0.000292138
2	chr14:104141774:T:C	104141774	NA,C	NA,T	NA,1	NA,inf	NA,inf	NA,1.51823	0.000121423	0.00035163
2	chr14:105213573:G:A	105213573	NA,A	NA,G	NA,1	NA,inf	NA,inf	NA,1.40681	0.00012108	0.000349744
2	chr14:105515934:T:C	105515934	NA,C	NA,T	NA,1	NA,inf	NA,inf	NA,1.49381	0.000121059	0.000335814
2	chr14:104900857:C:T	104900857	NA,T	NA,C	NA,1	NA,inf	NA,inf	NA,1.43658	0.000120623	0.000325462
2	chr14:105396755:G:A	105396755	A,NA	G,NA	1,NA	inf,NA	inf,NA	1.47817,NA	0.000120592	0.000381033
2	chr14:105158037:C:T	105158037	NA,T	NA,C	NA,1	NA,-inf	NA,inf	NA,1.29751	0.00012044	0.00031557
2	chr14:105163021:AGGTCCAGGGCCCTGCAC:A	105163021	NA,A	NA,AGGTCCAGGGCCCTGCAC	NA,1	NA,-inf	NA,inf	NA,1.29664	0.000120436	0.000314965
2	chr14:104532517:G:C	104532517	NA,C	NA,G	NA,1	NA,-inf	NA,inf	NA,1.25822	0.0001204	0.000313276
2	chr14:103688545:C:G	103688545	G,G	C,C	1,1	-inf,inf	inf,inf	0.590013,1.73163	0.000120159	0.000307507
2	chr14:104141731:A:G	104141731	G,G	A,A	1,1	-inf,-inf	inf,inf	2.06432,1.02899	0.000120079	0.000442606
2	chr14:104168447:G:A	104168447	A,A	G,G	1,1	inf,-inf	inf,inf	1.60266,1.22405	0.000120077	0.000403324
2	chr14:105418624:C:T	105418624	NA,T	NA,C	NA,1	NA,inf	NA,inf	NA,1.5617	0.000119866	0.000433827
2	chr14:104559925:G:A	104559925	A,A	G,G	1,1	inf,inf	inf,inf	1.21406,1.32377	0.000119746	0.000318839
2	chr14:105613853:G:A	105613853	NA,A	NA,G	NA,1	NA,inf	NA,inf	NA,1.54743	0.000119267	0.000331461
2	chr14:104756325:C:A	104756325	NA,A	NA,C	NA,1	NA,inf	NA,inf	NA,1.406	0.000119234	0.000330779
2	chr14:104882225:A:G	104882225	NA,G	NA,A	NA,1	NA,-inf	NA,inf	NA,1.12719	0.000119179	0.000286818
2	chr14:104042487:A:G	104042487	NA,G	NA,A	NA,1	NA,-inf	NA,inf	NA,1.25673	0.000118996	0.000309541
2	chr14:104140446:C:G	104140446	NA,G	NA,C	NA,1	NA,inf	NA,inf	NA,1.50535	0.00011899	0.000344131
2	chr14:104774413:G:A	104774413	A,NA	G,NA	1,NA	-inf,NA	inf,NA	1.42847,NA	0.000118817	0.000342053
2	chr14:104167904:C:T	104167904	T,T	C,C	1,1	inf,-inf	inf,inf	1.55406,1.26366	0.00011865	0.000395806
2	chr14:105549272:A:G	105549272	G,G	A,A	1,1	inf,inf	inf,inf	1.36805,0.921132	0.000118544	0.00026953
2	chr14:104167391:C:T	104167391	T,T	C,C	1,1	inf,-inf	inf,inf	1.59941,1.2188	0.000118387	0.000397114
2	chr14:105523188:T:C	105523188	NA,C	NA,T	NA,1	NA,-inf	NA,inf	NA,1.23517	0.000118351	0.000303595
2	chr14:105582283:C:T	105582283	T,T	C,C	1,1	inf,inf	inf,inf	1.91768,0.791703	0.000118169	0.000354193
2	chr14:103906762:C:T	103906762	T,T	C,C	1,1	inf,inf	inf,inf	0.185768,2.69857	0.000118152	0.000408758
2	chr14:103875527:A:G	103875527	G,G	A,A	1,1	inf,inf	inf,inf	0.342482,2.60946	0.000117989	0.00043464
2	chr14:104182844:T:C	104182844	C,C	T,T	1,1	inf,inf	inf,inf	1.01052,3.24353	0.000117987	0.00211535
2	chr14:104753949:G:A	104753949	NA,A	NA,G	NA,1	NA,inf	NA,inf	NA,1.41798	0.000117929	0.000327233
2	chr14:105532597:C:T	105532597	NA,T	NA,C	NA,1	NA,-inf	NA,inf	NA,1.23097	0.000117845	0.000302759
2	chr14:104967085:T:C	104967085	C,C	T,T	1,1	inf,inf	inf,inf	2.16268,0.144004	0.000117196	0.000341884
2	chr14:104788364:G:A	104788364	NA,A	NA,G	NA,1	NA,inf	NA,inf	NA,1.42591	0.000117193	0.000322487
2	chr14:105605891:G:C	105605891	NA,C	NA,G	NA,1	NA,-inf	NA,inf	NA,1.23757	0.000117138	0.000304509
2	chr14:104143371:T:C	104143371	C,C	T,T	1,1	-inf,-inf	inf,inf	0.227486,2.31159	0.000116739	0.000338124
2	chr14:104956890:A:G	104956890	G,G	A,A	1,1	-inf,-inf	inf,inf	2.28984,0.255202	0.000116447	0.00026978
2	chr14:105317184:C:T	105317184	NA,T	NA,C	NA,1	NA,-inf	NA,inf	NA,1.13212	0.000116378	0.00030423
2	chr14:104526716:G:A	104526716	NA,A	NA,G	NA,1	NA,inf	NA,inf	NA,1.46268	0.00011629	0.000357005
2	chr14:105519125:G:A	105519125	NA,A	NA,G	NA,1	NA,inf	NA,inf	NA,1.45914	0.000115803	0.000320685
2	chr14:104312078:C:G	104312078	G,G	C,C	1,1	-inf,-inf	inf,inf	1.02234,2.24992	0.000115742	0.000622798
2	chr14:105042240:A:G	105042240	G,G	A,A	1,1	-inf,-inf	inf,inf	2.07512,0.70201	0.00011556	0.000290473
2	chr14:104333053:C:T	104333053	T,T	C,C	1,1	-inf,-inf	inf,inf	3.42387,2.06406	0.000115508	0.0305526
2	chr14:104200484:T:C	104200484	C,C	T,T	1,1	inf,inf	inf,inf	1.71808,1.07353	0.000115497	0.00033092
2	chr14:104913333:TGAA:T	104913333	T,T	TGAA,TGAA	1,1	-inf,-inf	inf,inf	1.70973,1.46515	0.000115326	0.000349908
2	chr14:104688747:C:T	104688747	NA,T	NA,C	NA,1	NA,-inf	NA,inf	NA,1.24468	0.000115231	0.000299671
2	chr14:104140677:T:G	104140677	G,G	T,T	1,1	-inf,-inf	inf,inf	1.66405,1.47543	0.000115024	0.000415999
2	chr14:103933697:C:T	103933697	T,NA	C,NA	1,NA	-inf,NA	inf,NA	1.36987,NA	0.000114962	0.000309008
2	chr14:105517510:G:T	105517510	NA,T	NA,G	NA,1	NA,inf	NA,inf	NA,1.46134	0.000114703	0.000317968
2	chr14:105048899:G:T	105048899	NA,T	NA,G	NA,1	NA,-inf	NA,inf	NA,1.30624	0.000114633	0.00029598
2	chr14:104167658:T:C	104167658	C,C	T,T	1,1	inf,-inf	inf,inf	1.58021,1.2188	0.000114616	0.000384031
2	chr14:105406567:C:T	105406567	NA,T	NA,C	NA,1	NA,inf	NA,inf	NA,1.54044	0.000114436	0.00041249
2	chr14:105258784:G:A	105258784	NA,A	NA,G	NA,1	NA,-inf	NA,inf	NA,1.28644	0.000114372	0.00026868
2	chr14:104369183:G:T	104369183	T,NA	G,NA	1,NA	inf,NA	inf,NA	1.30722,NA	0.00011431	0.000293292
2	chr14:105049889:C:T	105049889	T,T	C,C	1,1	-inf,-inf	inf,inf	2.25777,0.0207806	0.000114302	0.00025725
2	chr14:105129819:C:T	105129819	NA,T	NA,C	NA,1	NA,-inf	NA,inf	NA,1.26823	0.000113906	0.000298741
2	chr14:105182956:C:T	105182956	T,NA	C,NA	1,NA	inf,NA	inf,NA	1.47954,NA	0.000113647	0.000275868
2	chr14:105048900:C:T	105048900	NA,T	NA,C	NA,1	NA,-inf	NA,inf	NA,1.3013	0.000113612	0.000293372
2	chr14:104422050:C:T	104422050	NA,T	NA,C	NA,1	NA,-inf	NA,inf	NA,1.61524	0.000113364	0.000362198
2	chr14:104082344:A:G	104082344	G,G	A,A	1,1	inf,inf	inf,inf	0.91391,2.22174	0.000113031	0.000396559
2	chr14:104999504:G:A	104999504	A,A	G,G	1,1	-inf,inf	inf,inf	0.768759,1.67879	0.000113019	0.000285395
2	chr14:105302570:TC:T	105302570	T,NA	TC,NA	1,NA	inf,NA	inf,NA	1.46711,NA	0.000112892	0.000269037
2	chr14:105012669:T:C	105012669	NA,C	NA,T	NA,1	NA,-inf	NA,inf	NA,1.24223	0.000112688	0.000270748
2	chr14:105357114:C:T	105357114	NA,T	NA,C	NA,1	NA,-inf	NA,inf	NA,1.13497	0.000112139	0.000305064
2	chr14:105619073:C:T	105619073	NA,T	NA,C	NA,1	NA,inf	NA,inf	NA,1.36697	0.000112133	0.000303707
2	chr14:104316026:G:A	104316026	A,A	G,G	1,1	-inf,-inf	inf,inf	3.79585,1.74899	0.000111895	0.0356096
2	chr14:104167637:C:T	104167637	T,T	C,C	1,1	inf,-inf	inf,inf	1.6799,1.10416	0.000111377	0.000377212
2	chr14:104530426:C:T	104530426	NA,T	NA,C	NA,1	NA,-inf	NA,inf	NA,1.21552	0.000111281	0.000289655
2	chr14:103925978:G:A	103925978	NA,A	NA,G	NA,1	NA,-inf	NA,inf	NA,1.16166	0.000111214	0.000282428
2	chr14:105563329:G:A	105563329	A,NA	G,NA	1,NA	inf,NA	inf,NA	1.45173,NA	0.000111028	0.000308846
2	chr14:103965932:G:C	103965932	NA,C	NA,G	NA,1	NA,-inf	NA,inf	NA,1.2186	0.000110989	0.000288757
2	chr14:104087184:A:G	104087184	G,G	A,A	1,1	-inf,inf	inf,inf	0.279691,2.38031	0.000110848	0.00035564
2	chr14:103959589:G:A	103959589	NA,A	NA,G	NA,1	NA,-inf	NA,inf	NA,1.21749	0.000110762	0.000288187
2	chr14:105569832:A:G	105569832	G,NA	A,NA	1,NA	-inf,NA	inf,NA	1.39222,NA	0.000110634	0.000284427
2	chr14:104168191:C:T	104168191	T,T	C,C	1,1	inf,-inf	inf,inf	1.55248,1.22405	0.000110456	0.000368911
2	chr14:104399654:T:C	104399654	NA,C	NA,T	NA,1	NA,inf	NA,inf	NA,1.46634	0.000110392	0.000329013
2	chr14:104310523:C:A	104310523	A,A	C,C	1,1	-inf,-inf	inf,inf	3.7866,1.75045	0.000110344	0.0350699
2	chr14:104233326:G:T	104233326	NA,T	NA,G	NA,1	NA,-inf	NA,inf	NA,1.19622	0.000110333	0.000287017
2	chr14:104340777:A:G	104340777	NA,G	NA,A	NA,1	NA,inf	NA,inf	NA,1.34315	0.000110331	0.000300828
2	chr14:104168410:A:C	104168410	C,C	A,A	1,1	inf,-inf	inf,inf	1.55152,1.22405	0.000110283	0.00036828
2	chr14:103855386:C:G	103855386	NA,G	NA,C	NA,1	NA,inf	NA,inf	NA,1.41303	0.00011022	0.000309276
2	chr14:103975914:G:A	103975914	NA,A	NA,G	NA,1	NA,-inf	NA,inf	NA,1.21469	0.000110177	0.000286684
2	chr14:103964223:A:G	103964223	NA,G	NA,A	NA,1	NA,-inf	NA,inf	NA,1.21444	0.00011013	0.000286575
2	chr14:105783954:C:T	105783954	T,NA	C,NA	1,NA	inf,NA	inf,NA	1.42507,NA	0.000110119	0.000281817
2	chr14:104039762:A:G	104039762	NA,G	NA,A	NA,1	NA,-inf	NA,inf	NA,1.25382	0.00011003	0.000283309
2	chr14:104814768:A:G	104814768	G,NA	A,NA	1,NA	inf,NA	inf,NA	1.32811,NA	0.000110021	0.000266022
2	chr14:105264440:G:A	105264440	NA,A	NA,G	NA,1	NA,inf	NA,inf	NA,1.35306	0.000109912	0.000321528
2	chr14:103978233:T:G	103978233	NA,G	NA,T	NA,1	NA,-inf	NA,inf	NA,1.21326	0.000109887	0.000285937
2	chr14:104168120:T:C	104168120	C,C	T,T	1,1	inf,-inf	inf,inf	1.54725,1.2257	0.000109801	0.000366505
2	chr14:104168173:G:A	104168173	A,A	G,G	1,1	inf,-inf	inf,inf	1.54884,1.22405	0.000109795	0.000366467
2	chr14:105008296:T:A	105008296	NA,A	NA,T	NA,1	NA,-inf	NA,inf	NA,1.22693	0.000109593	0.000263393
2	chr14:104168409:T:C	104168409	C,C	T,T	1,1	inf,-inf	inf,inf	1.54684,1.22357	0.000109332	0.000364931
2	chr14:105229308:A:G	105229308	G,NA	A,NA	1,NA	inf,NA	inf,NA	1.45961,NA	0.000109166	0.000269358
2	chr14:104168568:G:T	104168568	T,T	G,G	1,1	inf,-inf	inf,inf	1.54469,1.22405	0.000109043	0.000363766
2	chr14:104665249:CAG:C	104665249	C,NA	CAG,NA	1,NA	-inf,NA	inf,NA	1.37771,NA	0.000108975	0.000291113
2	chr14:104168138:G:A	104168138	A,A	G,G	1,1	inf,-inf	inf,inf	1.54527,1.22312	0.000108952	0.000363589
2	chr14:105087325:T:C	105087325	C,C	T,T	1,1	-inf,inf	inf,inf	0.497662,1.90987	0.000108937	0.000281794
2	chr14:103879781:G:A	103879781	A,NA	G,NA	1,NA	-inf,NA	inf,NA	1.32983,NA	0.000108921	0.00029013
2	chr14:104140513:T:C	104140513	NA,C	NA,T	NA,1	NA,inf	NA,inf	NA,1.45309	0.000108917	0.000314475
2	chr14:104993587:A:G	104993587	G,G	A,A	1,1	-inf,inf	inf,inf	0.845286,1.59392	0.000108838	0.000274137
2	chr14:104168210:T:C	104168210	C,C	T,T	1,1	inf,-inf	inf,inf	1.54334,1.22398	0.000108779	0.000362918
2	chr14:103991469:G:A	103991469	NA,A	NA,G	NA,1	NA,-inf	NA,inf	NA,1.20732	0.00010875	0.00028298
2	chr14:104175598:A:G	104175598	NA,G	NA,A	NA,1	NA,inf	NA,inf	NA,1.41128	0.000108607	0.00030629
2	chr14:104168516:C:T	104168516	T,T	C,C	1,1	inf,-inf	inf,inf	1.54187,1.22405	0.000108535	0.000361972
2	chr14:103991930:A:G	103991930	NA,G	NA,A	NA,1	NA,-inf	NA,inf	NA,1.20617	0.000108453	0.000282243
2	chr14:105391685:C:T	105391685	T,NA	C,NA	1,NA	-inf,NA	inf,NA	1.37671,NA	0.000108401	0.000195206
2	chr14:105707884:G:A	105707884	A,NA	G,NA	1,NA	-inf,NA	inf,NA	1.36871,NA	0.000108269	0.000298382
2	chr14:104996233:C:G	104996233	G,G	C,C	1,1	-inf,inf	inf,inf	0.7743,1.65165	0.000108254	0.000273426
2	chr14:105525467:G:A	105525467	A,NA	G,NA	1,NA	inf,NA	inf,NA	1.41445,NA	0.00010802	0.000298771
2	chr14:104697090:C:T	104697090	T,T	C,C	1,1	inf,-inf	inf,inf	1.83496,0.606672	0.000107907	0.000300767
2	chr14:104140510:A:G	104140510	NA,G	NA,A	NA,1	NA,inf	NA,inf	NA,1.44685	0.000107787	0.000311119
2	chr14:104140726:G:GT	104140726	NA,GT	NA,G	NA,1	NA,inf	NA,inf	NA,1.44685	0.000107787	0.000311119
2	chr14:104082267:A:G	104082267	G,G	A,A	1,1	inf,inf	inf,inf	0.885296,2.21681	0.000107712	0.000377248
2	chr14:104925132:G:C	104925132	C,NA	G,NA	1,NA	inf,NA	inf,NA	1.37175,NA	0.000107599	0.000302829
2	chr14:105510944:A:G	105510944	NA,G	NA,A	NA,1	NA,inf	NA,inf	NA,1.45315	0.000107511	0.000306259
2	chr14:105381540:A:G	105381540	NA,G	NA,A	NA,1	NA,-inf	NA,inf	NA,1.1001	0.000107354	0.000278713
2	chr14:105209878:C:G	105209878	NA,G	NA,C	NA,1	NA,inf	NA,inf	NA,1.3218	0.000107341	0.00031007
2	chr14:105525787:G:A	105525787	NA,A	NA,G	NA,1	NA,-inf	NA,inf	NA,1.18218	0.000107261	0.000276552
2	chr14:104585880:A:G	104585880	NA,G	NA,A	NA,1	NA,-inf	NA,inf	NA,1.20877	0.000107168	0.000279717
2	chr14:105038933:C:T	105038933	T,T	C,C	1,1	inf,inf	inf,inf	1.01085,1.75144	0.000106973	0.000265713
2	chr14:104471356:C:T	104471356	T,T	C,C	1,1	-inf,-inf	inf,inf	1.01076,1.32946	0.000106747	0.000267302
2	chr14:104124687:G:C	104124687	C,NA	G,NA	1,NA	-inf,NA	inf,NA	1.26347,NA	0.000106492	0.00027186
2	chr14:104969312:A:G	104969312	G,G	A,A	1,1	-inf,-inf	inf,inf	1.53207,0.961805	0.000106005	0.000222433
2	chr14:105150533:G:T	105150533	NA,T	NA,G	NA,1	NA,inf	NA,inf	NA,1.30841	0.000105955	0.000282852
2	chr14:104588735:C:T	104588735	NA,T	NA,C	NA,1	NA,inf	NA,inf	NA,1.30733	0.000105932	0.000295597
2	chr14:104587746:C:T	104587746	NA,T	NA,C	NA,1	NA,inf	NA,inf	NA,1.30615	0.000105709	0.000294971
2	chr14:104439380:T:C	104439380	C,NA	T,NA	1,NA	inf,NA	inf,NA	1.46152,NA	0.000105419	0.000312411
2	chr14:104457133:T:C	104457133	NA,C	NA,T	NA,1	NA,inf	NA,inf	NA,1.40384	0.00010539	0.000305971
2	chr14:105374592:G:A	105374592	NA,A	NA,G	NA,1	NA,-inf	NA,inf	NA,1.09038	0.000105071	0.000273304
2	chr14:104911974:G:A	104911974	A,A	G,G	1,1	-inf,-inf	inf,inf	1.70652,1.39675	0.000104927	0.000314622
2	chr14:104928522:G:A	104928522	A,A	G,G	1,1	inf,inf	inf,inf	0.949761,1.32188	0.000104873	0.000216841
2	chr14:104520611:C:A	104520611	NA,A	NA,C	NA,1	NA,-inf	NA,inf	NA,1.11576	0.000104626	0.000266854
2	chr14:104579585:A:G	104579585	G,G	A,A	1,1	inf,-inf	inf,inf	2.16682,0.00185616	0.000104615	0.000271649
2	chr14:104772265:GGCGA:G	104772265	G,NA	GGCGA,NA	1,NA	inf,NA	inf,NA	1.315,NA	0.000104595	0.000284712
2	chr14:104004620:C:T	104004620	T,NA	C,NA	1,NA	-inf,NA	inf,NA	1.27424,NA	0.000104442	0.000278944
2	chr14:104169319:G:C	104169319	C,C	G,G	1,1	inf,-inf	inf,inf	1.51887,1.22405	0.000104419	0.000347413
2	chr14:105666677:G:T	105666677	NA,T	NA,G	NA,1	NA,inf	NA,inf	NA,1.31245	0.000104371	0.000284243
2	chr14:105077270:G:A	105077270	NA,A	NA,G	NA,1	NA,inf	NA,inf	NA,1.34906	0.000104343	0.000284614
2	chr14:105127376:A:G	105127376	NA,G	NA,A	NA,1	NA,-inf	NA,inf	NA,1.1782	0.000104253	0.000269486
2	chr14:104167326:G:A	104167326	A,A	G,G	1,1	inf,-inf	inf,inf	1.52304,1.2188	0.00010422	0.000346622
2	chr14:104775419:G:A	104775419	A,NA	G,NA	1,NA	inf,NA	inf,NA	1.4167,NA	0.000104203	0.000267182
2	chr14:104920320:G:A	104920320	A,A	G,G	1,1	inf,inf	inf,inf	1.02844,1.27091	0.00010418	0.000217508
2	chr14:104099652:T:C	104099652	C,C	T,T	1,1	-inf,-inf	inf,inf	1.20197,2.02026	0.00010404	0.000422101
2	chr14:104744191:C:T	104744191	NA,T	NA,C	NA,1	NA,inf	NA,inf	NA,1.33092	0.000103964	0.000289481
2	chr14:103879908:G:T	103879908	T,NA	G,NA	1,NA	-inf,NA	inf,NA	1.30453,NA	0.000103951	0.000276812
2	chr14:104611914:C:T	104611914	NA,T	NA,C	NA,1	NA,inf	NA,inf	NA,1.29248	0.000103833	0.00027961
2	chr14:104198995:T:C	104198995	C,C	T,T	1,1	inf,inf	inf,inf	1.60441,1.15061	0.000103731	0.000300587
2	chr14:104310414:G:T	104310414	T,T	G,G	1,1	-inf,-inf	inf,inf	3.75772,1.72683	0.000103714	0.0317007
2	chr14:105076357:T:C	105076357	NA,C	NA,T	NA,1	NA,inf	NA,inf	NA,1.34906	0.000103619	0.000278688
2	chr14:104576590:T:G	104576590	G,G	T,T	1,1	inf,-inf	inf,inf	2.11232,0.292094	0.000103595	0.000266974
2	chr14:103866422:C:T	103866422	T,T	C,C	1,1	-inf,-inf	inf,inf	0.63949,2.33718	0.000103562	0.000386779
2	chr14:104198497:A:G	104198497	G,G	A,A	1,1	inf,inf	inf,inf	1.70218,1.01896	0.000103522	0.000295401
2	chr14:104311687:G:A	104311687	A,A	G,G	1,1	-inf,-inf	inf,inf	3.76803,1.71284	0.000103454	0.0316511
2	chr14:104237655:T:C	104237655	C,C	T,T	1,1	inf,inf	inf,inf	0.737973,1.87187	0.000103317	0.000314919
2	chr14:104723502:T:G	104723502	NA,G	NA,T	NA,1	NA,-inf	NA,inf	NA,1.18506	0.000103311	0.000267442
2	chr14:105374109:T:C	105374109	NA,C	NA,T	NA,1	NA,-inf	NA,inf	NA,1.08195	0.000103196	0.000268563
2	chr14:103809673:T:A	103809673	NA,A	NA,T	NA,1	NA,inf	NA,inf	NA,1.33725	0.000103055	0.000288795
2	chr14:104310424:C:T	104310424	T,T	C,C	1,1	-inf,-inf	inf,inf	3.74419,1.73508	0.00010301	0.0312973
2	chr14:104141013:C:T	104141013	NA,T	NA,C	NA,1	NA,inf	NA,inf	NA,1.41995	0.000102981	0.000297034
2	chr14:104141095:C:T	104141095	NA,T	NA,C	NA,1	NA,inf	NA,inf	NA,1.41995	0.000102981	0.000297034
2	chr14:104141079:G:A	104141079	NA,A	NA,G	NA,1	NA,inf	NA,inf	NA,1.41995	0.000102981	0.000297034
2	chr14:105357933:T:A	105357933	NA,A	NA,T	NA,1	NA,-inf	NA,inf	NA,1.06362	0.00010287	0.000272413
2	chr14:104664860:A:C	104664860	C,C	A,A	1,1	inf,inf	inf,inf	2.05323,0.376089	0.000102848	0.000277855
2	chr14:105312999:C:T	105312999	T,NA	C,NA	1,NA	inf,NA	inf,NA	1.30221,NA	0.000102729	0.000248278
2	chr14:104870478:C:G	104870478	NA,G	NA,C	NA,1	NA,-inf	NA,inf	NA,1.05312	0.000102618	0.000248577
2	chr14:104154234:C:T	104154234	NA,T	NA,C	NA,1	NA,inf	NA,inf	NA,1.31134	0.000102524	0.000280553
2	chr14:104140829:A:G	104140829	NA,G	NA,A	NA,1	NA,inf	NA,inf	NA,1.4169	0.000102414	0.000295423
2	chr14:104310423:C:A	104310423	A,A	C,C	1,1	-inf,-inf	inf,inf	3.75426,1.71864	0.000102374	0.0310467
2	chr14:104003355:G:A	104003355	A,NA	G,NA	1,NA	inf,NA	inf,NA	1.37936,NA	0.000102105	0.000286772
2	chr14:105348013:G:A	105348013	A,NA	G,NA	1,NA	-inf,NA	inf,NA	1.33438,NA	0.000101429	0.000315583
2	chr14:104531443:T:C	104531443	NA,C	NA,T	NA,1	NA,-inf	NA,inf	NA,1.16428	0.00010142	0.000264648
2	chr14:105774346:G:A	105774346	NA,A	NA,G	NA,1	NA,-inf	NA,inf	NA,1.18373	0.000101355	0.000269034
2	chr14:104932207:A:G	104932207	G,NA	A,NA	1,NA	inf,NA	inf,NA	1.342,NA	0.000100921	0.000283279
2	chr14:104495372:A:T	104495372	NA,T	NA,A	NA,1	NA,-inf	NA,inf	NA,1.10546	0.000100783	0.000257797
2	chr14:104769665:AC:A	104769665	NA,A	NA,AC	NA,1	NA,-inf	NA,inf	NA,1.23257	0.000100491	0.000268004
2	chr14:105462673:G:A	105462673	A,NA	G,NA	1,NA	-inf,NA	inf,NA	1.31606,NA	0.000100225	0.000225918
2	chr14:103908039:G:A	103908039	NA,A	NA,G	NA,1	NA,-inf	NA,inf	NA,1.21057	0.000100001	0.000259719
2	chr14:105410487:T:C	105410487	NA,C	NA,T	NA,1	NA,inf	NA,inf	NA,1.45959	9.99939e-05	0.000356766
2	chr14:104476249:C:T	104476249	NA,T	NA,C	NA,1	NA,-inf	NA,inf	NA,1.08411	9.98046e-05	0.000253184
2	chr14:103703651:CCT:C	103703651	C,C	CCT,CCT	1,1	-inf,-inf	inf,inf	0.320555,2.47949	9.96659e-05	0.000361761
2	chr14:104181269:G:A	104181269	A,A	G,G	1,1	inf,inf	inf,inf	0.659111,3.31712	9.9454e-05	0.00141936
2	chr14:104313174:C:T	104313174	T,T	C,C	1,1	-inf,-inf	inf,inf	3.72428,1.72452	9.9422e-05	0.0294848
2	chr14:105776993:C:T	105776993	T,NA	C,NA	1,NA	inf,NA	inf,NA	1.27571,NA	9.92599e-05	0.000245169
2	chr14:104858200:G:A	104858200	NA,A	NA,G	NA,1	NA,-inf	NA,inf	NA,1.03571	9.92363e-05	0.000240628
2	chr14:104596916:C:T	104596916	T,T	C,C	1,1	-inf,-inf	inf,inf	2.01643,0.856705	9.91205e-05	0.000318377
2	chr14:104200770:A:G	104200770	G,G	A,A	1,1	inf,inf	inf,inf	1.71872,1.01778	9.91034e-05	0.000287757
2	chr14:103971547:G:T	103971547	T,NA	G,NA	1,NA	-inf,NA	inf,NA	1.28921,NA	9.89694e-05	0.000265965
2	chr14:103785760:T:G	103785760	NA,G	NA,T	NA,1	NA,inf	NA,inf	NA,1.31327	9.89477e-05	0.000277172
2	chr14:105077081:G:A	105077081	NA,A	NA,G	NA,1	NA,-inf	NA,inf	NA,1.20073	9.86966e-05	0.000252723
2	chr14:104702858:C:G	104702858	NA,G	NA,C	NA,1	NA,-inf	NA,inf	NA,1.16601	9.85758e-05	0.000257079
2	chr14:104501697:C:T	104501697	NA,T	NA,C	NA,1	NA,-inf	NA,inf	NA,1.09598	9.85425e-05	0.000251665
2	chr14:104926896:G:A	104926896	NA,A	NA,G	NA,1	NA,inf	NA,inf	NA,1.4017	9.84416e-05	0.000285317
2	chr14:104847983:T:C	104847983	C,NA	T,NA	1,NA	inf,NA	inf,NA	1.34335,NA	9.8439e-05	0.000258777
2	chr14:104927186:T:C	104927186	NA,C	NA,T	NA,1	NA,inf	NA,inf	NA,1.40306	9.82201e-05	0.00028491
2	chr14:104327717:T:G	104327717	G,G	T,T	1,1	-inf,-inf	inf,inf	3.22707,2.13171	9.80899e-05	0.0231108
2	chr14:103908744:A:T	103908744	NA,T	NA,A	NA,1	NA,-inf	NA,inf	NA,1.19993	9.80723e-05	0.000254797
2	chr14:105783277:G:A	105783277	NA,A	NA,G	NA,1	NA,-inf	NA,inf	NA,1.05429	9.80413e-05	0.000226047
2	chr14:105361018:C:T	105361018	NA,T	NA,C	NA,1	NA,-inf	NA,inf	NA,1.03769	9.79214e-05	0.000259265
2	chr14:104868311:C:T	104868311	NA,T	NA,C	NA,1	NA,-inf	NA,inf	NA,1.02878	9.78565e-05	0.000237326
2	chr14:104326910:C:A	104326910	A,NA	C,NA	1,NA	inf,NA	inf,NA	1.22685,NA	9.76584e-05	0.000250867
2	chr14:104297330:C:A	104297330	A,A	C,C	1,1	-inf,-inf	inf,inf	1.77345,2.32479	9.73123e-05	0.00101749
2	chr14:103967900:G:A	103967900	A,NA	G,NA	1,NA	-inf,NA	inf,NA	1.2769,NA	9.69436e-05	0.000260339
2	chr14:104702875:C:T	104702875	NA,T	NA,C	NA,1	NA,-inf	NA,inf	NA,1.15654	9.68922e-05	0.000252646
2	chr14:104170708:C:T	104170708	T,T	C,C	1,1	inf,-inf	inf,inf	1.14387,1.52417	9.67313e-05	0.000308903
2	chr14:103893359:C:T	103893359	T,T	C,C	1,1	-inf,-inf	inf,inf	1.06774,2.09505	9.61801e-05	0.000394708
2	chr14:105126785:G:A	105126785	NA,A	NA,G	NA,1	NA,-inf	NA,inf	NA,1.20656	9.61064e-05	0.00024499
2	chr14:103881176:C:T	103881176	T,T	C,C	1,1	-inf,inf	inf,inf	0.0568574,2.37479	9.58613e-05	0.000287884
2	chr14:103818380:A:C	103818380	NA,C	NA,A	NA,1	NA,inf	NA,inf	NA,1.29479	9.58099e-05	0.000268334
2	chr14:104477363:G:A	104477363	NA,A	NA,G	NA,1	NA,-inf	NA,inf	NA,1.06201	9.56525e-05	0.000242857
2	chr14:104328110:A:G	104328110	G,NA	A,NA	1,NA	-inf,NA	inf,NA	1.00663,NA	9.56245e-05	0.000216647
2	chr14:103799808:G:A	103799808	NA,A	NA,G	NA,1	NA,inf	NA,inf	NA,1.29158	9.52789e-05	0.000266836
2	chr14:105372679:A:G	105372679	NA,G	NA,A	NA,1	NA,-inf	NA,inf	NA,1.03977	9.52623e-05	0.000248132
2	chr14:104564635:C:T	104564635	NA,T	NA,C	NA,1	NA,inf	NA,inf	NA,1.27877	9.52462e-05	0.000260392
2	chr14:104290613:T:C	104290613	NA,C	NA,T	NA,1	NA,inf	NA,inf	NA,1.26772	9.51742e-05	0.000263344
2	chr14:104044084:A:G	104044084	NA,G	NA,A	NA,1	NA,-inf	NA,inf	NA,1.14936	9.47761e-05	0.000241501
2	chr14:104109897:A:G	104109897	G,NA	A,NA	1,NA	-inf,NA	inf,NA	1.30972,NA	9.44497e-05	0.000250324
2	chr14:104197377:T:G	104197377	NA,G	NA,T	NA,1	NA,-inf	NA,inf	NA,1.11164	9.44343e-05	0.000243538
2	chr14:105432605:A:T	105432605	NA,T	NA,A	NA,1	NA,-inf	NA,inf	NA,1.03881	9.43098e-05	0.000250395
2	chr14:104781099:C:T	104781099	NA,T	NA,C	NA,1	NA,inf	NA,inf	NA,1.26325	9.3857e-05	0.00025714
2	chr14:104230418:C:T	104230418	T,T	C,C	1,1	inf,inf	inf,inf	1.63012,0.765068	9.37127e-05	0.000248483
2	chr14:104176615:T:C	104176615	NA,C	NA,T	NA,1	NA,inf	NA,inf	NA,1.28054	9.36849e-05	0.000257668
2	chr14:105607047:C:G	105607047	NA,G	NA,C	NA,1	NA,-inf	NA,inf	NA,1.12652	9.34965e-05	0.000250267
2	chr14:104782407:C:T	104782407	NA,T	NA,C	NA,1	NA,-inf	NA,inf	NA,1.176	9.33558e-05	0.000248938
2	chr14:105534645:C:T	105534645	NA,T	NA,C	NA,1	NA,inf	NA,inf	NA,1.33226	9.30176e-05	0.000256453
2	chr14:104874173:C:T	104874173	NA,T	NA,C	NA,1	NA,inf	NA,inf	NA,1.28264	9.29076e-05	0.000256502
2	chr14:105077211:A:G	105077211	NA,G	NA,A	NA,1	NA,-inf	NA,inf	NA,1.16365	9.28653e-05	0.000237097
2	chr14:105022780:G:A	105022780	NA,A	NA,G	NA,1	NA,-inf	NA,inf	NA,1.09723	9.27444e-05	0.000238073
2	chr14:104957295:G:A	104957295	NA,A	NA,G	NA,1	NA,-inf	NA,inf	NA,1.11703	9.26369e-05	0.000235001
2	chr14:104664604:G:A	104664604	A,A	G,G	1,1	inf,inf	inf,inf	1.99063,0.365472	9.24624e-05	0.000249354
2	chr14:103928416:GC:G	103928416	NA,G	NA,GC	NA,1	NA,-inf	NA,inf	NA,1.11942	9.23281e-05	0.000240777
2	chr14:105777102:C:T	105777102	T,NA	C,NA	1,NA	inf,NA	inf,NA	1.2328,NA	9.21734e-05	0.000226133
2	chr14:105136874:T:C	105136874	C,NA	T,NA	1,NA	inf,NA	inf,NA	1.27651,NA	9.19825e-05	0.000255444
2	chr14:104438061:C:G	104438061	NA,G	NA,C	NA,1	NA,-inf	NA,inf	NA,1.04156	9.19153e-05	0.000234614
2	chr14:105006735:T:G	105006735	G,NA	T,NA	1,NA	inf,NA	inf,NA	1.29576,NA	9.18755e-05	0.000258768
2	chr14:104261700:A:G	104261700	G,G	A,A	1,1	inf,inf	inf,inf	1.06916,1.44077	9.18259e-05	0.000270131
2	chr14:104177072:A:G	104177072	G,G	A,A	1,1	inf,inf	inf,inf	5.39349,0.315713	9.17905e-05	0.0736671
2	chr14:105374584:A:G	105374584	NA,G	NA,A	NA,1	NA,-inf	NA,inf	NA,1.02064	9.17905e-05	0.000239165
2	chr14:105376260:C:T	105376260	NA,T	NA,C	NA,1	NA,-inf	NA,inf	NA,1.01824	9.15639e-05	0.000238519
2	chr14:104327298:T:C	104327298	C,C	T,T	1,1	-inf,-inf	inf,inf	1.72956,2.38823	9.1499e-05	0.001056
2	chr14:105599925:G:A	105599925	NA,A	NA,G	NA,1	NA,-inf	NA,inf	NA,1.11344	9.1444e-05	0.000244893
2	chr14:104333863:A:G	104333863	G,G	A,A	1,1	-inf,-inf	inf,inf	3.47257,1.80934	9.14417e-05	0.0215155
2	chr14:104368978:G:A	104368978	NA,A	NA,G	NA,1	NA,inf	NA,inf	NA,1.55497	9.14271e-05	0.000294608
2	chr14:105312968:G:A	105312968	NA,A	NA,G	NA,1	NA,-inf	NA,inf	NA,1.01394	9.13047e-05	0.000241719
2	chr14:104304453:C:T	104304453	T,T	C,C	1,1	-inf,-inf	inf,inf	0.980187,2.10053	9.12823e-05	0.000457297
2	chr14:104695145:G:A	104695145	NA,A	NA,G	NA,1	NA,-inf	NA,inf	NA,1.1129	9.09646e-05	0.000236227
2	chr14:104658656:C:T	104658656	T,NA	C,NA	1,NA	inf,NA	inf,NA	1.23096,NA	9.0738e-05	0.000253678
2	chr14:105359828:C:T	105359828	T,NA	C,NA	1,NA	inf,NA	inf,NA	1.23574,NA	9.07274e-05	0.000221875
2	chr14:105769663:T:C	105769663	C,NA	T,NA	1,NA	-inf,NA	inf,NA	1.27092,NA	9.07222e-05	0.000245366
2	chr14:105143504:A:C	105143504	NA,C	NA,A	NA,1	NA,-inf	NA,inf	NA,1.1514	9.05076e-05	0.000237687
2	chr14:103754837:T:G	103754837	NA,G	NA,T	NA,1	NA,inf	NA,inf	NA,1.26132	9.04872e-05	0.00025318
2	chr14:103878399:C:T	103878399	T,NA	C,NA	1,NA	-inf,NA	inf,NA	1.22762,NA	9.01804e-05	0.000240147
2	chr14:105016036:A:T	105016036	T,T	A,A	1,1	-inf,inf	inf,inf	0.815536,1.52802	9.00575e-05	0.000226968
2	chr14:104182465:G:A	104182465	NA,A	NA,G	NA,1	NA,inf	NA,inf	NA,1.40639	9.0034e-05	0.000269066
2	chr14:104870949:C:T	104870949	NA,T	NA,C	NA,1	NA,-inf	NA,inf	NA,0.982879	8.96334e-05	0.000217967
2	chr14:104651735:A:G	104651735	G,NA	A,NA	1,NA	-inf,NA	inf,NA	1.25809,NA	8.95599e-05	0.000236327
2	chr14:105433834:A:T	105433834	NA,T	NA,A	NA,1	NA,-inf	NA,inf	NA,0.969396	8.95301e-05	0.000228845
2	chr14:105443190:A:G	105443190	NA,G	NA,A	NA,1	NA,inf	NA,inf	NA,1.02807	8.93853e-05	0.000217938
2	chr14:104927370:C:T	104927370	T,T	C,C	1,1	-inf,-inf	inf,inf	1.95267,0.74762	8.93605e-05	0.000201939
2	chr14:105565189:GTATC:G	105565189	G,G	GTATC,GTATC	1,1	inf,inf	inf,inf	2.0736,0.0513283	8.91038e-05	0.000250936
2	chr14:104797603:C:G	104797603	NA,G	NA,C	NA,1	NA,inf	NA,inf	NA,1.26528	8.90428e-05	0.000240129
2	chr14:104177420:C:T	104177420	NA,T	NA,C	NA,1	NA,inf	NA,inf	NA,1.19119	8.89167e-05	0.000243654
2	chr14:105167178:G:A	105167178	NA,A	NA,G	NA,1	NA,inf	NA,inf	NA,1.25128	8.88994e-05	0.00024454
2	chr14:104167287:T:G	104167287	G,G	T,T	1,1	inf,-inf	inf,inf	1.52901,1.1198	8.889e-05	0.000295859
2	chr14:104919812:G:C	104919812	C,C	G,G	1,1	inf,inf	inf,inf	0.895423,1.29918	8.8865e-05	0.000188577
2	chr14:104332698:G:A	104332698	A,A	G,G	1,1	-inf,-inf	inf,inf	3.29458,1.97498	8.87053e-05	0.0201566
2	chr14:105551885:T:TAC	105551885	NA,TAC	NA,T	NA,1	NA,inf	NA,inf	NA,1.75412	8.86835e-05	0.000352386
2	chr14:104677420:G:C	104677420	NA,C	NA,G	NA,1	NA,inf	NA,inf	NA,1.18697	8.85145e-05	0.000237793
2	chr14:104598137:T:G	104598137	NA,G	NA,T	NA,1	NA,inf	NA,inf	NA,1.23451	8.81048e-05	0.000239502
2	chr14:104895907:C:T	104895907	T,NA	C,NA	1,NA	inf,NA	inf,NA	1.32884,NA	8.80611e-05	0.00022626
2	chr14:104881823:G:A	104881823	A,NA	G,NA	1,NA	inf,NA	inf,NA	1.26037,NA	8.79788e-05	0.000228954
2	chr14:104556298:G:A	104556298	NA,A	NA,G	NA,1	NA,inf	NA,inf	NA,1.20101	8.78552e-05	0.000241113
2	chr14:104181012:C:T	104181012	NA,T	NA,C	NA,1	NA,inf	NA,inf	NA,1.39048	8.78235e-05	0.00026216
2	chr14:104981269:C:T	104981269	T,T	C,C	1,1	inf,-inf	inf,inf	0.401937,1.53334	8.75874e-05	0.000192823
2	chr14:104957472:G:A	104957472	A,NA	G,NA	1,NA	-inf,NA	inf,NA	1.27907,NA	8.75704e-05	0.000174738
2	chr14:103852555:C:T	103852555	NA,T	NA,C	NA,1	NA,inf	NA,inf	NA,1.29803	8.75399e-05	0.000249377
2	chr14:104348082:C:T	104348082	NA,T	NA,C	NA,1	NA,inf	NA,inf	NA,1.53527	8.7538e-05	0.00028369
2	chr14:103793806:G:C	103793806	NA,C	NA,G	NA,1	NA,inf	NA,inf	NA,1.24148	8.74869e-05	0.000244607
2	chr14:104518031:C:T	104518031	NA,T	NA,C	NA,1	NA,inf	NA,inf	NA,1.25404	8.74744e-05	0.000240286
2	chr14:104176454:T:C	104176454	NA,C	NA,T	NA,1	NA,inf	NA,inf	NA,1.27943	8.73019e-05	0.000245586
2	chr14:105584385:C:G	105584385	NA,G	NA,C	NA,1	NA,-inf	NA,inf	NA,1.09063	8.72363e-05	0.00023449
2	chr14:103874408:C:T	103874408	T,T	C,C	1,1	-inf,inf	inf,inf	0.149755,2.25213	8.70949e-05	0.000256285
2	chr14:105443043:A:T	105443043	NA,T	NA,A	NA,1	NA,inf	NA,inf	NA,1.01462	8.70234e-05	0.000212368
2	chr14:104088584:C:T	104088584	T,T	C,C	1,1	-inf,inf	inf,inf	0.272692,2.2435	8.69413e-05	0.000277005
2	chr14:104361112:C:T	104361112	NA,T	NA,C	NA,1	NA,inf	NA,inf	NA,1.11745	8.68793e-05	0.000224416
2	chr14:105611873:C:G	105611873	NA,G	NA,C	NA,1	NA,-inf	NA,inf	NA,1.0847	8.66285e-05	0.000231868
2	chr14:103760388:A:T	103760388	NA,T	NA,A	NA,1	NA,inf	NA,inf	NA,1.23568	8.6613e-05	0.000242047
2	chr14:104302008:C:T	104302008	T,T	C,C	1,1	-inf,-inf	inf,inf	1.68195,1.84599	8.65218e-05	0.0015062
2	chr14:104270460:C:T	104270460	T,NA	C,NA	1,NA	-inf,NA	inf,NA	1.38005,NA	8.64045e-05	0.000250696
2	chr14:105338718:C:T	105338718	NA,T	NA,C	NA,1	NA,-inf	NA,inf	NA,0.996429	8.61183e-05	0.000232574
2	chr14:103805084:A:G	103805084	G,NA	A,NA	1,NA	inf,NA	inf,NA	1.26522,NA	8.60722e-05	0.000234007
2	chr14:103765988:TA:T	103765988	NA,T	NA,TA	NA,1	NA,inf	NA,inf	NA,1.32796	8.60342e-05	0.000245865
2	chr14:105334526:T:C	105334526	NA,C	NA,T	NA,1	NA,-inf	NA,inf	NA,0.995527	8.59767e-05	0.000232218
2	chr14:104212321:T:G	104212321	G,G	T,T	1,1	inf,inf	inf,inf	1.72958,1.5708	8.59526e-05	0.000452279
2	chr14:104240058:G:A	104240058	A,A	G,G	1,1	inf,inf	inf,inf	0.917517,1.61292	8.59046e-05	0.000263333
2	chr14:103948688:T:C	103948688	NA,C	NA,T	NA,1	NA,-inf	NA,inf	NA,1.07802	8.58321e-05	0.000226573
2	chr14:103786665:T:C	103786665	NA,C	NA,T	NA,1	NA,inf	NA,inf	NA,1.32925	8.57412e-05	0.000245389
2	chr14:105545713:C:T	105545713	NA,T	NA,C	NA,1	NA,-inf	NA,inf	NA,1.07334	8.54318e-05	0.000228514
2	chr14:103844103:C:G	103844103	G,NA	C,NA	1,NA	inf,NA	inf,NA	1.25093,NA	8.53771e-05	0.000236894
2	chr14:103876792:T:A	103876792	A,A	T,T	1,1	-inf,inf	inf,inf	0.170763,2.23246	8.53256e-05	0.000251418
2	chr14:104557275:C:T	104557275	NA,T	NA,C	NA,1	NA,-inf	NA,inf	NA,1.01957	8.50739e-05	0.000220147
2	chr14:104327452:G:A	104327452	A,NA	G,NA	1,NA	inf,NA	inf,NA	1.15249,NA	8.48631e-05	0.000218363
2	chr14:104559136:T:A	104559136	NA,A	NA,T	NA,1	NA,inf	NA,inf	NA,1.1808	8.47386e-05	0.000232785
2	chr14:105774338:T:C	105774338	NA,C	NA,T	NA,1	NA,-inf	NA,inf	NA,1.08392	8.47309e-05	0.000224994
2	chr14:105134327:C:T	105134327	T,T	C,C	1,1	-inf,-inf	inf,inf	1.60364,0.836733	8.47229e-05	0.000263165
2	chr14:104662317:C:T	104662317	NA,T	NA,C	NA,1	NA,inf	NA,inf	NA,1.27068	8.47119e-05	0.00023727
2	chr14:104285087:G:A	104285087	NA,A	NA,G	NA,1	NA,inf	NA,inf	NA,1.18509	8.4706e-05	0.000234006
2	chr14:104586014:A:T	104586014	NA,T	NA,A	NA,1	NA,inf	NA,inf	NA,1.17955	8.47002e-05	0.000235535
2	chr14:103850899:G:A	103850899	NA,A	NA,G	NA,1	NA,inf	NA,inf	NA,1.27893	8.46852e-05	0.000241507
2	chr14:104192185:C:T	104192185	NA,T	NA,C	NA,1	NA,inf	NA,inf	NA,1.31728	8.46728e-05	0.000244912
2	chr14:104090970:A:C	104090970	NA,C	NA,A	NA,1	NA,inf	NA,inf	NA,1.39542	8.4562e-05	0.000247456
2	chr14:104624010:C:T	104624010	NA,T	NA,C	NA,1	NA,inf	NA,inf	NA,1.23912	8.45349e-05	0.000240065
2	chr14:104667218:G:A	104667218	NA,A	NA,G	NA,1	NA,inf	NA,inf	NA,1.10246	8.45285e-05	0.000218059
2	chr14:103827152:A:T	103827152	NA,T	NA,A	NA,1	NA,inf	NA,inf	NA,1.24855	8.42956e-05	0.000234483
2	chr14:104314816:T:C	104314816	C,C	T,T	1,1	-inf,-inf	inf,inf	3.65054,0.630352	8.42921e-05	0.0094126
2	chr14:105282108:C:T	105282108	NA,T	NA,C	NA,1	NA,inf	NA,inf	NA,1.18375	8.42898e-05	0.000216996
2	chr14:103772664:T:C	103772664	NA,C	NA,T	NA,1	NA,inf	NA,inf	NA,1.33477	8.41688e-05	0.00024309
2	chr14:104365734:C:T	104365734	NA,T	NA,C	NA,1	NA,inf	NA,inf	NA,1.49978	8.41427e-05	0.000269904
2	chr14:103807216:C:T	103807216	NA,T	NA,C	NA,1	NA,inf	NA,inf	NA,1.24675	8.40286e-05	0.000233745
2	chr14:105165946:C:T	105165946	NA,T	NA,C	NA,1	NA,-inf	NA,inf	NA,1.09498	8.39432e-05	0.000220281
2	chr14:105526209:T:C	105526209	NA,C	NA,T	NA,1	NA,inf	NA,inf	NA,1.27468	8.38166e-05	0.000231766
2	chr14:104662642:C:T	104662642	NA,T	NA,C	NA,1	NA,inf	NA,inf	NA,1.11918	8.38046e-05	0.00021741
2	chr14:104455627:C:T	104455627	T,T	C,C	1,1	-inf,-inf	inf,inf	0.344156,1.68628	8.37621e-05	0.000210177
2	chr14:105201853:G:A	105201853	NA,A	NA,G	NA,1	NA,inf	NA,inf	NA,1.17929	8.37222e-05	0.000241412
2	chr14:103817486:T:C	103817486	NA,C	NA,T	NA,1	NA,inf	NA,inf	NA,1.2408	8.34939e-05	0.00023171
2	chr14:105785990:A:G	105785990	NA,G	NA,A	NA,1	NA,-inf	NA,inf	NA,1.07173	8.32997e-05	0.000221199
2	chr14:103971583:T:C	103971583	NA,C	NA,T	NA,1	NA,-inf	NA,inf	NA,1.03509	8.31397e-05	0.000209192
2	chr14:104973726:G:T	104973726	NA,T	NA,G	NA,1	NA,-inf	NA,inf	NA,1.0349	8.28241e-05	0.000208415
2	chr14:103823253:C:T	103823253	NA,T	NA,C	NA,1	NA,inf	NA,inf	NA,1.23638	8.27981e-05	0.000229774
2	chr14:104174984:C:T	104174984	NA,T	NA,C	NA,1	NA,inf	NA,inf	NA,1.24864	8.26615e-05	0.000232176
2	chr14:104920827:T:A	104920827	A,NA	T,NA	1,NA	-inf,NA	inf,NA	1.2264,NA	8.26594e-05	0.000232591
2	chr14:104844494:C:T	104844494	NA,T	NA,C	NA,1	NA,inf	NA,inf	NA,1.16984	8.25748e-05	0.000223903
2	chr14:104943958:G:C	104943958	NA,C	NA,G	NA,1	NA,-inf	NA,inf	NA,1.12281	8.22576e-05	0.000210287
2	chr14:105632143:A:G	105632143	NA,G	NA,A	NA,1	NA,inf	NA,inf	NA,1.26365	8.21621e-05	0.000220814
2	chr14:104689436:C:G	104689436	NA,G	NA,C	NA,1	NA,-inf	NA,inf	NA,1.05808	8.17557e-05	0.000213208
2	chr14:104375947:C:T	104375947	NA,T	NA,C	NA,1	NA,inf	NA,inf	NA,1.13002	8.17058e-05	0.00021877
2	chr14:104523007:G:A	104523007	NA,A	NA,G	NA,1	NA,inf	NA,inf	NA,1.20865	8.15172e-05	0.000223566
2	chr14:105227347:G:A	105227347	NA,A	NA,G	NA,1	NA,inf	NA,inf	NA,1.1677	8.14527e-05	0.000210623
2	chr14:104108873:C:T	104108873	T,T	C,C	1,1	-inf,-inf	inf,inf	1.36755,1.93179	8.13513e-05	0.000409024
2	chr14:104203241:G:A	104203241	NA,A	NA,G	NA,1	NA,-inf	NA,inf	NA,1.04989	8.1342e-05	0.000215901
2	chr14:105631586:G:A	105631586	NA,A	NA,G	NA,1	NA,inf	NA,inf	NA,1.25806	8.12788e-05	0.000218558
2	chr14:104118926:C:T	104118926	T,T	C,C	1,1	-inf,-inf	inf,inf	2.19683,0.505993	8.12598e-05	0.00028103
2	chr14:103837936:T:C	103837936	NA,C	NA,T	NA,1	NA,inf	NA,inf	NA,1.2519	8.11138e-05	0.000230723
2	chr14:103930496:T:TA	103930496	NA,TA	NA,T	NA,1	NA,-inf	NA,inf	NA,1.00472	8.09265e-05	0.000204308
2	chr14:105526462:C:T	105526462	NA,T	NA,C	NA,1	NA,inf	NA,inf	NA,1.25398	8.08695e-05	0.000223536
2	chr14:103820164:A:C	103820164	NA,C	NA,A	NA,1	NA,inf	NA,inf	NA,1.22156	8.08459e-05	0.000224276
2	chr14:104950966:C:A	104950966	NA,A	NA,C	NA,1	NA,-inf	NA,inf	NA,1.09294	8.07906e-05	0.000214005
2	chr14:104234054:A:G	104234054	G,NA	A,NA	1,NA	inf,NA	inf,NA	1.30171,NA	8.06249e-05	0.000234359
2	chr14:105628508:G:A	105628508	NA,A	NA,G	NA,1	NA,-inf	NA,inf	NA,1.0421	8.0559e-05	0.000214874
2	chr14:104983799:G:A	104983799	NA,A	NA,G	NA,1	NA,-inf	NA,inf	NA,1.04869	8.05028e-05	0.000197667
2	chr14:103775567:G:A	103775567	NA,A	NA,G	NA,1	NA,inf	NA,inf	NA,1.28707	8.04979e-05	0.000229642
2	chr14:104562445:G:A	104562445	NA,A	NA,G	NA,1	NA,-inf	NA,inf	NA,0.992543	8.04851e-05	0.000208776
2	chr14:105126161:G:A	105126161	NA,A	NA,G	NA,1	NA,-inf	NA,inf	NA,1.03494	8.04251e-05	0.000208224
2	chr14:105429188:A:C	105429188	NA,C	NA,A	NA,1	NA,inf	NA,inf	NA,1.17329	8.03927e-05	0.000229902
2	chr14:104954590:A:G	104954590	G,G	A,A	1,1	-inf,-inf	inf,inf	2.05086,0.182341	8.03028e-05	0.000169119
2	chr14:105371171:G:A	105371171	NA,A	NA,G	NA,1	NA,-inf	NA,inf	NA,0.949236	8.0218e-05	0.000209304
2	chr14:105612131:CT:C	105612131	C,C	CT,CT	1,1	-inf,inf	inf,inf	0.0508521,2.33484	8.01889e-05	0.000290348
2	chr14:105120358:A:C	105120358	NA,C	NA,A	NA,1	NA,-inf	NA,inf	NA,1.07347	8.01189e-05	0.000210372
2	chr14:104698597:C:T	104698597	T,T	C,C	1,1	inf,-inf	inf,inf	1.73902,0.513804	7.99901e-05	0.000222236
2	chr14:104167210:G:C	104167210	C,C	G,G	1,1	inf,-inf	inf,inf	1.49002,1.09454	7.99437e-05	0.00026456
2	chr14:104179825:C:T	104179825	T,NA	C,NA	1,NA	inf,NA	inf,NA	1.27938,NA	7.98855e-05	0.000225671
2	chr14:104538879:C:T	104538879	NA,T	NA,C	NA,1	NA,-inf	NA,inf	NA,0.927568	7.98091e-05	0.000202574
2	chr14:103964403:A:G	103964403	NA,G	NA,A	NA,1	NA,-inf	NA,inf	NA,1.03753	7.97937e-05	0.000210743
3	chr14:104316026:G:A	104316026	A,A	G,G	1,1	-inf,-inf	inf,inf	3.79585,1.74899	0.0354195	0.0356096
3	chr14:104310523:C:A	104310523	A,A	C,C	1,1	-inf,-inf	inf,inf	3.7866,1.75045	0.0348825	0.0350699
3	chr14:104310414:G:T	104310414	T,T	G,G	1,1	-inf,-inf	inf,inf	3.75772,1.72683	0.0315241	0.0317007
3	chr14:104311687:G:A	104311687	A,A	G,G	1,1	-inf,-inf	inf,inf	3.76803,1.71284	0.0314751	0.0316511
3	chr14:104310424:C:T	104310424	T,T	C,C	1,1	-inf,-inf	inf,inf	3.74419,1.73508	0.0311217	0.0312973
3	chr14:104310423:C:A	104310423	A,A	C,C	1,1	-inf,-inf	inf,inf	3.75426,1.71864	0.0308723	0.0310467
3	chr14:104333053:C:T	104333053	T,T	C,C	1,1	-inf,-inf	inf,inf	3.42387,2.06406	0.0303549	0.0305526
3	chr14:104313174:C:T	104313174	T,T	C,C	1,1	-inf,-inf	inf,inf	3.72428,1.72452	0.0293152	0.0294848
3	chr14:103893265:C:T	103893265	T,T	C,C	1,1	inf,inf	inf,inf	1.99477,3.87354	0.0264093	0.0633429
3	chr14:104327717:T:G	104327717	G,G	T,T	1,1	-inf,-inf	inf,inf	3.22707,2.13171	0.0229405	0.0231108
3	chr14:104333863:A:G	104333863	G,G	A,A	1,1	-inf,-inf	inf,inf	3.47257,1.80934	0.0213598	0.0215155
3	chr14:104332698:G:A	104332698	A,A	G,G	1,1	-inf,-inf	inf,inf	3.29458,1.97498	0.0200038	0.0201566
3	chr14:104317452:C:T	104317452	T,T	C,C	1,1	-inf,-inf	inf,inf	2.88127,2.62866	0.0140761	0.0149133
3	chr14:104323557:G:A	104323557	A,A	G,G	1,1	-inf,-inf	inf,inf	3.31192,1.73969	0.0130191	0.0131326
3	chr14:104325917:G:A	104325917	A,A	G,G	1,1	-inf,-inf	inf,inf	3.29783,1.7281	0.0124036	0.0125139
3	chr14:104316135:A:G	104316135	G,G	A,A	1,1	-inf,-inf	inf,inf	3.66362,1.05458	0.0105764	0.0106839
3	chr14:104331176:T:C	104331176	C,C	T,T	1,1	-inf,-inf	inf,inf	3.22046,1.72074	0.0104473	0.0105481
3	chr14:104314816:T:C	104314816	C,C	T,T	1,1	-inf,-inf	inf,inf	3.65054,0.630352	0.00929235	0.0094126
3	chr14:103894907:C:T	103894907	T,T	C,C	1,1	inf,inf	inf,inf	1.78394,3.69867	0.00927857	0.0254796
3	chr14:104335974:A:T	104335974	T,T	A,A	1,1	-inf,-inf	inf,inf	3.04315,2.13274	0.00854795	0.00905205
3	chr14:104335962:G:T	104335962	T,T	G,G	1,1	-inf,-inf	inf,inf	3.05895,2.10622	0.00841199	0.00890761
3	chr14:104332689:T:C	104332689	C,C	T,T	1,1	-inf,-inf	inf,inf	3.19273,1.59494	0.00795413	0.00803896
3	chr14:104926392:A:G	104926392	G,G	A,A	1,1	inf,inf	inf,inf	1.77995,3.05309	0.00707262	0.019833
3	chr14:105194637:A:G	105194637	G,NA	A,NA	1,NA	inf,NA	inf,NA	3.56762,NA	0.00546034	0.0143183
3	chr14:104158995:C:T	104158995	T,T	C,C	1,1	-inf,-inf	inf,inf	3.97387,0.952776	0.00430823	0.0192921
3	chr14:104314652:C:T	104314652	T,T	C,C	1,1	-inf,-inf	inf,inf	3.47641,0.318685	0.00422142	0.00429682
3	chr14:105423584:T:A	105423584	A,NA	T,NA	1,NA	inf,NA	inf,NA	3.34094,NA	0.00407806	0.0119029
3	chr14:104331751:T:C	104331751	C,C	T,T	1,1	-inf,-inf	inf,inf	2.89118,1.18678	0.00393289	0.00401306
3	chr14:105779732:G:C	105779732	NA,C	NA,G	NA,1	NA,-inf	NA,inf	NA,2.98929	0.00364163	0.00915761
3	chr14:104329152:A:G	104329152	G,G	A,A	1,1	-inf,-inf	inf,inf	2.82631,1.20712	0.00355115	0.00362754
3	chr14:104080997:G:A	104080997	NA,A	NA,G	NA,1	NA,inf	NA,inf	NA,3.40648	0.00350294	0.00885471
3	chr14:104517433:G:A	104517433	NA,A	NA,G	NA,1	NA,inf	NA,inf	NA,3.30574	0.00332414	0.00964898
3	chr14:104312793:T:A	104312793	A,A	T,T	1,1	-inf,-inf	inf,inf	3.65876,0.029266	0.00328116	0.00334911
3	chr14:104081679:G:A	104081679	NA,A	NA,G	NA,1	NA,inf	NA,inf	NA,3.37766	0.00327694	0.00828503
3	chr14:104309608:A:G	104309608	G,G	A,A	1,1	-inf,-inf	inf,inf	3.46531,0.203751	0.00323045	0.00329483
3	chr14:104084490:G:A	104084490	NA,A	NA,G	NA,1	NA,inf	NA,inf	NA,3.34749	0.00309581	0.00782714
3	chr14:104313496:T:C	104313496	C,C	T,T	1,1	-inf,-inf	inf,inf	3.57401,0.167978	0.0030263	0.00308622
3	chr14:104846861:T:C	104846861	NA,C	NA,T	NA,1	NA,-inf	NA,inf	NA,3.01609	0.00294077	0.00770396
3	chr14:104336329:T:C	104336329	C,C	T,T	1,1	-inf,-inf	inf,inf	2.77986,1.59912	0.00290388	0.00321266
3	chr14:104527423:A:C	104527423	NA,C	NA,A	NA,1	NA,inf	NA,inf	NA,3.16357	0.00288294	0.00772991
3	chr14:104295441:T:C	104295441	C,C	T,T	1,1	-inf,-inf	inf,inf	1.87999,1.84081	0.00285815	0.00315719
3	chr14:103888058:T:C	103888058	NA,C	NA,T	NA,1	NA,inf	NA,inf	NA,3.36257	0.00274037	0.00690723
3	chr14:104309802:G:A	104309802	A,A	G,G	1,1	-inf,-inf	inf,inf	3.50339,0.171302	0.00258584	0.00264074
3	chr14:104088643:G:A	104088643	NA,A	NA,G	NA,1	NA,inf	NA,inf	NA,3.24893	0.00256674	0.00650575
3	chr14:104314255:A:C	104314255	C,C	A,A	1,1	-inf,-inf	inf,inf	3.53678,0.0307148	0.00254615	0.00260469
3	chr14:104299865:G:C	104299865	C,C	G,G	1,1	-inf,-inf	inf,inf	1.92272,1.69148	0.00237451	0.00260893
3	chr14:104306999:T:C	104306999	C,C	T,T	1,1	-inf,inf	inf,inf	3.4169,0.00833496	0.00223693	0.00229166
3	chr14:104564380:G:A	104564380	NA,A	NA,G	NA,1	NA,-inf	NA,inf	NA,2.71852	0.00198859	0.00531003
3	chr14:104331698:A:G	104331698	G,G	A,A	1,1	-inf,-inf	inf,inf	3.02814,0.750638	0.00192288	0.00196466
3	chr14:105324224:T:C	105324224	NA,C	NA,T	NA,1	NA,-inf	NA,inf	NA,2.52128	0.00186365	0.00432681
3	chr14:104321511:C:A	104321511	A,A	C,C	1,1	-inf,-inf	inf,inf	3.2368,0.468313	0.00185597	0.0018979
3	chr14:104332665:T:C	104332665	C,C	T,T	1,1	-inf,-inf	inf,inf	3.00257,0.722791	0.00174597	0.00178549
3	chr14:104301217:G:A	104301217	A,A	G,G	1,1	-inf,-inf	inf,inf	1.51779,2.93694	0.00174411	0.00226787
3	chr14:104332834:T:C	104332834	C,C	T,T	1,1	-inf,-inf	inf,inf	3.01256,0.67329	0.00164849	0.00168672
3	chr14:104316453:A:C	104316453	C,C	A,A	1,1	-inf,inf	inf,inf	3.26133,0.356955	0.00162034	0.00169259
3	chr14:104273147:C:T	104273147	T,T	C,C	1,1	inf,inf	inf,inf	0.564154,3.7008	0.00161223	0.00515561
3	chr14:104208002:C:T	104208002	T,T	C,C	1,1	inf,inf	inf,inf	1.987,3.69891	0.0016065	0.0247466
3	chr14:104994521:G:A	104994521	A,A	G,G	1,1	inf,inf	inf,inf	2.04015,2.34063	0.00159565	0.0047807
3	chr14:104696658:AC:A	104696658	NA,A	NA,AC	NA,1	NA,inf	NA,inf	NA,2.72334	0.00149311	0.00393728
3	chr14:104302008:C:T	104302008	T,T	C,C	1,1	-inf,-inf	inf,inf	1.68195,1.84599	0.0013788	0.0015062
3	chr14:104441304:C:T	104441304	T,NA	C,NA	1,NA	-inf,NA	inf,NA	2.59397,NA	0.00135061	0.0037438
3	chr14:104316414:A:G	104316414	G,G	A,A	1,1	-inf,inf	inf,inf	3.22902,0.162052	0.00133356	0.00138269
3	chr14:104581864:G:T	104581864	NA,T	NA,G	NA,1	NA,-inf	NA,inf	NA,2.50808	0.00132204	0.00351528
3	chr14:104334923:G:T	104334923	T,T	G,G	1,1	-inf,-inf	inf,inf	3.01926,0.155699	0.00127706	0.00131707
3	chr14:104274329:A:G	104274329	G,G	A,A	1,1	inf,inf	inf,inf	0.763967,3.12457	0.00126464	0.00336793
3	chr14:104875654:C:T	104875654	NA,T	NA,C	NA,1	NA,inf	NA,inf	NA,2.62614	0.00123122	0.00326503
3	chr14:104158352:G:A	104158352	A,A	G,G	1,1	-inf,-inf	inf,inf	3.53728,0.674013	0.00120211	0.00522053
3	chr14:103730785:A:G	103730785	G,NA	A,NA	1,NA	-inf,NA	inf,NA	2.54227,NA	0.00118331	0.00288803
3	chr14:104943622:G:T	104943622	T,T	G,G	1,1	-inf,-inf	inf,inf	1.12445,2.72662	0.00116982	0.00320018
3	chr14:105361404:G:A	105361404	A,A	G,G	1,1	inf,-inf	inf,inf	2.48842,1.09629	0.00116651	0.00268702
3	chr14:105000903:T:G	105000903	G,G	T,T	1,1	inf,inf	inf,inf	2.03425,2.15836	0.00115009	0.00341634
3	chr14:104983665:C:A	104983665	A,A	C,C	1,1	inf,inf	inf,inf	0.765267,3.27024	0.00112123	0.00327836
3	chr14:104942474:A:G	104942474	G,G	A,A	1,1	-inf,-inf	inf,inf	0.678348,3.02323	0.00110141	0.00299951
3	chr14:104880392:A:C	104880392	NA,C	NA,A	NA,1	NA,inf	NA,inf	NA,2.51988	0.00106533	0.00279298
3	chr14:104439690:T:C	104439690	NA,C	NA,T	NA,1	NA,-inf	NA,inf	NA,2.42337	0.0010507	0.0025732
3	chr14:104994022:C:T	104994022	T,T	C,C	1,1	inf,inf	inf,inf	1.98177,2.16483	0.00104765	0.00312524
3	chr14:104601910:T:C	104601910	C,C	T,T	1,1	-inf,inf	inf,inf	2.7963,1.02048	0.00104096	0.00287107
3	chr14:104602163:G:A	104602163	A,A	G,G	1,1	-inf,inf	inf,inf	3.00705,0.752889	0.00103726	0.00286107
3	chr14:104295747:T:C	104295747	C,C	T,T	1,1	-inf,-inf	inf,inf	2.78532,0.440916	0.00101811	0.00111902
3	chr14:104425434:C:T	104425434	T,NA	C,NA	1,NA	-inf,NA	inf,NA	2.45104,NA	0.00101574	0.00283588
3	chr14:104950765:T:C	104950765	NA,C	NA,T	NA,1	NA,-inf	NA,inf	NA,2.52457	0.00101322	0.00260348
3	chr14:103915304:G:A	103915304	NA,A	NA,G	NA,1	NA,inf	NA,inf	NA,2.80201	0.00100489	0.00252321
3	chr14:104981149:G:T	104981149	T,T	G,G	1,1	inf,inf	inf,inf	1.58349,2.43839	0.000998454	0.00291314
3	chr14:103976924:A:G	103976924	NA,G	NA,A	NA,1	NA,inf	NA,inf	NA,2.77068	0.000957634	0.0024004
3	chr14:104817806:C:T	104817806	NA,T	NA,C	NA,1	NA,-inf	NA,inf	NA,2.43613	0.000951736	0.00249509
3	chr14:104186550:G:A	104186550	A,A	G,G	1,1	inf,inf	inf,inf	2.04576,3.51591	0.000933166	0.0190018
3	chr14:104601790:T:C	104601790	C,C	T,T	1,1	-inf,inf	inf,inf	2.6959,1.05022	0.000902889	0.00249175
3	chr14:105003566:G:A	105003566	A,A	G,G	1,1	inf,inf	inf,inf	1.25117,2.87927	0.000893388	0.00275275
3	chr14:104863377:C:T	104863377	NA,T	NA,C	NA,1	NA,-inf	NA,inf	NA,2.38819	0.000886315	0.00231805
3	chr14:104156444:T:C	104156444	C,C	T,T	1,1	-inf,-inf	inf,inf	2.8235,1.31024	0.00087653	0.00302929
3	chr14:104974712:G:A	104974712	A,NA	G,NA	1,NA	inf,NA	inf,NA	2.40247,NA	0.000855445	0.00216251
3	chr14:104941978:T:C	104941978	C,C	T,T	1,1	-inf,-inf	inf,inf	1.03817,2.6207	0.00084552	0.00231314
3	chr14:103926518:C:G	103926518	G,NA	C,NA	1,NA	-inf,NA	inf,NA	2.27989,NA	0.000833728	0.00204189
3	chr14:104818813:C:A	104818813	NA,A	NA,C	NA,1	NA,-inf	NA,inf	NA,2.35993	0.00082495	0.00215899
3	chr14:104618437:C:T	104618437	T,T	C,C	1,1	-inf,inf	inf,inf	2.87368,0.757416	0.000822695	0.0022473
3	chr14:104337337:T:C	104337337	C,C	T,T	1,1	-inf,-inf	inf,inf	1.83981,1.81184	0.000814337	0.00085899
3	chr14:104327298:T:C	104327298	C,C	T,T	1,1	-inf,-inf	inf,inf	1.72956,2.38823	0.000806594	0.001056
3	chr14:104598120:C:T	104598120	T,T	C,C	1,1	-inf,-inf	inf,inf	1.99902,1.88464	0.000793679	0.0023294
3	chr14:104870210:G:A	104870210	NA,A	NA,G	NA,1	NA,-inf	NA,inf	NA,2.30217	0.000757959	0.00197517
3	chr14:104297330:C:A	104297330	A,A	C,C	1,1	-inf,-inf	inf,inf	1.77345,2.32479	0.000749737	0.00101749
3	chr14:104205359:A:G	104205359	G,G	A,A	1,1	inf,inf	inf,inf	2.04777,2.93515	0.000748117	0.0070207
3	chr14:104922418:A:G	104922418	G,G	A,A	1,1	inf,inf	inf,inf	1.72845,1.83546	0.000747025	0.00213886
3	chr14:104938047:T:C	104938047	C,C	T,T	1,1	-inf,-inf	inf,inf	0.974126,2.6199	0.000746739	0.00203498
3	chr14:104873442:T:C	104873442	NA,C	NA,T	NA,1	NA,-inf	NA,inf	NA,2.29065	0.000738285	0.00192954
3	chr14:104344679:G:A	104344679	A,NA	G,NA	1,NA	-inf,NA	inf,NA	2.39339,NA	0.000732751	0.00154886
3	chr14:104616123:G:A	104616123	A,A	G,G	1,1	-inf,inf	inf,inf	2.87994,0.67149	0.000724072	0.00198284
3	chr14:104941845:T:G	104941845	G,G	T,T	1,1	-inf,-inf	inf,inf	1.7066,1.94888	0.000706151	0.00201085
3	chr14:104323840:G:A	104323840	A,A	G,G	1,1	-inf,-inf	inf,inf	2.76333,0.124561	0.000706045	0.000733893
3	chr14:104305854:C:T	104305854	T,T	C,C	1,1	-inf,-inf	inf,inf	0.8619,2.61694	0.000704039	0.00102967
3	chr14:104322254:C:T	104322254	T,T	C,C	1,1	-inf,-inf	inf,inf	2.75387,0.123586	0.000690693	0.000718228
3	chr14:104867824:G:A	104867824	NA,A	NA,G	NA,1	NA,-inf	NA,inf	NA,2.25835	0.000689613	0.00180231
3	chr14:105357921:T:C	105357921	C,C	T,T	1,1	inf,-inf	inf,inf	2.38779,0.917605	0.000667862	0.00155816
3	chr14:104936657:T:C	104936657	C,C	T,T	1,1	-inf,-inf	inf,inf	0.982332,2.53288	0.000658082	0.00179031
3	chr14:103703805:C:T	103703805	T,NA	C,NA	1,NA	-inf,NA	inf,NA	2.25319,NA	0.000657604	0.00162865
3	chr14:104306590:C:A	104306590	A,A	C,C	1,1	-inf,-inf	inf,inf	0.877342,2.56664	0.000656592	0.00096074
3	chr14:104936449:G:A	104936449	A,A	G,G	1,1	-inf,-inf	inf,inf	0.991777,2.52496	0.000656542	0.00178806
3	chr14:103888991:T:G	103888991	G,NA	T,NA	1,NA	-inf,NA	inf,NA	2.26548,NA	0.000650689	0.00164249
3	chr14:104987889:G:A	104987889	A,A	G,G	1,1	inf,inf	inf,inf	0.895892,2.94708	0.000648268	0.00198826
3	chr14:104937137:C:T	104937137	T,T	C,C	1,1	-inf,-inf	inf,inf	0.986375,2.5204	0.000645959	0.00175924
3	chr14:104980738:C:T	104980738	T,T	C,C	1,1	inf,inf	inf,inf	1.38096,2.41819	0.000642999	0.00189447
3	chr14:104615037:C:A	104615037	A,A	C,C	1,1	-inf,inf	inf,inf	3.04581,0.348739	0.000630637	0.00170607
3	chr14:104941693:A:G	104941693	G,G	A,A	1,1	-inf,-inf	inf,inf	0.979556,2.51243	0.000630625	0.00171696
3	chr14:104367594:GA:G	104367594	NA,G	NA,GA	NA,1	NA,inf	NA,inf	NA,2.58127	0.000624296	0.00163734
3	chr14:103991782:G:A	103991782	NA,A	NA,G	NA,1	NA,-inf	NA,inf	NA,2.13372	0.000612081	0.00148872
3	chr14:104328814:G:A	104328814	A,A	G,G	1,1	-inf,-inf	inf,inf	2.70584,0.105167	0.000607472	0.000633267
3	chr14:104983772:T:C	104983772	C,C	T,T	1,1	inf,inf	inf,inf	1.43024,2.47818	0.000606514	0.00190055
3	chr14:104177762:T:C	104177762	C,C	T,T	1,1	inf,inf	inf,inf	3.37921,1.48836	0.000602809	0.00838975
3	chr14:104160399:A:G	104160399	NA,G	NA,A	NA,1	NA,inf	NA,inf	NA,2.23259	0.000593871	0.00154294
3	chr14:103956512:C:T	103956512	NA,T	NA,C	NA,1	NA,-inf	NA,inf	NA,2.11634	0.000587744	0.00143414
3	chr14:103966264:G:C	103966264	NA,C	NA,G	NA,1	NA,-inf	NA,inf	NA,2.1046	0.000577599	0.00140695
3	chr14:104352418:G:A	104352418	NA,A	NA,G	NA,1	NA,inf	NA,inf	NA,2.47238	0.000554255	0.00146035
3	chr14:104918047:T:C	104918047	NA,C	NA,T	NA,1	NA,inf	NA,inf	NA,2.19724	0.000552761	0.00144987
3	chr14:104332899:T:A	104332899	A,A	T,T	1,1	-inf,-inf	inf,inf	2.6693,0.0875418	0.000550542	0.000575145
3	chr14:104940694:A:G	104940694	G,G	A,A	1,1	-inf,-inf	inf,inf	0.951308,2.46401	0.000547691	0.00148819
3	chr14:103982857:C:T	103982857	NA,T	NA,C	NA,1	NA,-inf	NA,inf	NA,2.07767	0.000547328	0.00133442
3	chr14:105361232:A:G	105361232	G,G	A,A	1,1	inf,-inf	inf,inf	2.28637,0.908075	0.000547023	0.00127451
3	chr14:103973678:C:T	103973678	NA,T	NA,C	NA,1	NA,-inf	NA,inf	NA,2.07418	0.000543974	0.001326
3	chr14:103939578:G:A	103939578	NA,A	NA,G	NA,1	NA,-inf	NA,inf	NA,2.07453	0.000542367	0.00132552
3	chr14:104361429:A:T	104361429	NA,T	NA,A	NA,1	NA,inf	NA,inf	NA,2.46241	0.000541197	0.00142944
3	chr14:105620446:C:T	105620446	NA,T	NA,C	NA,1	NA,inf	NA,inf	NA,2.17472	0.000540734	0.00145434
3	chr14:104239083:G:A	104239083	A,A	G,G	1,1	inf,inf	inf,inf	0.744478,2.77594	0.000540468	0.0013179
3	chr14:105670137:A:T	105670137	NA,T	NA,A	NA,1	NA,inf	NA,inf	NA,2.40726	0.000536554	0.00159413
3	chr14:104087320:T:C	104087320	NA,C	NA,T	NA,1	NA,inf	NA,inf	NA,2.38688	0.000534239	0.00139825
3	chr14:103965583:G:A	103965583	NA,A	NA,G	NA,1	NA,-inf	NA,inf	NA,2.06024	0.000529818	0.00129205
3	chr14:104966065:C:T	104966065	T,NA	C,NA	1,NA	inf,NA	inf,NA	2.15785,NA	0.000529054	0.00133503
3	chr14:103973202:A:G	103973202	NA,G	NA,A	NA,1	NA,-inf	NA,inf	NA,2.06065	0.000528943	0.00129019
3	chr14:103966920:T:G	103966920	NA,G	NA,T	NA,1	NA,-inf	NA,inf	NA,2.0552	0.000524539	0.00127891
3	chr14:104940035:C:T	104940035	T,T	C,C	1,1	-inf,-inf	inf,inf	2.15563,1.83194	0.000523329	0.0016922
3	chr14:104682318:C:T	104682318	NA,T	NA,C	NA,1	NA,inf	NA,inf	NA,2.17756	0.000522032	0.00138443
3	chr14:105605363:C:G	105605363	G,NA	C,NA	1,NA	-inf,NA	inf,NA	2.24153,NA	0.000517669	0.00137406
3	chr14:104939605:G:A	104939605	A,A	G,G	1,1	-inf,-inf	inf,inf	0.923381,2.45547	0.000517066	0.00140199
3	chr14:104682494:G:A	104682494	NA,A	NA,G	NA,1	NA,inf	NA,inf	NA,2.17408	0.000513172	0.00136092
3	chr14:103896985:G:T	103896985	T,T	G,G	1,1	-inf,-inf	inf,inf	2.48402,1.48475	0.000505957	0.00176221
3	chr14:104881021:G:A	104881021	NA,A	NA,G	NA,1	NA,-inf	NA,inf	NA,2.09452	0.000504715	0.00131969
3	chr14:105251638:G:A	105251638	NA,A	NA,G	NA,1	NA,-inf	NA,inf	NA,2.13024	0.000503705	0.00136483
3	chr14:105774388:TC:T	105774388	T,T	TC,TC	1,1	-inf,-inf	inf,inf	2.55995,0.577333	0.000499346	0.00129774
3	chr14:104033184:T:C	104033184	NA,C	NA,T	NA,1	NA,-inf	NA,inf	NA,2.02814	0.000499024	0.00121927
3	chr14:104100433:A:G	104100433	NA,G	NA,A	NA,1	NA,inf	NA,inf	NA,2.43725	0.000496134	0.00134886
3	chr14:104940871:T:C	104940871	C,C	T,T	1,1	-inf,-inf	inf,inf	0.935421,2.42352	0.000494418	0.00134206
3	chr14:104506251:A:G	104506251	NA,G	NA,A	NA,1	NA,inf	NA,inf	NA,2.23559	0.000494397	0.00139321
3	chr14:103947362:C:G	103947362	NA,G	NA,C	NA,1	NA,-inf	NA,inf	NA,2.02555	0.000492836	0.00120581
3	chr14:103936836:A:G	103936836	NA,G	NA,A	NA,1	NA,-inf	NA,inf	NA,2.02536	0.000492636	0.00120515
3	chr14:103812404:G:A	103812404	A,NA	G,NA	1,NA	-inf,NA	inf,NA	2.10978,NA	0.000492606	0.00121744
3	chr14:103947106:C:A	103947106	NA,A	NA,C	NA,1	NA,-inf	NA,inf	NA,2.02352	0.000490878	0.00120089
3	chr14:105376959:C:A	105376959	NA,A	NA,C	NA,1	NA,-inf	NA,inf	NA,1.9023	0.000490509	0.00118894
3	chr14:104614366:A:G	104614366	G,G	A,A	1,1	-inf,inf	inf,inf	2.90638,0.358557	0.000486613	0.00131576
3	chr14:104841086:G:T	104841086	NA,T	NA,G	NA,1	NA,-inf	NA,inf	NA,2.06971	0.000479647	0.00124974
3	chr14:104618740:C:T	104618740	T,T	C,C	1,1	-inf,inf	inf,inf	2.60965,0.735371	0.000477814	0.00130543
3	chr14:103932626:A:G	103932626	NA,G	NA,A	NA,1	NA,-inf	NA,inf	NA,2.00923	0.00047748	0.00116849
3	chr14:103891757:A:C	103891757	C,NA	A,NA	1,NA	-inf,NA	inf,NA	2.10748,NA	0.000475468	0.0012031
3	chr14:104413069:T:C	104413069	C,NA	T,NA	1,NA	-inf,NA	inf,NA	2.08911,NA	0.000474222	0.00134023
3	chr14:104883270:C:T	104883270	NA,T	NA,C	NA,1	NA,-inf	NA,inf	NA,2.05843	0.000471686	0.00123144
3	chr14:104091982:T:C	104091982	C,C	T,T	1,1	inf,inf	inf,inf	0.962139,3.04929	0.000471683	0.00164189
3	chr14:104966033:T:C	104966033	C,C	T,T	1,1	-inf,-inf	inf,inf	2.43994,1.01222	0.00047093	0.00140606
3	chr14:104086045:A:G	104086045	G,G	A,A	1,1	inf,inf	inf,inf	0.808908,3.16025	0.000470882	0.00149843
3	chr14:103974894:G:A	103974894	NA,A	NA,G	NA,1	NA,-inf	NA,inf	NA,1.99933	0.000469015	0.00114696
3	chr14:103930013:C:T	103930013	NA,T	NA,C	NA,1	NA,-inf	NA,inf	NA,1.99995	0.000468883	0.00114763
3	chr14:103980752:A:G	103980752	NA,G	NA,A	NA,1	NA,-inf	NA,inf	NA,1.99562	0.000465919	0.00113927
3	chr14:103945684:A:G	103945684	NA,G	NA,A	NA,1	NA,-inf	NA,inf	NA,1.99403	0.000463547	0.00113466
3	chr14:104840826:G:A	104840826	NA,A	NA,G	NA,1	NA,-inf	NA,inf	NA,2.05153	0.000463223	0.00120695
3	chr14:104856121:T:C	104856121	C,NA	T,NA	1,NA	-inf,NA	inf,NA	2.04692,NA	0.000461785	0.00114913
3	chr14:104216070:A:G	104216070	G,G	A,A	1,1	inf,inf	inf,inf	1.35131,3.43428	0.000460915	0.00470928
3	chr14:103937678:C:T	103937678	NA,T	NA,C	NA,1	NA,-inf	NA,inf	NA,1.98993	0.000459863	0.00112571
3	chr14:103942190:G:T	103942190	NA,T	NA,G	NA,1	NA,-inf	NA,inf	NA,1.98868	0.000458728	0.00112297
3	chr14:104813281:C:T	104813281	T,T	C,C	1,1	-inf,-inf	inf,inf	2.15231,1.2784	0.000455442	0.00127107
3	chr14:104000626:A:C	104000626	NA,C	NA,A	NA,1	NA,-inf	NA,inf	NA,1.97942	0.000453831	0.00110967
3	chr14:104342030:T:C	104342030	C,C	T,T	1,1	-inf,-inf	inf,inf	1.35838,2.2597	0.000451926	0.000620386
3	chr14:105288447:G:A	105288447	NA,A	NA,G	NA,1	NA,-inf	NA,inf	NA,2.15055	0.00044995	0.00129752
3	chr14:104822272:G:A	104822272	NA,A	NA,G	NA,1	NA,-inf	NA,inf	NA,2.03894	0.000447556	0.00117815
3	chr14:105155397:C:T	105155397	T,NA	C,NA	1,NA	-inf,NA	inf,NA	2.27757,NA	0.000447203	0.00131622
3	chr14:104949934:G:C	104949934	NA,C	NA,G	NA,1	NA,-inf	NA,inf	NA,1.95181	0.000446453	0.00117759
3	chr14:104916939:G:A	104916939	NA,A	NA,G	NA,1	NA,-inf	NA,inf	NA,2.0418	0.000441815	0.00117623
3	chr14:103998067:T:C	103998067	NA,C	NA,T	NA,1	NA,-inf	NA,inf	NA,1.96323	0.000439539	0.00107345
3	chr14:103760598:T:C	103760598	C,NA	T,NA	1,NA	-inf,NA	inf,NA	2.0439,NA	0.000432272	0.00106973
3	chr14:105602654:G:A	105602654	NA,A	NA,G	NA,1	NA,inf	NA,inf	NA,2.25567	0.000432215	0.00126609
3	chr14:104099442:G:T	104099442	NA,T	NA,G	NA,1	NA,inf	NA,inf	NA,2.28732	0.00043134	0.00115466
3	chr14:104036440:C:T	104036440	NA,T	NA,C	NA,1	NA,-inf	NA,inf	NA,1.9425	0.000425959	0.00104487
3	chr14:103991658:G:A	103991658	A,NA	G,NA	1,NA	inf,NA	inf,NA	2.13254,NA	0.000424995	0.00115175
3	chr14:105437994:G:A	105437994	A,NA	G,NA	1,NA	inf,NA	inf,NA	2.05128,NA	0.000421692	0.00107752
3	chr14:104312078:C:G	104312078	G,G	C,C	1,1	-inf,-inf	inf,inf	1.02234,2.24992	0.00041733	0.000622798
3	chr14:104025479:G:A	104025479	NA,A	NA,G	NA,1	NA,-inf	NA,inf	NA,1.93635	0.000416832	0.00102066
3	chr14:104882552:A:C	104882552	C,NA	A,NA	1,NA	-inf,NA	inf,NA	1.9929,NA	0.000416408	0.00103542
3	chr14:104363909:G:A	104363909	NA,A	NA,G	NA,1	NA,inf	NA,inf	NA,2.31915	0.000414083	0.00109018
3	chr14:103928219:G:A	103928219	NA,A	NA,G	NA,1	NA,-inf	NA,inf	NA,1.93647	0.00041402	0.0010168
3	chr14:103927192:A:G	103927192	NA,G	NA,A	NA,1	NA,-inf	NA,inf	NA,1.93391	0.000412525	0.00101285
3	chr14:104311596:C:A	104311596	A,A	C,C	1,1	-inf,-inf	inf,inf	1.48025,2.27356	0.000412437	0.000569162
3	chr14:104610996:T:C	104610996	NA,C	NA,T	NA,1	NA,inf	NA,inf	NA,2.05685	0.000410913	0.0010543
3	chr14:104046921:C:T	104046921	NA,T	NA,C	NA,1	NA,-inf	NA,inf	NA,1.92442	0.000407622	0.000999071
3	chr14:105289785:G:A	105289785	NA,A	NA,G	NA,1	NA,-inf	NA,inf	NA,2.09305	0.000405045	0.00116544
3	chr14:104302886:C:T	104302886	T,T	C,C	1,1	-inf,-inf	inf,inf	1.64846,2.07012	0.000401481	0.000536727
3	chr14:104978365:A:G	104978365	G,NA	A,NA	1,NA	inf,NA	inf,NA	2.01921,NA	0.000399896	0.00101564
3	chr14:104028316:A:G	104028316	NA,G	NA,A	NA,1	NA,-inf	NA,inf	NA,1.91427	0.000399091	0.000978868
3	chr14:104981285:T:C	104981285	C,C	T,T	1,1	inf,-inf	inf,inf	1.46122,1.52584	0.000398903	0.000985026
3	chr14:104192997:C:T	104192997	NA,T	NA,C	NA,1	NA,-inf	NA,inf	NA,1.84022	0.000398159	0.0009852
3	chr14:104682260:G:A	104682260	NA,A	NA,G	NA,1	NA,inf	NA,inf	NA,2.05281	0.000392557	0.00105179
3	chr14:103913471:C:T	103913471	NA,T	NA,C	NA,1	NA,-inf	NA,inf	NA,1.90722	0.000392029	0.000963498
3	chr14:104904566:T:G	104904566	G,G	T,T	1,1	-inf,-inf	inf,inf	1.0997,2.33834	0.000391742	0.0011776
3	chr14:103925290:G:A	103925290	NA,A	NA,G	NA,1	NA,-inf	NA,inf	NA,1.90573	0.000390221	0.000958372
3	chr14:105539433:T:C	105539433	C,C	T,T	1,1	inf,inf	inf,inf	1.40133,2.06408	0.000388692	0.00109504
3	chr14:104036144:G:A	104036144	NA,A	NA,G	NA,1	NA,-inf	NA,inf	NA,1.89306	0.000387006	0.000950208
3	chr14:104239223:TG:T	104239223	T,T	TG,TG	1,1	inf,inf	inf,inf	0.653329,2.42534	0.000386124	0.000848005
3	chr14:104571034:G:A	104571034	NA,A	NA,G	NA,1	NA,-inf	NA,inf	NA,1.76444	0.000385162	0.000989706
3	chr14:104062905:C:T	104062905	NA,T	NA,C	NA,1	NA,-inf	NA,inf	NA,1.87681	0.00038423	0.0009942
3	chr14:105229001:G:C	105229001	C,NA	G,NA	1,NA	inf,NA	inf,NA	2.18138,NA	0.000384118	0.00101203
3	chr14:105685327:TAA:T	105685327	NA,T	NA,TAA	NA,1	NA,-inf	NA,inf	NA,1.83327	0.000379874	0.000949093
3	chr14:104997966:G:A	104997966	NA,A	NA,G	NA,1	NA,-inf	NA,inf	NA,1.96691	0.000379046	0.000994547
3	chr14:104725660:G:A	104725660	NA,A	NA,G	NA,1	NA,inf	NA,inf	NA,2.0017	0.000376231	0.000991004
3	chr14:103898462:G:A	103898462	A,A	G,G	1,1	inf,inf	inf,inf	1.08995,2.78014	0.000374308	0.00120851
3	chr14:104368701:C:T	104368701	NA,T	NA,C	NA,1	NA,inf	NA,inf	NA,2.25138	0.0003727	0.000973336
3	chr14:104560528:A:G	104560528	G,NA	A,NA	1,NA	inf,NA	inf,NA	1.98341,NA	0.000371609	0.000981721
3	chr14:104730379:A:G	104730379	NA,G	NA,A	NA,1	NA,inf	NA,inf	NA,1.99188	0.000369352	0.000971485
3	chr14:104926196:A:C	104926196	C,C	A,A	1,1	inf,inf	inf,inf	1.7199,2.0631	0.000367961	0.00120257
3	chr14:103914680:T:C	103914680	NA,C	NA,T	NA,1	NA,-inf	NA,inf	NA,1.87204	0.000366153	0.000899298
3	chr14:104043519:C:G	104043519	NA,G	NA,C	NA,1	NA,-inf	NA,inf	NA,1.86394	0.000362768	0.000891395
3	chr14:104964590:T:G	104964590	G,G	T,T	1,1	-inf,inf	inf,inf	3.08318,0.103755	0.000357997	0.00112522
3	chr14:105042329:A:G	105042329	G,G	A,A	1,1	-inf,-inf	inf,inf	2.12068,1.53834	0.000355911	0.00109531
3	chr14:104359900:C:T	104359900	NA,T	NA,C	NA,1	NA,inf	NA,inf	NA,2.20097	0.000355851	0.000956551
3	chr14:105002569:A:G	105002569	G,G	A,A	1,1	inf,inf	inf,inf	2.07443,1.61847	0.000355798	0.00108722
3	chr14:105354485:T:C	105354485	NA,C	NA,T	NA,1	NA,-inf	NA,inf	NA,1.59528	0.000350205	0.000817441
3	chr14:104278493:A:G	104278493	G,G	A,A	1,1	-inf,-inf	inf,inf	0.495936,2.89832	0.000347974	0.000998336
3	chr14:105295907:C:T	105295907	NA,T	NA,C	NA,1	NA,-inf	NA,inf	NA,2.01441	0.000347839	0.000997445
3	chr14:104304055:A:G	104304055	G,G	A,A	1,1	-inf,-inf	inf,inf	2.3598,0.537985	0.000347482	0.000418529
3	chr14:104614754:AAGG:A	104614754	A,A	AAGG,AAGG	1,1	-inf,inf	inf,inf	2.85061,0.0762558	0.000346432	0.000927431
3	chr14:105593055:T:C	105593055	NA,C	NA,T	NA,1	NA,inf	NA,inf	NA,2.10188	0.000345413	0.000991518
3	chr14:104305228:TG:T	104305228	NA,T	NA,TG	NA,1	NA,-inf	NA,inf	NA,1.80033	0.000344256	0.000688328
3	chr14:104093515:T:C	104093515	C,C	T,T	1,1	inf,inf	inf,inf	0.793541,2.98633	0.000344249	0.00117949
3	chr14:105016041:A:G	105016041	G,NA	A,NA	1,NA	inf,NA	inf,NA	1.92826,NA	0.000342169	0.000865829
3	chr14:105440244:G:A	105440244	NA,A	NA,G	NA,1	NA,inf	NA,inf	NA,1.94365	0.000340561	0.000867287
3	chr14:104631201:C:T	104631201	NA,T	NA,C	NA,1	NA,-inf	NA,inf	NA,1.74481	0.000338109	0.000861205
3	chr14:104990824:T:C	104990824	C,C	T,T	1,1	inf,inf	inf,inf	2.13418,1.51841	0.000334769	0.00102416
3	chr14:105270547:G:A	105270547	NA,A	NA,G	NA,1	NA,-inf	NA,inf	NA,1.99389	0.000333917	0.000956728
3	chr14:104105457:G:C	104105457	NA,C	NA,G	NA,1	NA,inf	NA,inf	NA,2.09457	0.000331769	0.000833201
3	chr14:104261740:T:C	104261740	C,C	T,T	1,1	inf,inf	inf,inf	1.1302,2.09326	0.00033152	0.000885309
3	chr14:104780355:T:A	104780355	A,A	T,T	1,1	-inf,-inf	inf,inf	0.0863741,2.82036	0.000330337	0.000879572
3	chr14:104153740:G:A	104153740	A,A	G,G	1,1	inf,inf	inf,inf	2.6448,0.0706297	0.000328883	0.000824999
3	chr14:104955217:G:C	104955217	C,NA	G,NA	1,NA	inf,NA	inf,NA	1.91315,NA	0.000325212	0.000824043
3	chr14:104262243:A:G	104262243	G,G	A,A	1,1	inf,inf	inf,inf	1.09643,2.11275	0.000323832	0.000865212
3	chr14:105294764:T:C	105294764	NA,C	NA,T	NA,1	NA,-inf	NA,inf	NA,1.9743	0.000323543	0.000926545
3	chr14:105245759:CACAAAAACTAACTCAAAACCGATGCAAGACCCAA:C	105245759	NA,C	NA,CACAAAAACTAACTCAAAACCGATGCAAGACCCAA	NA,1	NA,-inf	NA,inf	NA,1.97615	0.000323224	0.000925554
3	chr14:104177522:A:G	104177522	G,G	A,A	1,1	inf,inf	inf,inf	3.87483,1.13457	0.000321374	0.0112988
3	chr14:105021303:C:G	105021303	G,NA	C,NA	1,NA	inf,NA	inf,NA	1.91551,NA	0.000321332	0.000825592
3	chr14:105263798:A:G	105263798	NA,G	NA,A	NA,1	NA,-inf	NA,inf	NA,1.97301	0.000321113	0.00091956
3	chr14:104595853:G:A	104595853	A,A	G,G	1,1	-inf,-inf	inf,inf	2.43101,1.13414	0.000318682	0.00101206
3	chr14:105251175:C:T	105251175	NA,T	NA,C	NA,1	NA,-inf	NA,inf	NA,1.96771	0.000318545	0.000911618
3	chr14:104697223:T:C	104697223	C,C	T,T	1,1	inf,inf	inf,inf	2.73532,0.13656	0.000318512	0.000819076
3	chr14:105251862:A:G	105251862	NA,G	NA,A	NA,1	NA,-inf	NA,inf	NA,1.96537	0.000316865	0.000907058
3	chr14:105250507:G:A	105250507	NA,A	NA,G	NA,1	NA,-inf	NA,inf	NA,1.9651	0.000316733	0.000906617
3	chr14:105252781:T:G	105252781	NA,G	NA,T	NA,1	NA,-inf	NA,inf	NA,1.96511	0.00031673	0.000906635
3	chr14:105267601:C:T	105267601	NA,T	NA,C	NA,1	NA,-inf	NA,inf	NA,1.96507	0.000316707	0.000906573
3	chr14:105268097:G:A	105268097	NA,A	NA,G	NA,1	NA,-inf	NA,inf	NA,1.964	0.000316089	0.000904763
3	chr14:105268443:C:T	105268443	NA,T	NA,C	NA,1	NA,-inf	NA,inf	NA,1.964	0.000316089	0.000904763
3	chr14:105253898:G:T	105253898	NA,T	NA,G	NA,1	NA,-inf	NA,inf	NA,1.964	0.000316089	0.000904763
3	chr14:105248411:G:A	105248411	NA,A	NA,G	NA,1	NA,-inf	NA,inf	NA,1.96209	0.000314982	0.000901541
3	chr14:105251406:T:C	105251406	NA,C	NA,T	NA,1	NA,-inf	NA,inf	NA,1.96095	0.000314329	0.000899629
3	chr14:104594031:A:C	104594031	C,C	A,A	1,1	-inf,-inf	inf,inf	2.35312,1.16144	0.000313531	0.000964114
3	chr14:104994092:G:A	104994092	A,A	G,G	1,1	-inf,-inf	inf,inf	2.98549,0.0633744	0.000311379	0.000917898
3	chr14:104957139:C:T	104957139	T,NA	C,NA	1,NA	inf,NA	inf,NA	1.89286,NA	0.000311279	0.000788978
3	chr14:105291497:G:A	105291497	NA,A	NA,G	NA,1	NA,-inf	NA,inf	NA,1.94916	0.00031108	0.000892305
3	chr14:105003418:C:T	105003418	T,T	C,C	1,1	inf,inf	inf,inf	1.13318,2.49597	0.000307877	0.000954622
3	chr14:104914909:CA:C	104914909	C,C	CA,CA	1,1	-inf,-inf	inf,inf	0.970036,2.24932	0.000307375	0.000880914
3	chr14:105245137:T:C	105245137	NA,C	NA,T	NA,1	NA,-inf	NA,inf	NA,1.94366	0.000304825	0.000870978
3	chr14:104961267:C:A	104961267	NA,A	NA,C	NA,1	NA,-inf	NA,inf	NA,1.70566	0.000303554	0.000795167
3	chr14:104627877:G:A	104627877	NA,A	NA,G	NA,1	NA,-inf	NA,inf	NA,1.68903	0.000303147	0.00077272
3	chr14:104953214:C:G	104953214	G,NA	C,NA	1,NA	inf,NA	inf,NA	1.86901,NA	0.000302541	0.000766799
3	chr14:104696011:C:T	104696011	NA,T	NA,C	NA,1	NA,-inf	NA,inf	NA,1.7437	0.000301525	0.000784117
3	chr14:104271425:C:T	104271425	NA,T	NA,C	NA,1	NA,-inf	NA,inf	NA,1.67273	0.000301413	0.000639037
3	chr14:104659484:G:A	104659484	A,A	G,G	1,1	inf,inf	inf,inf	2.58013,0.353662	0.000299852	0.000766461
3	chr14:104995732:C:T	104995732	T,T	C,C	1,1	-inf,-inf	inf,inf	2.96537,0.0684613	0.000299306	0.000882489
3	chr14:104277777:C:T	104277777	T,T	C,C	1,1	-inf,-inf	inf,inf	0.740231,2.4578	0.000299049	0.000788825
3	chr14:104994202:G:A	104994202	A,A	G,G	1,1	-inf,-inf	inf,inf	2.96112,0.0552814	0.000297859	0.000878026
3	chr14:105266211:C:G	105266211	NA,G	NA,C	NA,1	NA,-inf	NA,inf	NA,1.74886	0.000297287	0.000751059
3	chr14:104304453:C:T	104304453	T,T	C,C	1,1	-inf,-inf	inf,inf	0.980187,2.10053	0.000296144	0.000457297
3	chr14:105277805:A:C	105277805	NA,C	NA,A	NA,1	NA,-inf	NA,inf	NA,1.74679	0.000296119	0.000748107
3	chr14:105251116:C:T	105251116	NA,T	NA,C	NA,1	NA,-inf	NA,inf	NA,1.9245	0.000294192	0.000840797
3	chr14:104191493:G:A	104191493	NA,A	NA,G	NA,1	NA,-inf	NA,inf	NA,1.69861	0.000294041	0.000730868
3	chr14:105260887:T:C	105260887	NA,C	NA,T	NA,1	NA,-inf	NA,inf	NA,1.74188	0.000293383	0.000741161
3	chr14:104467667:A:C	104467667	NA,C	NA,A	NA,1	NA,inf	NA,inf	NA,1.90223	0.000293022	0.000804328
3	chr14:104121011:G:A	104121011	A,A	G,G	1,1	-inf,-inf	inf,inf	2.23099,1.3778	0.000291079	0.000915265
3	chr14:103907850:G:A	103907850	A,NA	G,NA	1,NA	-inf,NA	inf,NA	1.82815,NA	0.000290781	0.000741239
3	chr14:104126919:C:T	104126919	T,T	C,C	1,1	-inf,-inf	inf,inf	2.21659,1.37693	0.000290082	0.000907097
3	chr14:103889537:G:C	103889537	C,NA	G,NA	1,NA	-inf,NA	inf,NA	1.80148,NA	0.000288174	0.000723681
3	chr14:104093169:C:T	104093169	T,T	C,C	1,1	inf,inf	inf,inf	0.744848,2.91454	0.000286911	0.000971473
3	chr14:105286971:T:G	105286971	NA,G	NA,T	NA,1	NA,-inf	NA,inf	NA,1.82502	0.000286627	0.000767676
3	chr14:104518889:T:C	104518889	NA,C	NA,T	NA,1	NA,-inf	NA,inf	NA,1.59656	0.000286611	0.000751263
3	chr14:104946553:C:T	104946553	NA,T	NA,C	NA,1	NA,-inf	NA,inf	NA,1.7069	0.000286473	0.000721481
3	chr14:105024646:G:A	105024646	A,NA	G,NA	1,NA	inf,NA	inf,NA	1.85533,NA	0.000286295	0.000735719
3	chr14:104593692:T:C	104593692	C,C	T,T	1,1	-inf,-inf	inf,inf	2.27517,1.20104	0.000286225	0.000883276
3	chr14:105571444:C:T	105571444	NA,T	NA,C	NA,1	NA,inf	NA,inf	NA,1.9915	0.000285525	0.000808475
3	chr14:104631580:G:A	104631580	NA,A	NA,G	NA,1	NA,-inf	NA,inf	NA,1.68234	0.000285474	0.000712675
3	chr14:104364599:A:G	104364599	NA,G	NA,A	NA,1	NA,inf	NA,inf	NA,2.108	0.000285007	0.000749527
3	chr14:105570389:A:G	105570389	NA,G	NA,A	NA,1	NA,inf	NA,inf	NA,1.98858	0.00028376	0.000804154
3	chr14:104295936:C:T	104295936	T,T	C,C	1,1	inf,inf	inf,inf	1.11697,1.41933	0.000282595	0.000492594
3	chr14:104915426:T:C	104915426	C,C	T,T	1,1	-inf,-inf	inf,inf	0.927193,2.23926	0.000281962	0.000806601
3	chr14:105676047:A:G	105676047	G,G	A,A	1,1	-inf,-inf	inf,inf	2.42926,0.285759	0.000281116	0.0007266
3	chr14:104364260:C:T	104364260	NA,T	NA,C	NA,1	NA,inf	NA,inf	NA,2.09744	0.000279792	0.00073572
3	chr14:104388531:A:G	104388531	NA,G	NA,A	NA,1	NA,-inf	NA,inf	NA,1.69846	0.000279737	0.000827718
3	chr14:104044869:G:A	104044869	A,A	G,G	1,1	-inf,-inf	inf,inf	2.484,0.731494	0.000279725	0.00078465
3	chr14:104099782:C:T	104099782	T,T	C,C	1,1	inf,inf	inf,inf	1.29594,2.05813	0.000278325	0.000728511
3	chr14:104972694:G:A	104972694	A,NA	G,NA	1,NA	inf,NA	inf,NA	1.82946,NA	0.000276851	0.000702348
3	chr14:104920428:A:G	104920428	G,G	A,A	1,1	inf,inf	inf,inf	1.74018,1.45205	0.000276577	0.000780512
3	chr14:104630388:C:T	104630388	NA,T	NA,C	NA,1	NA,-inf	NA,inf	NA,1.64112	0.000275703	0.000703594
3	chr14:104523241:T:C	104523241	NA,C	NA,T	NA,1	NA,-inf	NA,inf	NA,1.57664	0.000275329	0.000720078
3	chr14:105570886:A:T	105570886	NA,T	NA,A	NA,1	NA,inf	NA,inf	NA,1.97046	0.000274527	0.000777717
3	chr14:104364840:A:C	104364840	NA,C	NA,A	NA,1	NA,inf	NA,inf	NA,2.08429	0.0002735	0.000719121
3	chr14:105074972:G:A	105074972	A,NA	G,NA	1,NA	inf,NA	inf,NA	1.79842,NA	0.00027293	0.000635708
3	chr14:103865752:C:T	103865752	T,NA	C,NA	1,NA	-inf,NA	inf,NA	1.80863,NA	0.00027046	0.0006741
3	chr14:104995721:A:G	104995721	G,G	A,A	1,1	-inf,-inf	inf,inf	2.91113,0.069449	0.00027033	0.000795784
3	chr14:104364739:T:C	104364739	NA,C	NA,T	NA,1	NA,inf	NA,inf	NA,2.07583	0.000269502	0.000708556
3	chr14:105259264:T:TGA	105259264	NA,TGA	NA,T	NA,1	NA,-inf	NA,inf	NA,1.87583	0.000268962	0.000767641
3	chr14:103943968:A:G	103943968	G,G	A,A	1,1	-inf,-inf	inf,inf	2.45648,0.741423	0.000268631	0.000754981
3	chr14:105028066:A:G	105028066	G,NA	A,NA	1,NA	-inf,NA	inf,NA	1.77277,NA	0.000268536	0.000648481
3	chr14:105606967:C:T	105606967	NA,T	NA,C	NA,1	NA,inf	NA,inf	NA,1.98204	0.000266717	0.000772132
3	chr14:104365265:T:C	104365265	NA,C	NA,T	NA,1	NA,inf	NA,inf	NA,2.06421	0.000265726	0.000701969
3	chr14:105069825:T:C	105069825	C,C	T,T	1,1	-inf,-inf	inf,inf	1.42456,1.87412	0.000265382	0.000737316
3	chr14:104377786:C:T	104377786	T,NA	C,NA	1,NA	-inf,NA	inf,NA	1.7688,NA	0.00026497	0.000827418
3	chr14:105569926:A:G	105569926	NA,G	NA,A	NA,1	NA,inf	NA,inf	NA,1.94936	0.000264439	0.000748787
3	chr14:104687768:A:G	104687768	G,G	A,A	1,1	inf,-inf	inf,inf	0.63481,2.22528	0.000263673	0.000682052
3	chr14:104957113:T:G	104957113	G,NA	T,NA	1,NA	inf,NA	inf,NA	1.80653,NA	0.000263545	0.000668995
3	chr14:104437053:G:C	104437053	C,NA	G,NA	1,NA	inf,NA	inf,NA	1.834,NA	0.000262484	0.000767478
3	chr14:104915666:T:C	104915666	C,C	T,T	1,1	-inf,-inf	inf,inf	0.919712,2.20606	0.000262397	0.000749624
3	chr14:105118279:G:A	105118279	NA,A	NA,G	NA,1	NA,inf	NA,inf	NA,1.79345	0.000259387	0.000682121
3	chr14:104160156:T:C	104160156	C,C	T,T	1,1	inf,inf	inf,inf	2.07281,2.07278	0.000258574	0.00181546
3	chr14:104733145:AC:A	104733145	NA,A	NA,AC	NA,1	NA,inf	NA,inf	NA,1.80181	0.000258415	0.000680535
3	chr14:104533337:C:T	104533337	T,T	C,C	1,1	inf,-inf	inf,inf	0.200149,2.7229	0.00025786	0.000722038
3	chr14:104883164:C:T	104883164	NA,T	NA,C	NA,1	NA,inf	NA,inf	NA,1.86547	0.000257353	0.000698898
3	chr14:104365332:C:T	104365332	NA,T	NA,C	NA,1	NA,inf	NA,inf	NA,2.04365	0.000256955	0.00067868
3	chr14:105175140:G:A	105175140	NA,A	NA,G	NA,1	NA,inf	NA,inf	NA,1.75141	0.000256769	0.000649936
3	chr14:104977135:A:G	104977135	NA,G	NA,A	NA,1	NA,inf	NA,inf	NA,1.75743	0.000255474	0.00066172
3	chr14:105008960:G:A	105008960	A,NA	G,NA	1,NA	inf,NA	inf,NA	1.78693,NA	0.00025375	0.000649443
3	chr14:104568977:C:T	104568977	NA,T	NA,C	NA,1	NA,inf	NA,inf	NA,1.76724	0.000251969	0.000660062
3	chr14:104376881:C:T	104376881	T,NA	C,NA	1,NA	-inf,NA	inf,NA	2.05518,NA	0.000251789	0.000586118
3	chr14:104097595:G:T	104097595	NA,T	NA,G	NA,1	NA,inf	NA,inf	NA,2.03779	0.000251378	0.000678203
3	chr14:104365071:A:G	104365071	NA,G	NA,A	NA,1	NA,inf	NA,inf	NA,2.02742	0.000249291	0.000658342
3	chr14:104584587:G:A	104584587	A,A	G,G	1,1	inf,-inf	inf,inf	2.22529,0.782599	0.000248584	0.00064444
3	chr14:104964401:G:A	104964401	A,A	G,G	1,1	-inf,inf	inf,inf	2.83649,0.108481	0.000247274	0.000742339
3	chr14:104210728:G:A	104210728	NA,A	NA,G	NA,1	NA,inf	NA,inf	NA,1.89584	0.000246708	0.000688242
3	chr14:105042905:A:G	105042905	G,G	A,A	1,1	-inf,-inf	inf,inf	1.73569,1.69035	0.00024646	0.000731
3	chr14:104365260:T:C	104365260	NA,C	NA,T	NA,1	NA,inf	NA,inf	NA,2.01962	0.000245879	0.000649259
3	chr14:104896820:A:G	104896820	G,G	A,A	1,1	-inf,-inf	inf,inf	1.3966,2.18687	0.000244301	0.000815871
3	chr14:105044174:A:C	105044174	C,C	A,A	1,1	inf,-inf	inf,inf	0.0890554,2.38367	0.00024426	0.000615011
3	chr14:103879941:C:T	103879941	T,NA	C,NA	1,NA	-inf,NA	inf,NA	1.77375,NA	0.000243827	0.000618561
3	chr14:104812023:A:G	104812023	NA,G	NA,A	NA,1	NA,inf	NA,inf	NA,1.79926	0.000243323	0.000648277
3	chr14:104944134:C:T	104944134	NA,T	NA,C	NA,1	NA,inf	NA,inf	NA,1.77474	0.000241456	0.000639116
3	chr14:105445466:C:A	105445466	NA,A	NA,C	NA,1	NA,inf	NA,inf	NA,1.75648	0.000240373	0.000613287
3	chr14:105569653:A:ACACT	105569653	NA,ACACT	NA,A	NA,1	NA,inf	NA,inf	NA,1.88906	0.000240156	0.000674921
3	chr14:105570134:A:ACACT	105570134	NA,ACACT	NA,A	NA,1	NA,inf	NA,inf	NA,1.89455	0.000239119	0.000677809
3	chr14:105019943:C:A	105019943	A,A	C,C	1,1	-inf,-inf	inf,inf	2.85798,0.207034	0.000238533	0.000712414
3	chr14:104353267:G:A	104353267	NA,A	NA,G	NA,1	NA,inf	NA,inf	NA,1.98429	0.000238233	0.00061738
3	chr14:104305392:C:T	104305392	T,T	C,C	1,1	-inf,-inf	inf,inf	2.30842,0.325143	0.000237832	0.000291328
3	chr14:105030331:C:T	105030331	NA,T	NA,C	NA,1	NA,-inf	NA,inf	NA,1.70768	0.000237425	0.000640902
3	chr14:105685189:A:G	105685189	NA,G	NA,A	NA,1	NA,inf	NA,inf	NA,1.94924	0.000237216	0.000692486
3	chr14:104661688:G:C	104661688	C,C	G,G	1,1	inf,inf	inf,inf	2.4846,0.312228	0.000236778	0.000605152
3	chr14:104464967:G:A	104464967	A,A	G,G	1,1	-inf,-inf	inf,inf	0.293418,2.2324	0.000234977	0.000576342
3	chr14:105158825:T:C	105158825	C,NA	T,NA	1,NA	-inf,NA	inf,NA	1.68566,NA	0.000233742	0.000583731
3	chr14:105092760:G:A	105092760	A,A	G,G	1,1	inf,inf	inf,inf	1.25782,1.97355	0.000232866	0.000648915
3	chr14:104813088:T:C	104813088	NA,C	NA,T	NA,1	NA,-inf	NA,inf	NA,1.53123	0.000232195	0.000589716
3	chr14:104339891:C:A	104339891	NA,A	NA,C	NA,1	NA,inf	NA,inf	NA,1.89814	0.00023173	0.000526395
3	chr14:105053310:G:A	105053310	A,NA	G,NA	1,NA	-inf,NA	inf,NA	1.69247,NA	0.000230611	0.000558721
3	chr14:104103779:C:G	104103779	G,G	C,C	1,1	-inf,-inf	inf,inf	1.54125,1.91797	0.000226743	0.000717652
3	chr14:104661384:T:C	104661384	C,C	T,T	1,1	inf,inf	inf,inf	2.45395,0.324706	0.000226348	0.000578894
3	chr14:104553284:G:A	104553284	NA,A	NA,G	NA,1	NA,inf	NA,inf	NA,1.74146	0.000225919	0.000602718
3	chr14:104527115:ACATT:A	104527115	NA,A	NA,ACATT	NA,1	NA,-inf	NA,inf	NA,1.60584	0.000225656	0.000614625
3	chr14:104889042:C:T	104889042	NA,T	NA,C	NA,1	NA,inf	NA,inf	NA,1.77778	0.000224903	0.00059774
3	chr14:105356040:C:T	105356040	NA,T	NA,C	NA,1	NA,-inf	NA,inf	NA,1.44793	0.000224818	0.000539346
3	chr14:103911991:T:C	103911991	C,C	T,T	1,1	inf,inf	inf,inf	0.43951,2.63132	0.000224592	0.000564779
3	chr14:105660812:G:A	105660812	NA,A	NA,G	NA,1	NA,inf	NA,inf	NA,1.8582	0.000224469	0.000637526
3	chr14:105014821:C:A	105014821	A,A	C,C	1,1	-inf,-inf	inf,inf	2.82587,0.155175	0.000224089	0.000666553
3	chr14:105003031:G:T	105003031	T,T	G,G	1,1	-inf,-inf	inf,inf	2.80507,0.101405	0.000221817	0.000649844
3	chr14:103881647:C:G	103881647	G,NA	C,NA	1,NA	-inf,NA	inf,NA	1.71876,NA	0.000221354	0.000558907
3	chr14:104920389:C:G	104920389	G,G	C,C	1,1	inf,inf	inf,inf	1.60625,1.4554	0.000220705	0.000619088
3	chr14:104655772:A:G	104655772	G,G	A,A	1,1	inf,inf	inf,inf	2.53927,0.083057	0.000220389	0.000553271
3	chr14:104570891:T:C	104570891	NA,C	NA,T	NA,1	NA,-inf	NA,inf	NA,1.48255	0.000219444	0.000570279
3	chr14:105540266:C:T	105540266	NA,T	NA,C	NA,1	NA,inf	NA,inf	NA,1.82936	0.000217614	0.000614295
3	chr14:105586035:T:A	105586035	NA,A	NA,T	NA,1	NA,inf	NA,inf	NA,1.82295	0.000215701	0.000607433
3	chr14:105431686:C:T	105431686	NA,T	NA,C	NA,1	NA,inf	NA,inf	NA,1.70016	0.000215611	0.000549823
3	chr14:105748482:G:C	105748482	C,NA	G,NA	1,NA	-inf,NA	inf,NA	1.64608,NA	0.000215043	0.000539324
3	chr14:105247636:A:G	105247636	G,G	A,A	1,1	-inf,-inf	inf,inf	3.32502,2.34576	0.000214539	0.039189
3	chr14:104532638:G:A	104532638	A,A	G,G	1,1	inf,-inf	inf,inf	0.190322,2.63443	0.00021432	0.000601154
3	chr14:104146026:A:G	104146026	G,G	A,A	1,1	-inf,-inf	inf,inf	2.08613,1.20627	0.000213871	0.000637903
3	chr14:104149889:A:G	104149889	G,G	A,A	1,1	-inf,-inf	inf,inf	0.455341,2.52226	0.000212976	0.000610508
3	chr14:105011765:G:A	105011765	A,A	G,G	1,1	-inf,-inf	inf,inf	2.78964,0.146803	0.000211298	0.000627589
3	chr14:105002696:CAG:C	105002696	C,C	CAG,CAG	1,1	-inf,-inf	inf,inf	2.72858,0.326227	0.000211009	0.000620156
3	chr14:104404319:G:A	104404319	A,NA	G,NA	1,NA	-inf,NA	inf,NA	1.69976,NA	0.000209389	0.000506276
3	chr14:104585919:G:A	104585919	A,A	G,G	1,1	inf,-inf	inf,inf	2.31969,0.534826	0.00020879	0.000539003
3	chr14:104944825:C:T	104944825	T,NA	C,NA	1,NA	inf,NA	inf,NA	1.6769,NA	0.000208253	0.000528173
3	chr14:104350583:G:A	104350583	NA,A	NA,G	NA,1	NA,inf	NA,inf	NA,1.90592	0.000207879	0.000538813
3	chr14:105016015:G:A	105016015	A,A	G,G	1,1	-inf,-inf	inf,inf	2.7787,0.101772	0.000207867	0.00061548
3	chr14:104589761:G:A	104589761	NA,A	NA,G	NA,1	NA,-inf	NA,inf	NA,1.49019	0.000207757	0.000545093
3	chr14:104366193:T:A	104366193	NA,A	NA,T	NA,1	NA,inf	NA,inf	NA,1.94557	0.000207705	0.000522804
3	chr14:105296925:G:GT	105296925	NA,GT	NA,G	NA,1	NA,-inf	NA,inf	NA,1.74175	0.000207186	0.000590875
3	chr14:104934468:AC:A	104934468	A,NA	AC,NA	1,NA	inf,NA	inf,NA	1.66318,NA	0.000206691	0.000522549
3	chr14:104939901:A:C	104939901	C,C	A,A	1,1	-inf,-inf	inf,inf	0.892995,1.89995	0.000205749	0.0005536
3	chr14:104093582:T:C	104093582	C,C	T,T	1,1	inf,inf	inf,inf	0.876317,2.61955	0.000205576	0.000689542
3	chr14:104950899:C:G	104950899	NA,G	NA,C	NA,1	NA,-inf	NA,inf	NA,1.55082	0.000205338	0.000547405
3	chr14:105297345:G:A	105297345	NA,A	NA,G	NA,1	NA,-inf	NA,inf	NA,1.73713	0.000205101	0.000585419
3	chr14:104710345:T:C	104710345	NA,C	NA,T	NA,1	NA,-inf	NA,inf	NA,1.84968	0.000204386	0.000571495
3	chr14:104893490:T:C	104893490	C,C	T,T	1,1	-inf,-inf	inf,inf	1.16891,1.93677	0.000202938	0.000616952
3	chr14:105668734:T:C	105668734	NA,C	NA,T	NA,1	NA,inf	NA,inf	NA,1.83597	0.000202291	0.000585628
3	chr14:105571427:G:A	105571427	NA,A	NA,G	NA,1	NA,inf	NA,inf	NA,1.78569	0.000202014	0.000568412
3	chr14:105014250:C:T	105014250	T,T	C,C	1,1	-inf,-inf	inf,inf	2.75909,0.150776	0.000200075	0.000593519
3	chr14:105046031:G:C	105046031	C,C	G,G	1,1	inf,-inf	inf,inf	0.284403,2.16996	0.000199847	0.000496149
3	chr14:104350007:C:T	104350007	NA,T	NA,C	NA,1	NA,inf	NA,inf	NA,1.8754	0.000198762	0.000514323
3	chr14:105585497:C:T	105585497	NA,T	NA,C	NA,1	NA,inf	NA,inf	NA,1.77474	0.000198066	0.000556819
3	chr14:104941188:G:A	104941188	A,NA	G,NA	1,NA	inf,NA	inf,NA	1.64543,NA	0.000197811	0.000500161
3	chr14:104075426:A:G	104075426	G,G	A,A	1,1	inf,inf	inf,inf	0.564839,2.47266	0.000197372	0.000498998
3	chr14:104115323:G:C	104115323	NA,C	NA,G	NA,1	NA,inf	NA,inf	NA,1.83458	0.000197241	0.000530556
3	chr14:103720016:C:CT	103720016	NA,CT	NA,C	NA,1	NA,-inf	NA,inf	NA,1.56479	0.000196652	0.000489448
3	chr14:104513300:C:A	104513300	NA,A	NA,C	NA,1	NA,-inf	NA,inf	NA,1.45861	0.000196496	0.000502665
3	chr14:104584629:C:T	104584629	T,T	C,C	1,1	inf,-inf	inf,inf	2.30229,0.509177	0.000196432	0.000502973
3	chr14:105038800:T:A	105038800	NA,A	NA,T	NA,1	NA,-inf	NA,inf	NA,1.62123	0.000195986	0.000532981
3	chr14:105570189:ACT:A	105570189	NA,A	NA,ACT	NA,1	NA,inf	NA,inf	NA,1.76375	0.000194014	0.000546238
3	chr14:104966792:A:G	104966792	G,G	A,A	1,1	-inf,inf	inf,inf	2.65536,0.231161	0.000192709	0.000594508
3	chr14:103843837:G:A	103843837	A,A	G,G	1,1	-inf,-inf	inf,inf	1.33014,1.84954	0.000192455	0.000556262
3	chr14:104943566:G:A	104943566	NA,A	NA,G	NA,1	NA,inf	NA,inf	NA,1.64854	0.000192337	0.000507766
3	chr14:104118849:TGA:T	104118849	T,T	TGA,TGA	1,1	-inf,-inf	inf,inf	1.31705,2.54247	0.000192023	0.000934191
3	chr14:105274924:C:T	105274924	T,NA	C,NA	1,NA	-inf,NA	inf,NA	2.02172,NA	0.000191752	0.000689176
3	chr14:104005921:C:T	104005921	T,T	C,C	1,1	inf,inf	inf,inf	0.357252,2.5893	0.000191147	0.000480527
3	chr14:104574579:A:C	104574579	C,C	A,A	1,1	inf,inf	inf,inf	2.57317,0.122414	0.000190502	0.00046899
3	chr14:104686091:G:C	104686091	NA,C	NA,G	NA,1	NA,inf	NA,inf	NA,1.70666	0.000190426	0.000518883
3	chr14:105547658:G:C	105547658	NA,C	NA,G	NA,1	NA,inf	NA,inf	NA,1.75347	0.000190153	0.00053579
3	chr14:104101385:C:T	104101385	T,T	C,C	1,1	inf,inf	inf,inf	1.01963,2.30272	0.000189631	0.000581901
3	chr14:105268299:G:A	105268299	NA,A	NA,G	NA,1	NA,-inf	NA,inf	NA,1.69389	0.000189527	0.000539548
3	chr14:104365951:TCAC:T	104365951	NA,T	NA,TCAC	NA,1	NA,inf	NA,inf	NA,1.8907	0.000189292	0.000476694
3	chr14:103874864:A:G	103874864	G,G	A,A	1,1	-inf,inf	inf,inf	0.618414,2.50712	0.000189158	0.000572048
3	chr14:104593236:C:T	104593236	T,T	C,C	1,1	-inf,-inf	inf,inf	2.31887,0.880492	0.00018855	0.000576698
3	chr14:104756823:C:T	104756823	T,NA	C,NA	1,NA	-inf,NA	inf,NA	1.69813,NA	0.000187957	0.000508588
3	chr14:104827160:C:T	104827160	NA,T	NA,C	NA,1	NA,inf	NA,inf	NA,1.71887	0.000187612	0.000514549
3	chr14:103882840:C:T	103882840	T,NA	C,NA	1,NA	-inf,NA	inf,NA	1.63101,NA	0.000187156	0.000473248
3	chr14:104201930:CA:C	104201930	C,C	CA,CA	1,1	inf,inf	inf,inf	1.60639,0.74703	0.000186637	0.000473607
3	chr14:104702502:T:C	104702502	C,C	T,T	1,1	inf,inf	inf,inf	2.46558,0.214964	0.000186368	0.000482505
3	chr14:104922660:C:G	104922660	G,NA	C,NA	1,NA	inf,NA	inf,NA	1.61109,NA	0.000185904	0.00047018
3	chr14:104594295:T:C	104594295	C,C	T,T	1,1	-inf,-inf	inf,inf	2.33088,0.842414	0.000185315	0.000565449
3	chr14:104812854:G:A	104812854	A,NA	G,NA	1,NA	-inf,NA	inf,NA	1.62797,NA	0.00018514	0.000476057
3	chr14:104590765:A:G	104590765	G,G	A,A	1,1	-inf,-inf	inf,inf	2.09869,0.627305	0.000184934	0.000487577
3	chr14:105018918:GT:G	105018918	NA,G	NA,GT	NA,1	NA,-inf	NA,inf	NA,1.57625	0.000184863	0.000497948
3	chr14:104937340:A:G	104937340	G,NA	A,NA	1,NA	inf,NA	inf,NA	1.60978,NA	0.000184741	0.000467183
3	chr14:103783586:T:C	103783586	C,C	T,T	1,1	-inf,-inf	inf,inf	1.32206,1.84131	0.000183916	0.000535498
3	chr14:104940990:G:A	104940990	A,NA	G,NA	1,NA	inf,NA	inf,NA	1.60735,NA	0.000183905	0.000465225
3	chr14:103881741:G:A	103881741	A,NA	G,NA	1,NA	-inf,NA	inf,NA	1.62066,NA	0.000183462	0.000464042
3	chr14:104894409:T:C	104894409	C,C	T,T	1,1	-inf,-inf	inf,inf	1.10405,1.92858	0.000182614	0.000547019
3	chr14:104945396:T:C	104945396	NA,C	NA,T	NA,1	NA,inf	NA,inf	NA,1.60521	0.000182544	0.000476399
3	chr14:104429143:G:GT	104429143	NA,GT	NA,G	NA,1	NA,-inf	NA,inf	NA,1.47768	0.000182387	0.000448569
3	chr14:105293890:T:C	105293890	NA,C	NA,T	NA,1	NA,-inf	NA,inf	NA,1.57568	0.000181523	0.000486838
3	chr14:105194899:G:A	105194899	NA,A	NA,G	NA,1	NA,inf	NA,inf	NA,1.53965	0.000181422	0.000463049
3	chr14:104636463:GC:G	104636463	NA,G	NA,GC	NA,1	NA,-inf	NA,inf	NA,1.4331	0.000181115	0.00046718
3	chr14:105345886:G:A	105345886	NA,A	NA,G	NA,1	NA,-inf	NA,inf	NA,1.30186	0.000179898	0.00041746
3	chr14:105052119:A:C	105052119	C,C	A,A	1,1	inf,-inf	inf,inf	0.0751348,2.22795	0.000179142	0.0004525
3	chr14:104995495:C:T	104995495	T,T	C,C	1,1	inf,inf	inf,inf	1.75223,1.52182	0.000178588	0.000533413
3	chr14:105075163:C:T	105075163	NA,T	NA,C	NA,1	NA,inf	NA,inf	NA,1.66545	0.000178568	0.000479115
3	chr14:104155046:C:T	104155046	T,T	C,C	1,1	-inf,-inf	inf,inf	2.02066,1.11807	0.000178044	0.000511651
3	chr14:103780025:T:C	103780025	C,C	T,T	1,1	-inf,-inf	inf,inf	1.40004,1.73914	0.000177879	0.000516827
3	chr14:104626432:A:T	104626432	T,T	A,A	1,1	inf,inf	inf,inf	2.47502,0.153462	0.000177344	0.000474622
3	chr14:104144126:A:G	104144126	G,G	A,A	1,1	-inf,-inf	inf,inf	2.14154,0.987996	0.000177322	0.000516724
3	chr14:104456067:A:T	104456067	T,T	A,A	1,1	-inf,-inf	inf,inf	0.416307,2.02414	0.000177237	0.000439706
3	chr14:104366400:A:G	104366400	NA,G	NA,A	NA,1	NA,inf	NA,inf	NA,1.85192	0.000176607	0.000443814
3	chr14:104126681:A:C	104126681	NA,C	NA,A	NA,1	NA,-inf	NA,inf	NA,1.67864	0.000176412	0.000475826
3	chr14:104614004:G:T	104614004	NA,T	NA,G	NA,1	NA,-inf	NA,inf	NA,1.42317	0.000176363	0.000466747
3	chr14:104186783:G:A	104186783	NA,A	NA,G	NA,1	NA,-inf	NA,inf	NA,1.42485	0.000175768	0.000440316
3	chr14:104935748:G:A	104935748	A,NA	G,NA	1,NA	inf,NA	inf,NA	1.57561,NA	0.000174819	0.000442375
3	chr14:105605081:C:T	105605081	T,NA	C,NA	1,NA	inf,NA	inf,NA	1.67804,NA	0.000174589	0.000501182
3	chr14:104591611:C:T	104591611	T,T	C,C	1,1	-inf,-inf	inf,inf	2.25481,0.9198	0.000173684	0.000535294
3	chr14:104922366:A:T	104922366	T,NA	A,NA	1,NA	inf,NA	inf,NA	1.57485,NA	0.000173397	0.000438854
3	chr14:104211088:G:A	104211088	NA,A	NA,G	NA,1	NA,inf	NA,inf	NA,1.69406	0.000173252	0.00048302
3	chr14:104365473:A:C	104365473	NA,C	NA,A	NA,1	NA,inf	NA,inf	NA,1.79452	0.000173183	0.000450636
3	chr14:105076729:G:A	105076729	NA,A	NA,G	NA,1	NA,-inf	NA,inf	NA,1.54437	0.000172972	0.000449925
3	chr14:105269682:G:A	105269682	NA,A	NA,G	NA,1	NA,inf	NA,inf	NA,1.67661	0.000172816	0.000497614
3	chr14:104176152:G:T	104176152	T,NA	G,NA	1,NA	inf,NA	inf,NA	1.85369,NA	0.00017259	0.000571572
3	chr14:104623093:TA:T	104623093	T,NA	TA,NA	1,NA	-inf,NA	inf,NA	1.75072,NA	0.000171462	0.000456988
3	chr14:104764070:T:C	104764070	NA,C	NA,T	NA,1	NA,inf	NA,inf	NA,1.58927	0.00017125	0.000456263
3	chr14:104161801:C:T	104161801	T,T	C,C	1,1	-inf,-inf	inf,inf	2.13958,1.04391	0.000170997	0.000720798
3	chr14:105314207:C:A	105314207	NA,A	NA,C	NA,1	NA,-inf	NA,inf	NA,1.29461	0.000170992	0.000403712
3	chr14:104915527:C:T	104915527	NA,T	NA,C	NA,1	NA,inf	NA,inf	NA,1.62579	0.000170947	0.000454588
3	chr14:104109597:CAT:C	104109597	NA,C	NA,CAT	NA,1	NA,inf	NA,inf	NA,1.77051	0.000170772	0.000456749
3	chr14:105323060:C:T	105323060	NA,T	NA,C	NA,1	NA,-inf	NA,inf	NA,1.30053	0.000170722	0.000406544
3	chr14:105740480:T:C	105740480	NA,C	NA,T	NA,1	NA,-inf	NA,inf	NA,1.48992	0.000170515	0.000450358
3	chr14:104948620:C:G	104948620	NA,G	NA,C	NA,1	NA,-inf	NA,inf	NA,1.43506	0.000170483	0.000438741
3	chr14:105254466:A:C	105254466	C,C	A,A	1,1	-inf,-inf	inf,inf	3.94,1.3722	0.000170007	0.0318326
3	chr14:104184476:AACAGTGGCAGCAATG:A	104184476	A,A	AACAGTGGCAGCAATG,AACAGTGGCAGCAATG	1,1	inf,inf	inf,inf	0.970786,3.46979	0.000169991	0.00276543
3	chr14:105467216:C:T	105467216	NA,T	NA,C	NA,1	NA,inf	NA,inf	NA,1.47597	0.000169704	0.000431759
3	chr14:105308907:T:C	105308907	NA,C	NA,T	NA,1	NA,-inf	NA,inf	NA,1.25755	0.000169604	0.000402782
3	chr14:105556574:T:C	105556574	NA,C	NA,T	NA,1	NA,inf	NA,inf	NA,1.68692	0.000169601	0.000476357
3	chr14:105077355:C:T	105077355	NA,T	NA,C	NA,1	NA,-inf	NA,inf	NA,1.40278	0.000169483	0.00042938
3	chr14:105418624:C:T	105418624	NA,T	NA,C	NA,1	NA,inf	NA,inf	NA,1.5617	0.000168694	0.000433827
3	chr14:105138361:T:TCGGGC	105138361	NA,TCGGGC	NA,T	NA,1	NA,-inf	NA,inf	NA,1.42859	0.000167986	0.000429818
3	chr14:103879053:A:G	103879053	NA,G	NA,A	NA,1	NA,-inf	NA,inf	NA,1.49968	0.000166972	0.00042025
3	chr14:104084651:A:T	104084651	T,T	A,A	1,1	-inf,inf	inf,inf	0.261904,2.51173	0.000166239	0.000443555
3	chr14:105751239:C:T	105751239	T,NA	C,NA	1,NA	inf,NA	inf,NA	1.67429,NA	0.000165483	0.000419369
3	chr14:104351024:A:G	104351024	NA,G	NA,A	NA,1	NA,inf	NA,inf	NA,1.56031	0.000165015	0.000446851
3	chr14:104967274:T:C	104967274	C,C	T,T	1,1	inf,inf	inf,inf	2.24711,0.18251	0.000164689	0.000414939
3	chr14:104921070:T:C	104921070	NA,C	NA,T	NA,1	NA,inf	NA,inf	NA,1.61666	0.000164561	0.000438674
3	chr14:105694897:G:C	105694897	NA,C	NA,G	NA,1	NA,inf	NA,inf	NA,1.7032	0.000164364	0.000470168
3	chr14:104132216:C:T	104132216	T,T	C,C	1,1	-inf,-inf	inf,inf	2.02227,1.23352	0.000164252	0.000501104
3	chr14:105088924:T:G	105088924	G,G	T,T	1,1	-inf,inf	inf,inf	0.534566,2.10711	0.000164204	0.000435468
3	chr14:105443153:G:A	105443153	NA,A	NA,G	NA,1	NA,-inf	NA,inf	NA,1.51833	0.00016386	0.000447163
3	chr14:104635806:A:C	104635806	C,NA	A,NA	1,NA	inf,NA	inf,NA	1.48004,NA	0.000163841	0.000406538
3	chr14:104586172:A:G	104586172	G,G	A,A	1,1	inf,-inf	inf,inf	2.37772,0.236681	0.000163715	0.000418089
3	chr14:105396755:G:A	105396755	A,NA	G,NA	1,NA	inf,NA	inf,NA	1.47817,NA	0.000163704	0.000381033
3	chr14:105337605:A:G	105337605	NA,G	NA,A	NA,1	NA,-inf	NA,inf	NA,1.23192	0.000163578	0.000387916
3	chr14:104921961:A:G	104921961	G,G	A,A	1,1	inf,inf	inf,inf	1.97229,1.22048	0.000162951	0.000511767
3	chr14:105503354:C:G	105503354	NA,G	NA,C	NA,1	NA,-inf	NA,inf	NA,1.39178	0.000161538	0.000407459
3	chr14:103738786:G:A	103738786	A,A	G,G	1,1	-inf,-inf	inf,inf	1.38888,1.68107	0.000161506	0.000463213
3	chr14:104967442:G:A	104967442	A,A	G,G	1,1	inf,inf	inf,inf	2.19283,0.276235	0.000161401	0.000407266
3	chr14:104458599:A:G	104458599	G,G	A,A	1,1	-inf,-inf	inf,inf	0.429111,1.96092	0.000161089	0.000404146
3	chr14:104097345:G:C	104097345	C,C	G,G	1,1	-inf,-inf	inf,inf	1.43979,2.13825	0.000160732	0.000667938
3	chr14:105406567:C:T	105406567	NA,T	NA,C	NA,1	NA,inf	NA,inf	NA,1.54044	0.00016054	0.00041249
3	chr14:105355342:C:T	105355342	NA,T	NA,C	NA,1	NA,-inf	NA,inf	NA,1.24755	0.000160085	0.000378342
3	chr14:104665036:A:AC	104665036	NA,AC	NA,A	NA,1	NA,inf	NA,inf	NA,1.55006	0.000159498	0.000436476
3	chr14:104687132:A:G	104687132	G,G	A,A	1,1	-inf,-inf	inf,inf	0.30422,2.46062	0.000158198	0.000448896
3	chr14:104558177:G:A	104558177	A,A	G,G	1,1	inf,inf	inf,inf	0.688919,2.01054	0.000158106	0.00043301
3	chr14:103891654:G:A	103891654	NA,A	NA,G	NA,1	NA,-inf	NA,inf	NA,1.44265	0.000158085	0.000419991
3	chr14:104921272:T:C	104921272	C,NA	T,NA	1,NA	inf,NA	inf,NA	1.52571,NA	0.000157672	0.000399609
3	chr14:104351773:G:C	104351773	NA,C	NA,G	NA,1	NA,inf	NA,inf	NA,1.53398	0.000157658	0.000426757
3	chr14:104986654:A:C	104986654	NA,C	NA,A	NA,1	NA,inf	NA,inf	NA,1.59029	0.000157527	0.000412417
3	chr14:104352422:A:G	104352422	NA,G	NA,A	NA,1	NA,inf	NA,inf	NA,1.56367	0.000156923	0.000427916
3	chr14:105279444:A:G	105279444	G,G	A,A	1,1	-inf,-inf	inf,inf	3.11161,2.22367	0.000156706	0.0216137
3	chr14:105359432:C:T	105359432	NA,T	NA,C	NA,1	NA,-inf	NA,inf	NA,1.23502	0.000156165	0.000369395
3	chr14:103725485:G:C	103725485	NA,C	NA,G	NA,1	NA,inf	NA,inf	NA,1.55797	0.000156046	0.000427474
3	chr14:104271940:A:G	104271940	G,NA	A,NA	1,NA	-inf,NA	inf,NA	1.4787,NA	0.000155844	0.000349502
3	chr14:104965612:A:C	104965612	C,C	A,A	1,1	-inf,-inf	inf,inf	1.42291,1.41838	0.000155745	0.000447223
3	chr14:104694642:G:A	104694642	A,A	G,G	1,1	-inf,-inf	inf,inf	1.15214,1.8033	0.00015543	0.00044605
3	chr14:105226830:G:A	105226830	NA,A	NA,G	NA,1	NA,inf	NA,inf	NA,1.47407	0.000154674	0.00039499
3	chr14:105045526:T:C	105045526	C,C	T,T	1,1	inf,-inf	inf,inf	0.0767779,2.15477	0.000154421	0.000387926
3	chr14:105029032:C:T	105029032	T,T	C,C	1,1	-inf,-inf	inf,inf	2.61491,0.223766	0.000154203	0.000457486
3	chr14:105547554:C:T	105547554	NA,T	NA,C	NA,1	NA,-inf	NA,inf	NA,1.40946	0.000153387	0.000395064
3	chr14:105103958:T:C	105103958	NA,C	NA,T	NA,1	NA,-inf	NA,inf	NA,1.4702	0.000153195	0.000400497
3	chr14:105346157:C:T	105346157	NA,T	NA,C	NA,1	NA,-inf	NA,inf	NA,1.2196	0.000153057	0.000356733
3	chr14:104137536:T:C	104137536	NA,C	NA,T	NA,1	NA,-inf	NA,inf	NA,1.59534	0.000152867	0.000411225
3	chr14:105055003:A:G	105055003	G,G	A,A	1,1	-inf,-inf	inf,inf	1.60813,1.38117	0.000152653	0.00042643
3	chr14:105648724:C:T	105648724	NA,T	NA,C	NA,1	NA,inf	NA,inf	NA,1.65902	0.00015233	0.000434272
3	chr14:104969057:C:T	104969057	T,T	C,C	1,1	inf,inf	inf,inf	2.22646,0.129192	0.000152229	0.00038423
3	chr14:104196584:C:G	104196584	G,NA	C,NA	1,NA	inf,NA	inf,NA	1.61425,NA	0.000151936	0.000469508
3	chr14:105709100:CAG:C	105709100	NA,C	NA,CAG	NA,1	NA,inf	NA,inf	NA,1.68224	0.000151088	0.000435046
3	chr14:104932361:C:A	104932361	A,NA	C,NA	1,NA	inf,NA	inf,NA	1.50403,NA	0.000151012	0.000382947
3	chr14:104640362:G:C	104640362	NA,C	NA,G	NA,1	NA,-inf	NA,inf	NA,1.33669	0.000150554	0.000388887
3	chr14:104210654:G:A	104210654	NA,A	NA,G	NA,1	NA,-inf	NA,inf	NA,1.36364	0.000149534	0.000365432
3	chr14:104141731:A:G	104141731	G,G	A,A	1,1	-inf,-inf	inf,inf	2.06432,1.02899	0.000149428	0.000442606
3	chr14:104353213:C:T	104353213	T,T	C,C	1,1	inf,inf	inf,inf	0.679676,2.41018	0.000149414	0.000328859
3	chr14:104359706:G:A	104359706	NA,A	NA,G	NA,1	NA,inf	NA,inf	NA,1.50955	0.000149382	0.00040388
3	chr14:104937274:T:C	104937274	C,NA	T,NA	1,NA	inf,NA	inf,NA	1.49209,NA	0.000149109	0.000377587
3	chr14:105026017:TACTG:T	105026017	T,T	TACTG,TACTG	1,1	-inf,-inf	inf,inf	2.59796,0.219128	0.000149034	0.000442305
3	chr14:104359313:G:A	104359313	NA,A	NA,G	NA,1	NA,inf	NA,inf	NA,1.50794	0.000148952	0.000402699
3	chr14:105647552:G:A	105647552	NA,A	NA,G	NA,1	NA,-inf	NA,inf	NA,1.34841	0.000148177	0.000374499
3	chr14:103891651:C:G	103891651	G,G	C,C	1,1	-inf,-inf	inf,inf	0.931906,2.03726	0.000147234	0.000414006
3	chr14:103709597:G:A	103709597	NA,A	NA,G	NA,1	NA,inf	NA,inf	NA,1.63261	0.000147009	0.000389196
3	chr14:104924668:C:T	104924668	T,T	C,C	1,1	inf,inf	inf,inf	1.20725,1.47013	0.000146812	0.000409851
3	chr14:103906762:C:T	103906762	T,T	C,C	1,1	inf,inf	inf,inf	0.185768,2.69857	0.000146331	0.000408758
3	chr14:104043859:T:C	104043859	C,NA	T,NA	1,NA	-inf,NA	inf,NA	1.45776,NA	0.000146268	0.000363925
3	chr14:105139611:T:C	105139611	NA,C	NA,T	NA,1	NA,-inf	NA,inf	NA,1.39377	0.000145866	0.000375247
3	chr14:105499995:G:A	105499995	NA,A	NA,G	NA,1	NA,-inf	NA,inf	NA,1.33564	0.000145488	0.000366482
3	chr14:105140397:C:T	105140397	NA,T	NA,C	NA,1	NA,-inf	NA,inf	NA,1.39254	0.000145177	0.000373543
3	chr14:104187621:G:A	104187621	NA,A	NA,G	NA,1	NA,-inf	NA,inf	NA,1.34399	0.000144271	0.000366995
3	chr14:103829077:C:T	103829077	T,T	C,C	1,1	-inf,-inf	inf,inf	0.939478,2.00584	0.00014362	0.000402517
3	chr14:104460992:A:G	104460992	G,G	A,A	1,1	inf,-inf	inf,inf	0.116959,2.19421	0.000143067	0.000359053
3	chr14:104957491:C:T	104957491	NA,T	NA,C	NA,1	NA,-inf	NA,inf	NA,1.3384	0.000142804	0.000365299
3	chr14:105006577:C:A	105006577	A,A	C,C	1,1	inf,inf	inf,inf	0.992023,2.04141	0.000142366	0.00042696
3	chr14:104961241:A:G	104961241	G,G	A,A	1,1	-inf,-inf	inf,inf	2.06755,0.501625	0.000141592	0.000357488
3	chr14:105329975:T:C	105329975	NA,C	NA,T	NA,1	NA,-inf	NA,inf	NA,1.19921	0.000141499	0.000335465
3	chr14:104507572:C:G	104507572	NA,G	NA,C	NA,1	NA,-inf	NA,inf	NA,1.33706	0.000141136	0.000361642
3	chr14:104140677:T:G	104140677	G,G	T,T	1,1	-inf,-inf	inf,inf	1.66405,1.47543	0.00014081	0.000415999
3	chr14:104473844:G:C	104473844	C,C	G,G	1,1	-inf,-inf	inf,inf	0.399574,1.88003	0.000140694	0.000338165
3	chr14:103875527:A:G	103875527	G,G	A,A	1,1	inf,inf	inf,inf	0.342482,2.60946	0.000139759	0.00043464
3	chr14:105731329:G:A	105731329	NA,A	NA,G	NA,1	NA,-inf	NA,inf	NA,1.32614	0.000139302	0.000351913
3	chr14:104357007:T:C	104357007	C,C	T,T	1,1	inf,inf	inf,inf	0.409076,2.56817	0.00013925	0.000321061
3	chr14:105004626:T:C	105004626	C,C	T,T	1,1	inf,inf	inf,inf	1.10732,1.93	0.000139212	0.000416315
3	chr14:104743640:G:A	104743640	NA,A	NA,G	NA,1	NA,inf	NA,inf	NA,1.46365	0.000139155	0.000366113
3	chr14:105656735:C:T	105656735	NA,T	NA,C	NA,1	NA,-inf	NA,inf	NA,1.31339	0.000138906	0.00035122
3	chr14:104064830:G:A	104064830	NA,A	NA,G	NA,1	NA,-inf	NA,inf	NA,1.33873	0.000138855	0.000360189
3	chr14:105410487:T:C	105410487	NA,C	NA,T	NA,1	NA,inf	NA,inf	NA,1.45959	0.000138854	0.000356766
3	chr14:105057326:G:A	105057326	A,A	G,G	1,1	-inf,-inf	inf,inf	1.66619,1.2371	0.000138785	0.000384676
3	chr14:104644187:G:A	104644187	NA,A	NA,G	NA,1	NA,inf	NA,inf	NA,1.48002	0.000138579	0.000369411
3	chr14:104944438:A:G	104944438	G,G	A,A	1,1	-inf,-inf	inf,inf	1.06677,1.5732	0.000138509	0.000381839
3	chr14:104310200:C:T	104310200	NA,T	NA,C	NA,1	NA,inf	NA,inf	NA,1.68839	0.000138394	0.00025675
3	chr14:105049492:A:G	105049492	G,G	A,A	1,1	inf,-inf	inf,inf	0.262815,1.9823	0.000138307	0.000343112
3	chr14:105662643:C:T	105662643	NA,T	NA,C	NA,1	NA,inf	NA,inf	NA,1.60011	0.000137457	0.000391652
3	chr14:105141671:C:T	105141671	NA,T	NA,C	NA,1	NA,-inf	NA,inf	NA,1.35956	0.000136961	0.000352398
3	chr14:104099652:T:C	104099652	C,C	T,T	1,1	-inf,-inf	inf,inf	1.20197,2.02026	0.00013688	0.000422101
3	chr14:105213573:G:A	105213573	NA,A	NA,G	NA,1	NA,inf	NA,inf	NA,1.40681	0.000136875	0.000349744
3	chr14:104774413:G:A	104774413	A,NA	G,NA	1,NA	-inf,NA	inf,NA	1.42847,NA	0.00013669	0.000342053
3	chr14:104774507:G:A	104774507	NA,A	NA,G	NA,1	NA,inf	NA,inf	NA,1.45449	0.000136595	0.000361222
3	chr14:103890912:C:T	103890912	T,T	C,C	1,1	-inf,inf	inf,inf	2.07587,0.269472	0.000136539	0.000347973
3	chr14:104556622:T:C	104556622	NA,C	NA,T	NA,1	NA,inf	NA,inf	NA,1.47598	0.000136332	0.000369364
3	chr14:104082344:A:G	104082344	G,G	A,A	1,1	inf,inf	inf,inf	0.91391,2.22174	0.000136317	0.000396559
3	chr14:104551474:C:T	104551474	NA,T	NA,C	NA,1	NA,inf	NA,inf	NA,1.48646	0.000136217	0.000368752
3	chr14:105031574:C:T	105031574	T,T	C,C	1,1	-inf,-inf	inf,inf	2.53105,0.0669745	0.000135633	0.000397069
3	chr14:104439380:T:C	104439380	C,NA	T,NA	1,NA	inf,NA	inf,NA	1.46152,NA	0.000135632	0.000312411
3	chr14:104967085:T:C	104967085	C,C	T,T	1,1	inf,inf	inf,inf	2.16268,0.144004	0.000135549	0.000341884
3	chr14:104309777:G:A	104309777	NA,A	NA,G	NA,1	NA,inf	NA,inf	NA,1.67616	0.00013553	0.000251881
3	chr14:104557347:G:A	104557347	NA,A	NA,G	NA,1	NA,inf	NA,inf	NA,1.47336	0.000135472	0.000367051
3	chr14:104310081:G:T	104310081	NA,T	NA,G	NA,1	NA,inf	NA,inf	NA,1.68573	0.00013538	0.000249882
3	chr14:104141774:T:C	104141774	NA,C	NA,T	NA,1	NA,inf	NA,inf	NA,1.51823	0.000135129	0.00035163
3	chr14:105444399:A:T	105444399	NA,T	NA,A	NA,1	NA,inf	NA,inf	NA,1.14497	0.000134814	0.000325151
3	chr14:104361058:C:T	104361058	NA,T	NA,C	NA,1	NA,inf	NA,inf	NA,1.45194	0.000134797	0.000364114
3	chr14:104182844:T:C	104182844	C,C	T,T	1,1	inf,inf	inf,inf	1.01052,3.24353	0.000134523	0.00211535
3	chr14:104309785:C:T	104309785	NA,T	NA,C	NA,1	NA,inf	NA,inf	NA,1.68172	0.000134503	0.0002484
3	chr14:105026773:C:G	105026773	G,G	C,C	1,1	-inf,-inf	inf,inf	2.53706,0.231677	0.000133653	0.000396249
3	chr14:104087184:A:G	104087184	G,G	A,A	1,1	-inf,inf	inf,inf	0.279691,2.38031	0.000133242	0.00035564
3	chr14:105372310:T:C	105372310	NA,C	NA,T	NA,1	NA,-inf	NA,inf	NA,1.17342	0.000133115	0.000320611
3	chr14:104061599:C:T	104061599	NA,T	NA,C	NA,1	NA,-inf	NA,inf	NA,1.31604	0.000133113	0.00034532
3	chr14:104949932:T:C	104949932	NA,C	NA,T	NA,1	NA,-inf	NA,inf	NA,1.27671	0.000133016	0.000342094
3	chr14:105181194:C:T	105181194	NA,T	NA,C	NA,1	NA,inf	NA,inf	NA,1.47098	0.000132843	0.000367339
3	chr14:104526716:G:A	104526716	NA,A	NA,G	NA,1	NA,inf	NA,inf	NA,1.46268	0.000132815	0.000357005
3	chr14:104643555:C:T	104643555	NA,T	NA,C	NA,1	NA,-inf	NA,inf	NA,1.32183	0.000132606	0.00034594
3	chr14:104140446:C:G	104140446	NA,G	NA,C	NA,1	NA,inf	NA,inf	NA,1.50535	0.000132226	0.000344131
3	chr14:105010332:AG:A	105010332	A,A	AG,AG	1,1	inf,inf	inf,inf	1.07167,1.92795	0.000131875	0.000396305
3	chr14:105139676:G:A	105139676	NA,A	NA,G	NA,1	NA,-inf	NA,inf	NA,1.29813	0.000131733	0.000337521
3	chr14:104550472:G:C	104550472	NA,C	NA,G	NA,1	NA,inf	NA,inf	NA,1.46503	0.000131446	0.0003557
3	chr14:104577896:C:T	104577896	T,T	C,C	1,1	inf,-inf	inf,inf	2.16844,0.289832	0.000131336	0.000330541
3	chr14:104999690:A:G	104999690	G,G	A,A	1,1	-inf,inf	inf,inf	0.839128,1.72483	0.000130966	0.000346941
3	chr14:105582283:C:T	105582283	T,T	C,C	1,1	inf,inf	inf,inf	1.91768,0.791703	0.000130902	0.000354193
3	chr14:103722681:T:C	103722681	C,NA	T,NA	1,NA	inf,NA	inf,NA	1.44665,NA	0.000130532	0.000341631
3	chr14:105348013:G:A	105348013	A,NA	G,NA	1,NA	-inf,NA	inf,NA	1.33438,NA	0.00013048	0.000315583
3	chr14:105021480:G:T	105021480	T,T	G,G	1,1	inf,inf	inf,inf	1.79112,1.34283	0.000130387	0.000398285
3	chr14:104082267:A:G	104082267	G,G	A,A	1,1	inf,inf	inf,inf	0.885296,2.21681	0.000129856	0.000377248
3	chr14:104558466:G:T	104558466	NA,T	NA,G	NA,1	NA,inf	NA,inf	NA,1.39609	0.000129743	0.00034722
3	chr14:105050625:G:A	105050625	NA,A	NA,G	NA,1	NA,-inf	NA,inf	NA,1.30184	0.000129685	0.000324847
3	chr14:105357114:C:T	105357114	NA,T	NA,C	NA,1	NA,-inf	NA,inf	NA,1.13497	0.000129675	0.000305064
3	chr14:104757077:C:T	104757077	NA,T	NA,C	NA,1	NA,inf	NA,inf	NA,1.42167	0.000129068	0.000340151
3	chr14:104162116:G:A	104162116	A,A	G,G	1,1	-inf,-inf	inf,inf	2.07681,0.929694	0.000128975	0.000535763
3	chr14:104317102:G:A	104317102	A,A	G,G	1,1	-inf,-inf	inf,inf	1.56977,1.01063	0.000128924	0.00014679
3	chr14:104950622:A:G	104950622	NA,G	NA,A	NA,1	NA,-inf	NA,inf	NA,1.34691	0.000128853	0.0003266
3	chr14:104166890:A:C	104166890	C,C	A,A	1,1	inf,-inf	inf,inf	1.44565,1.41081	0.0001287	0.000425411
3	chr14:104481062:C:T	104481062	T,NA	C,NA	1,NA	inf,NA	inf,NA	1.45133,NA	0.000128417	0.000374503
3	chr14:104892275:C:T	104892275	NA,T	NA,C	NA,1	NA,-inf	NA,inf	NA,1.19979	0.000128396	0.000329801
3	chr14:105317184:C:T	105317184	NA,T	NA,C	NA,1	NA,-inf	NA,inf	NA,1.13212	0.000128184	0.00030423
3	chr14:105246014:T:C	105246014	NA,C	NA,T	NA,1	NA,inf	NA,inf	NA,1.50395	0.00012782	0.000365397
3	chr14:105033821:C:T	105033821	T,T	C,C	1,1	inf,inf	inf,inf	0.918191,2.08466	0.000127648	0.000384821
3	chr14:105443635:A:C	105443635	NA,C	NA,A	NA,1	NA,inf	NA,inf	NA,1.11865	0.000127629	0.000308521
3	chr14:105264440:G:A	105264440	NA,A	NA,G	NA,1	NA,inf	NA,inf	NA,1.35306	0.000127502	0.000321528
3	chr14:104558714:A:C	104558714	NA,C	NA,A	NA,1	NA,inf	NA,inf	NA,1.4372	0.000127282	0.000344465
3	chr14:104239971:G:A	104239971	NA,A	NA,G	NA,1	NA,-inf	NA,inf	NA,1.2966	0.000127139	0.000357193
3	chr14:105747360:C:T	105747360	NA,T	NA,C	NA,1	NA,-inf	NA,inf	NA,1.33397	0.00012676	0.000335257
3	chr14:104073404:A:G	104073404	NA,G	NA,A	NA,1	NA,-inf	NA,inf	NA,1.28893	0.000126645	0.000328549
3	chr14:104055272:GAGA:G	104055272	NA,G	NA,GAGA	NA,1	NA,-inf	NA,inf	NA,1.28892	0.000126605	0.00032844
3	chr14:104422050:C:T	104422050	NA,T	NA,C	NA,1	NA,-inf	NA,inf	NA,1.61524	0.000126556	0.000362198
3	chr14:104159333:G:A	104159333	A,A	G,G	1,1	-inf,-inf	inf,inf	2.32459,0.700828	0.000126443	0.000571578
3	chr14:103688545:C:G	103688545	G,G	C,C	1,1	-inf,inf	inf,inf	0.590013,1.73163	0.000126327	0.000307507
3	chr14:105298887:G:A	105298887	NA,A	NA,G	NA,1	NA,-inf	NA,inf	NA,1.37752	0.00012613	0.000338112
3	chr14:104318745:G:A	104318745	A,A	G,G	1,1	-inf,-inf	inf,inf	0.983788,1.62851	0.000125701	0.000202991
3	chr14:104756325:C:A	104756325	NA,A	NA,C	NA,1	NA,inf	NA,inf	NA,1.406	0.000125518	0.000330779
3	chr14:105086858:C:T	105086858	NA,T	NA,C	NA,1	NA,-inf	NA,inf	NA,1.35782	0.000125423	0.000326284
3	chr14:105602943:A:C	105602943	NA,C	NA,A	NA,1	NA,inf	NA,inf	NA,1.42402	0.000124535	0.000336321
3	chr14:105034078:T:C	105034078	C,C	T,T	1,1	inf,inf	inf,inf	0.958345,2.03327	0.000124414	0.000374138
3	chr14:104666310:C:T	104666310	NA,T	NA,C	NA,1	NA,inf	NA,inf	NA,1.32117	0.000124386	0.000324195
3	chr14:104599950:AG:A	104599950	NA,A	NA,AG	NA,1	NA,inf	NA,inf	NA,1.44106	0.000124334	0.000345263
3	chr14:105048508:G:A	105048508	NA,A	NA,G	NA,1	NA,-inf	NA,inf	NA,1.35536	0.000124179	0.000323441
3	chr14:105300019:G:A	105300019	NA,A	NA,G	NA,1	NA,-inf	NA,inf	NA,1.36716	0.000124109	0.000332143
3	chr14:103933697:C:T	103933697	T,NA	C,NA	1,NA	-inf,NA	inf,NA	1.36987,NA	0.000123885	0.000309008
3	chr14:104777594:C:T	104777594	NA,T	NA,C	NA,1	NA,-inf	NA,inf	NA,1.2573	0.000123779	0.000320221
3	chr14:104825525:G:A	104825525	A,NA	G,NA	1,NA	-inf,NA	inf,NA	1.45412,NA	0.00012371	0.000330001
3	chr14:105160537:A:T	105160537	NA,T	NA,A	NA,1	NA,-inf	NA,inf	NA,1.30251	0.000123633	0.000318471
3	chr14:104199207:G:A	104199207	A,NA	G,NA	1,NA	inf,NA	inf,NA	1.50051,NA	0.000123504	0.000378672
3	chr14:104618333:A:G	104618333	G,G	A,A	1,1	-inf,inf	inf,inf	2.21531,0.341825	0.000123436	0.0003397
3	chr14:104699448:G:A	104699448	NA,A	NA,G	NA,1	NA,-inf	NA,inf	NA,1.27587	0.000123116	0.000317894
3	chr14:104399654:T:C	104399654	NA,C	NA,T	NA,1	NA,inf	NA,inf	NA,1.46634	0.000122666	0.000329013
3	chr14:104600007:C:T	104600007	NA,T	NA,C	NA,1	NA,inf	NA,inf	NA,1.43317	0.000122648	0.000340496
3	chr14:104457133:T:C	104457133	NA,C	NA,T	NA,1	NA,inf	NA,inf	NA,1.40384	0.000122543	0.000305971
3	chr14:105158037:C:T	105158037	NA,T	NA,C	NA,1	NA,-inf	NA,inf	NA,1.29751	0.000122506	0.00031557
3	chr14:104703976:C:T	104703976	NA,T	NA,C	NA,1	NA,-inf	NA,inf	NA,1.28058	0.000122457	0.000316524
3	chr14:105163021:AGGTCCAGGGCCCTGCAC:A	105163021	NA,A	NA,AGGTCCAGGGCCCTGCAC	NA,1	NA,-inf	NA,inf	NA,1.29664	0.000122145	0.000314965
3	chr14:104559925:G:A	104559925	A,A	G,G	1,1	inf,inf	inf,inf	1.21406,1.32377	0.00012213	0.000318839
3	chr14:104532517:G:C	104532517	NA,C	NA,G	NA,1	NA,-inf	NA,inf	NA,1.25822	0.000122034	0.000313276
3	chr14:105209878:C:G	105209878	NA,G	NA,C	NA,1	NA,inf	NA,inf	NA,1.3218	0.000121551	0.00031007
3	chr14:105038666:T:C	105038666	C,C	T,T	1,1	-inf,-inf	inf,inf	2.45246,0.103641	0.000121215	0.000352043
3	chr14:104368978:G:A	104368978	NA,A	NA,G	NA,1	NA,inf	NA,inf	NA,1.55497	0.00012108	0.000294608
3	chr14:104688655:G:A	104688655	NA,A	NA,G	NA,1	NA,inf	NA,inf	NA,1.42899	0.000121027	0.000335811
3	chr14:104753949:G:A	104753949	NA,A	NA,G	NA,1	NA,inf	NA,inf	NA,1.41798	0.000120979	0.000327233
3	chr14:104901181:T:C	104901181	NA,C	NA,T	NA,1	NA,-inf	NA,inf	NA,1.17795	0.000120936	0.00031021
3	chr14:104140513:T:C	104140513	NA,C	NA,T	NA,1	NA,inf	NA,inf	NA,1.45309	0.00012081	0.000314475
3	chr14:104900857:C:T	104900857	NA,T	NA,C	NA,1	NA,inf	NA,inf	NA,1.43658	0.000120785	0.000325462
3	chr14:104143371:T:C	104143371	C,C	T,T	1,1	-inf,-inf	inf,inf	0.227486,2.31159	0.000120719	0.000338124
3	chr14:104788364:G:A	104788364	NA,A	NA,G	NA,1	NA,inf	NA,inf	NA,1.42591	0.000120635	0.000322487
3	chr14:105515934:T:C	105515934	NA,C	NA,T	NA,1	NA,inf	NA,inf	NA,1.49381	0.000120594	0.000335814
3	chr14:104988192:A:G	104988192	G,G	A,A	1,1	inf,inf	inf,inf	1.68731,1.32966	0.000120346	0.000366077
3	chr14:104316565:C:T	104316565	T,T	C,C	1,1	-inf,-inf	inf,inf	1.1312,1.46233	0.0001197	0.000191272
3	chr14:104697090:C:T	104697090	T,T	C,C	1,1	inf,-inf	inf,inf	1.83496,0.606672	0.000119635	0.000300767
3	chr14:104140726:G:GT	104140726	NA,GT	NA,G	NA,1	NA,inf	NA,inf	NA,1.44685	0.00011952	0.000311119
3	chr14:104140510:A:G	104140510	NA,G	NA,A	NA,1	NA,inf	NA,inf	NA,1.44685	0.00011952	0.000311119
3	chr14:103866422:C:T	103866422	T,T	C,C	1,1	-inf,-inf	inf,inf	0.63949,2.33718	0.000119516	0.000386779
3	chr14:104925132:G:C	104925132	C,NA	G,NA	1,NA	inf,NA	inf,NA	1.37175,NA	0.000119457	0.000302829
3	chr14:104042487:A:G	104042487	NA,G	NA,A	NA,1	NA,-inf	NA,inf	NA,1.25673	0.000119296	0.000309541
3	chr14:104329470:T:C	104329470	C,C	T,T	1,1	-inf,-inf	inf,inf	1.02685,1.55787	0.000119094	0.000190552
3	chr14:104927219:G:C	104927219	C,C	G,G	1,1	inf,inf	inf,inf	1.01242,1.48805	0.000119089	0.000326155
3	chr14:105563329:G:A	105563329	A,NA	G,NA	1,NA	inf,NA	inf,NA	1.45173,NA	0.000118668	0.000308846
3	chr14:104168447:G:A	104168447	A,A	G,G	1,1	inf,-inf	inf,inf	1.60266,1.22405	0.00011858	0.000403324
3	chr14:105303670:T:C	105303670	NA,C	NA,T	NA,1	NA,-inf	NA,inf	NA,1.4031	0.00011848	0.000329902
3	chr14:105643562:G:A	105643562	NA,A	NA,G	NA,1	NA,inf	NA,inf	NA,1.50976	0.000118431	0.000335367
3	chr14:105605891:G:C	105605891	NA,C	NA,G	NA,1	NA,-inf	NA,inf	NA,1.23757	0.000118157	0.000304509
3	chr14:104237655:T:C	104237655	C,C	T,T	1,1	inf,inf	inf,inf	0.737973,1.87187	0.000117828	0.000314919
3	chr14:104353895:T:C	104353895	C,C	T,T	1,1	inf,inf	inf,inf	0.314057,2.52165	0.000117571	0.000272526
3	chr14:104161725:C:T	104161725	T,T	C,C	1,1	-inf,-inf	inf,inf	2.27648,0.407135	0.000117555	0.000445556
3	chr14:104167904:C:T	104167904	T,T	C,C	1,1	inf,-inf	inf,inf	1.55406,1.26366	0.000117483	0.000395806
3	chr14:104234217:G:T	104234217	T,T	G,G	1,1	inf,inf	inf,inf	1.71262,0.855261	0.000117184	0.000337402
3	chr14:105707884:G:A	105707884	A,NA	G,NA	1,NA	-inf,NA	inf,NA	1.36871,NA	0.000117157	0.000298382
3	chr14:104348082:C:T	104348082	NA,T	NA,C	NA,1	NA,inf	NA,inf	NA,1.53527	0.000117074	0.00028369
3	chr14:105182800:T:C	105182800	C,NA	T,NA	1,NA	inf,NA	inf,NA	1.54065,NA	0.000116969	0.00030704
3	chr14:104167391:C:T	104167391	T,T	C,C	1,1	inf,-inf	inf,inf	1.59941,1.2188	0.000116955	0.000397114
3	chr14:105523188:T:C	105523188	NA,C	NA,T	NA,1	NA,-inf	NA,inf	NA,1.23517	0.000116854	0.000303595
3	chr14:104928332:C:T	104928332	T,T	C,C	1,1	inf,inf	inf,inf	0.925765,1.55194	0.000116844	0.000319619
3	chr14:105532597:C:T	105532597	NA,T	NA,C	NA,1	NA,-inf	NA,inf	NA,1.23097	0.000116714	0.000302759
3	chr14:105653727:T:G	105653727	NA,G	NA,T	NA,1	NA,inf	NA,inf	NA,1.50189	0.000116636	0.000330661
3	chr14:105129819:C:T	105129819	NA,T	NA,C	NA,1	NA,-inf	NA,inf	NA,1.26823	0.000116097	0.000298741
3	chr14:104688747:C:T	104688747	NA,T	NA,C	NA,1	NA,-inf	NA,inf	NA,1.24468	0.00011586	0.000299671
3	chr14:105519125:G:A	105519125	NA,A	NA,G	NA,1	NA,inf	NA,inf	NA,1.45914	0.00011559	0.000320685
3	chr14:103703651:CCT:C	103703651	C,C	CCT,CCT	1,1	-inf,-inf	inf,inf	0.320555,2.47949	0.000115484	0.000361761
3	chr14:104882161:T:C	104882161	NA,C	NA,T	NA,1	NA,-inf	NA,inf	NA,1.14448	0.000115422	0.000296489
3	chr14:103879781:G:A	103879781	A,NA	G,NA	1,NA	-inf,NA	inf,NA	1.32983,NA	0.00011535	0.00029013
3	chr14:105381540:A:G	105381540	NA,G	NA,A	NA,1	NA,-inf	NA,inf	NA,1.1001	0.000115204	0.000278713
3	chr14:105525467:G:A	105525467	A,NA	G,NA	1,NA	inf,NA	inf,NA	1.41445,NA	0.000115149	0.000298771
3	chr14:105613853:G:A	105613853	NA,A	NA,G	NA,1	NA,inf	NA,inf	NA,1.54743	0.000115125	0.000331461
3	chr14:105357933:T:A	105357933	NA,A	NA,T	NA,1	NA,-inf	NA,inf	NA,1.06362	0.0001151	0.000272413
3	chr14:104912959:G:A	104912959	NA,A	NA,G	NA,1	NA,-inf	NA,inf	NA,1.15202	0.000114901	0.000294863
3	chr14:104181269:G:A	104181269	A,A	G,G	1,1	inf,inf	inf,inf	0.659111,3.31712	0.000114355	0.00141936
3	chr14:105517510:G:T	105517510	NA,T	NA,G	NA,1	NA,inf	NA,inf	NA,1.46134	0.000114332	0.000317968
3	chr14:103893359:C:T	103893359	T,T	C,C	1,1	-inf,-inf	inf,inf	1.06774,2.09505	0.000114177	0.000394708
3	chr14:104141079:G:A	104141079	NA,A	NA,G	NA,1	NA,inf	NA,inf	NA,1.41995	0.000114124	0.000297034
3	chr14:104141095:C:T	104141095	NA,T	NA,C	NA,1	NA,inf	NA,inf	NA,1.41995	0.000114124	0.000297034
3	chr14:104141013:C:T	104141013	NA,T	NA,C	NA,1	NA,inf	NA,inf	NA,1.41995	0.000114124	0.000297034
3	chr14:104199328:A:G	104199328	G,G	A,A	1,1	inf,inf	inf,inf	1.7628,1.0532	0.000114062	0.000347273
3	chr14:104233326:G:T	104233326	NA,T	NA,G	NA,1	NA,-inf	NA,inf	NA,1.19622	0.000113914	0.000287017
3	chr14:104882227:GT:G	104882227	NA,G	NA,GT	NA,1	NA,-inf	NA,inf	NA,1.13687	0.000113715	0.000292138
3	chr14:105048899:G:T	105048899	NA,T	NA,G	NA,1	NA,-inf	NA,inf	NA,1.30624	0.000113685	0.00029598
3	chr14:104140829:A:G	104140829	NA,G	NA,A	NA,1	NA,inf	NA,inf	NA,1.4169	0.000113533	0.000295423
3	chr14:105396636:G:T	105396636	NA,T	NA,G	NA,1	NA,-inf	NA,inf	NA,1.34115	0.000113437	0.00031752
3	chr14:104167658:T:C	104167658	C,C	T,T	1,1	inf,-inf	inf,inf	1.58021,1.2188	0.000113333	0.000384031
3	chr14:104340777:A:G	104340777	NA,G	NA,A	NA,1	NA,inf	NA,inf	NA,1.34315	0.00011311	0.000300828
3	chr14:105374592:G:A	105374592	NA,A	NA,G	NA,1	NA,-inf	NA,inf	NA,1.09038	0.000113086	0.000273304
3	chr14:105619073:C:T	105619073	NA,T	NA,C	NA,1	NA,inf	NA,inf	NA,1.36697	0.000113004	0.000303707
3	chr14:104004620:C:T	104004620	T,NA	C,NA	1,NA	-inf,NA	inf,NA	1.27424,NA	0.000112783	0.000278944
3	chr14:104530426:C:T	104530426	NA,T	NA,C	NA,1	NA,-inf	NA,inf	NA,1.21552	0.000112773	0.000289655
3	chr14:103925978:G:A	103925978	NA,A	NA,G	NA,1	NA,-inf	NA,inf	NA,1.16166	0.000112703	0.000282428
3	chr14:105048900:C:T	105048900	NA,T	NA,C	NA,1	NA,-inf	NA,inf	NA,1.3013	0.000112683	0.000293372
3	chr14:104039762:A:G	104039762	NA,G	NA,A	NA,1	NA,-inf	NA,inf	NA,1.25382	0.00011267	0.000283309
3	chr14:104665249:CAG:C	104665249	C,NA	CAG,NA	1,NA	-inf,NA	inf,NA	1.37771,NA	0.000112324	0.000291113
3	chr14:105551885:T:TAC	105551885	NA,TAC	NA,T	NA,1	NA,inf	NA,inf	NA,1.75412	0.00011228	0.000352386
3	chr14:104201518:C:A	104201518	A,NA	C,NA	1,NA	inf,NA	inf,NA	1.44678,NA	0.00011187	0.00034204
3	chr14:104932207:A:G	104932207	G,NA	A,NA	1,NA	inf,NA	inf,NA	1.342,NA	0.000111722	0.000283279
3	chr14:104882225:A:G	104882225	NA,G	NA,A	NA,1	NA,-inf	NA,inf	NA,1.12719	0.000111646	0.000286818
3	chr14:104772265:GGCGA:G	104772265	G,NA	GGCGA,NA	1,NA	inf,NA	inf,NA	1.315,NA	0.000111573	0.000284712
3	chr14:105374109:T:C	105374109	NA,C	NA,T	NA,1	NA,-inf	NA,inf	NA,1.08195	0.000111265	0.000268563
3	chr14:103965932:G:C	103965932	NA,C	NA,G	NA,1	NA,-inf	NA,inf	NA,1.2186	0.000111234	0.000288757
3	chr14:104175598:A:G	104175598	NA,G	NA,A	NA,1	NA,inf	NA,inf	NA,1.41128	0.000111229	0.00030629
3	chr14:103959589:G:A	103959589	NA,A	NA,G	NA,1	NA,-inf	NA,inf	NA,1.21749	0.000111021	0.000288187
3	chr14:104307162:G:A	104307162	NA,A	NA,G	NA,1	NA,inf	NA,inf	NA,1.5571	0.000110805	0.000209434
3	chr14:104365734:C:T	104365734	NA,T	NA,C	NA,1	NA,inf	NA,inf	NA,1.49978	0.000110642	0.000269904
3	chr14:104307963:G:A	104307963	NA,A	NA,G	NA,1	NA,inf	NA,inf	NA,1.55586	0.000110551	0.00020898
3	chr14:104588735:C:T	104588735	NA,T	NA,C	NA,1	NA,inf	NA,inf	NA,1.30733	0.000110474	0.000295597
3	chr14:103809673:T:A	103809673	NA,A	NA,T	NA,1	NA,inf	NA,inf	NA,1.33725	0.000110459	0.000288795
3	chr14:103975914:G:A	103975914	NA,A	NA,G	NA,1	NA,-inf	NA,inf	NA,1.21469	0.000110437	0.000286684
3	chr14:103964223:A:G	103964223	NA,G	NA,A	NA,1	NA,-inf	NA,inf	NA,1.21444	0.000110408	0.000286575
3	chr14:104587746:C:T	104587746	NA,T	NA,C	NA,1	NA,inf	NA,inf	NA,1.30615	0.000110242	0.000294971
3	chr14:103978233:T:G	103978233	NA,G	NA,T	NA,1	NA,-inf	NA,inf	NA,1.21326	0.000110149	0.000285937
3	chr14:103855386:C:G	103855386	NA,G	NA,C	NA,1	NA,inf	NA,inf	NA,1.41303	0.000110136	0.000309276
3	chr14:104744191:C:T	104744191	NA,T	NA,C	NA,1	NA,inf	NA,inf	NA,1.33092	0.000110083	0.000289481
3	chr14:105295255:T:C	105295255	C,C	T,T	1,1	-inf,-inf	inf,inf	3.86727,1.02558	0.000110018	0.0190965
3	chr14:103879908:G:T	103879908	T,NA	G,NA	1,NA	-inf,NA	inf,NA	1.30453,NA	0.000110011	0.000276812
3	chr14:105783954:C:T	105783954	T,NA	C,NA	1,NA	inf,NA	inf,NA	1.42507,NA	0.000109871	0.000281817
3	chr14:104664860:A:C	104664860	C,C	A,A	1,1	inf,inf	inf,inf	2.05323,0.376089	0.000109801	0.000277855
3	chr14:104167637:C:T	104167637	T,T	C,C	1,1	inf,-inf	inf,inf	1.6799,1.10416	0.000109477	0.000377212
3	chr14:105361018:C:T	105361018	NA,T	NA,C	NA,1	NA,-inf	NA,inf	NA,1.03769	0.000109384	0.000259265
3	chr14:104168191:C:T	104168191	T,T	C,C	1,1	inf,-inf	inf,inf	1.55248,1.22405	0.00010929	0.000368911
3	chr14:104168410:A:C	104168410	C,C	A,A	1,1	inf,-inf	inf,inf	1.55152,1.22405	0.000109115	0.00036828
3	chr14:103991469:G:A	103991469	NA,A	NA,G	NA,1	NA,-inf	NA,inf	NA,1.20732	0.00010904	0.00028298
3	chr14:105510944:A:G	105510944	NA,G	NA,A	NA,1	NA,inf	NA,inf	NA,1.45315	0.000108818	0.000306259
3	chr14:104200484:T:C	104200484	C,C	T,T	1,1	inf,inf	inf,inf	1.71808,1.07353	0.000108766	0.00033092
3	chr14:103991930:A:G	103991930	NA,G	NA,A	NA,1	NA,-inf	NA,inf	NA,1.20617	0.000108731	0.000282243
3	chr14:104168120:T:C	104168120	C,C	T,T	1,1	inf,-inf	inf,inf	1.54725,1.2257	0.000108665	0.000366505
3	chr14:104308480:G:C	104308480	NA,C	NA,G	NA,1	NA,inf	NA,inf	NA,1.5452	0.000108663	0.00020573
3	chr14:104168173:G:A	104168173	A,A	G,G	1,1	inf,-inf	inf,inf	1.54884,1.22405	0.000108631	0.000366467
3	chr14:104307282:C:T	104307282	NA,T	NA,C	NA,1	NA,inf	NA,inf	NA,1.54333	0.000108337	0.000205178
3	chr14:104003355:G:A	104003355	A,NA	G,NA	1,NA	inf,NA	inf,NA	1.37936,NA	0.000108198	0.000286772
3	chr14:104168409:T:C	104168409	C,C	T,T	1,1	inf,-inf	inf,inf	1.54684,1.22357	0.000108197	0.000364931
3	chr14:104999504:G:A	104999504	A,A	G,G	1,1	-inf,inf	inf,inf	0.768759,1.67879	0.000107901	0.000285395
3	chr14:104168568:G:T	104168568	T,T	G,G	1,1	inf,-inf	inf,inf	1.54469,1.22405	0.000107888	0.000363766
3	chr14:104168138:G:A	104168138	A,A	G,G	1,1	inf,-inf	inf,inf	1.54527,1.22312	0.000107829	0.000363589
3	chr14:104585880:A:G	104585880	NA,G	NA,A	NA,1	NA,-inf	NA,inf	NA,1.20877	0.000107805	0.000279717
3	chr14:104168210:T:C	104168210	C,C	T,T	1,1	inf,-inf	inf,inf	1.54334,1.22398	0.000107667	0.000362918
3	chr14:105077270:G:A	105077270	NA,A	NA,G	NA,1	NA,inf	NA,inf	NA,1.34906	0.000107581	0.000284614
3	chr14:105150533:G:T	105150533	NA,T	NA,G	NA,1	NA,inf	NA,inf	NA,1.30841	0.000107507	0.000282852
3	chr14:104168516:C:T	104168516	T,T	C,C	1,1	inf,-inf	inf,inf	1.54187,1.22405	0.000107415	0.000361972
3	chr14:105666677:G:T	105666677	NA,T	NA,G	NA,1	NA,inf	NA,inf	NA,1.31245	0.000106963	0.000284243
3	chr14:104927186:T:C	104927186	NA,C	NA,T	NA,1	NA,inf	NA,inf	NA,1.40306	0.000106836	0.00028491
3	chr14:104926896:G:A	104926896	NA,A	NA,G	NA,1	NA,inf	NA,inf	NA,1.4017	0.000106786	0.000285317
3	chr14:104611914:C:T	104611914	NA,T	NA,C	NA,1	NA,inf	NA,inf	NA,1.29248	0.000106767	0.00027961
3	chr14:105525787:G:A	105525787	NA,A	NA,G	NA,1	NA,-inf	NA,inf	NA,1.18218	0.000106752	0.000276552
3	chr14:105774346:G:A	105774346	NA,A	NA,G	NA,1	NA,-inf	NA,inf	NA,1.18373	0.000106534	0.000269034
3	chr14:103971547:G:T	103971547	T,NA	G,NA	1,NA	-inf,NA	inf,NA	1.28921,NA	0.000106417	0.000265965
3	chr14:103881176:C:T	103881176	T,T	C,C	1,1	-inf,inf	inf,inf	0.0568574,2.37479	0.000106093	0.000287884
3	chr14:103785760:T:G	103785760	NA,G	NA,T	NA,1	NA,inf	NA,inf	NA,1.31327	0.000106076	0.000277172
3	chr14:105569832:A:G	105569832	G,NA	A,NA	1,NA	-inf,NA	inf,NA	1.39222,NA	0.000105897	0.000284427
3	chr14:104913333:TGAA:T	104913333	T,T	TGAA,TGAA	1,1	-inf,-inf	inf,inf	1.70973,1.46515	0.000105849	0.000349908
3	chr14:104154234:C:T	104154234	NA,T	NA,C	NA,1	NA,inf	NA,inf	NA,1.31134	0.000105845	0.000280553
3	chr14:104268359:G:A	104268359	NA,A	NA,G	NA,1	NA,inf	NA,inf	NA,1.38827	0.000105729	0.000250627
3	chr14:105087325:T:C	105087325	C,C	T,T	1,1	-inf,inf	inf,inf	0.497662,1.90987	0.000105728	0.000281794
3	chr14:104212321:T:G	104212321	G,G	T,T	1,1	inf,inf	inf,inf	1.72958,1.5708	0.000105704	0.000452279
3	chr14:105297762:T:C	105297762	C,C	T,T	1,1	-inf,-inf	inf,inf	3.5488,1.28333	0.000105611	0.01502
3	chr14:105127376:A:G	105127376	NA,G	NA,A	NA,1	NA,-inf	NA,inf	NA,1.1782	0.000105436	0.000269486
3	chr14:105042661:G:T	105042661	T,T	G,G	1,1	-inf,-inf	inf,inf	2.10206,0.724651	0.000105419	0.000313717
3	chr14:104124687:G:C	104124687	C,NA	G,NA	1,NA	-inf,NA	inf,NA	1.26347,NA	0.000105217	0.00027186
3	chr14:105182956:C:T	105182956	T,NA	C,NA	1,NA	inf,NA	inf,NA	1.47954,NA	0.000105206	0.000275868
3	chr14:104576590:T:G	104576590	G,G	T,T	1,1	inf,-inf	inf,inf	2.11232,0.292094	0.0001051	0.000266974
3	chr14:104775419:G:A	104775419	A,NA	G,NA	1,NA	inf,NA	inf,NA	1.4167,NA	0.000105029	0.000267182
3	chr14:104596916:C:T	104596916	T,T	C,C	1,1	-inf,-inf	inf,inf	2.01643,0.856705	0.000104929	0.000318377
3	chr14:104362045:A:C	104362045	NA,C	NA,A	NA,1	NA,inf	NA,inf	NA,1.4704	0.000104923	0.000255095
3	chr14:105432605:A:T	105432605	NA,T	NA,A	NA,1	NA,-inf	NA,inf	NA,1.03881	0.000104769	0.000250395
3	chr14:104520611:C:A	104520611	NA,A	NA,C	NA,1	NA,-inf	NA,inf	NA,1.11576	0.000104621	0.000266854
3	chr14:103967900:G:A	103967900	A,NA	G,NA	1,NA	-inf,NA	inf,NA	1.2769,NA	0.000104215	0.000260339
3	chr14:104088584:C:T	104088584	T,T	C,C	1,1	-inf,inf	inf,inf	0.272692,2.2435	0.000103861	0.000277005
3	chr14:104769665:AC:A	104769665	NA,A	NA,AC	NA,1	NA,-inf	NA,inf	NA,1.23257	0.00010373	0.000268004
3	chr14:104137798:G:A	104137798	A,A	G,G	1,1	-inf,-inf	inf,inf	1.22927,2.1917	0.000103628	0.000438966
3	chr14:104993587:A:G	104993587	G,G	A,A	1,1	-inf,inf	inf,inf	0.845286,1.59392	0.000103601	0.000274137
3	chr14:104996233:C:G	104996233	G,G	C,C	1,1	-inf,inf	inf,inf	0.7743,1.65165	0.00010351	0.000273426
3	chr14:104108873:C:T	104108873	T,T	C,C	1,1	-inf,-inf	inf,inf	1.36755,1.93179	0.000103452	0.000409024
3	chr14:104169319:G:C	104169319	C,C	G,G	1,1	inf,-inf	inf,inf	1.51887,1.22405	0.000103442	0.000347413
3	chr14:104973669:G:A	104973669	A,A	G,G	1,1	-inf,-inf	inf,inf	2.49728,0.248498	0.000103434	0.000320669
3	chr14:104167326:G:A	104167326	A,A	G,G	1,1	inf,-inf	inf,inf	1.52304,1.2188	0.000103249	0.000346622
3	chr14:105229308:A:G	105229308	G,NA	A,NA	1,NA	inf,NA	inf,NA	1.45961,NA	0.000103224	0.000269358
3	chr14:104304831:A:G	104304831	G,G	A,A	1,1	-inf,-inf	inf,inf	0.83447,1.42727	0.000103212	0.000208021
3	chr14:104531443:T:C	104531443	NA,C	NA,T	NA,1	NA,-inf	NA,inf	NA,1.16428	0.000103198	0.000264648
3	chr14:104321016:G:A	104321016	A,A	G,G	1,1	-inf,-inf	inf,inf	1.14291,1.36234	0.000103026	0.000165299
3	chr14:104328833:C:T	104328833	T,T	C,C	1,1	-inf,-inf	inf,inf	0.992577,1.50672	0.000103	0.00016637
3	chr14:104723502:T:G	104723502	NA,G	NA,T	NA,1	NA,-inf	NA,inf	NA,1.18506	0.000102891	0.000267442
3	chr14:103818380:A:C	103818380	NA,C	NA,A	NA,1	NA,inf	NA,inf	NA,1.29479	0.000102698	0.000268334
3	chr14:105372679:A:G	105372679	NA,G	NA,A	NA,1	NA,-inf	NA,inf	NA,1.03977	0.00010264	0.000248132
3	chr14:104261700:A:G	104261700	G,G	A,A	1,1	inf,inf	inf,inf	1.06916,1.44077	0.000102632	0.000270131
3	chr14:103908039:G:A	103908039	NA,A	NA,G	NA,1	NA,-inf	NA,inf	NA,1.21057	0.000102358	0.000259719
3	chr14:103799808:G:A	103799808	NA,A	NA,G	NA,1	NA,inf	NA,inf	NA,1.29158	0.000102127	0.000266836
3	chr14:104301924:A:G	104301924	NA,G	NA,A	NA,1	NA,-inf	NA,inf	NA,1.16366	0.000102126	0.000297771
3	chr14:104270460:C:T	104270460	T,NA	C,NA	1,NA	-inf,NA	inf,NA	1.38005,NA	0.000102118	0.000250696
3	chr14:104658656:C:T	104658656	T,NA	C,NA	1,NA	inf,NA	inf,NA	1.23096,NA	0.000102087	0.000253678
3	chr14:105312968:G:A	105312968	NA,A	NA,G	NA,1	NA,-inf	NA,inf	NA,1.01394	0.000101858	0.000241719
3	chr14:105006735:T:G	105006735	G,NA	T,NA	1,NA	inf,NA	inf,NA	1.29576,NA	0.000101681	0.000258768
3	chr14:105612131:CT:C	105612131	C,C	CT,CT	1,1	-inf,inf	inf,inf	0.0508521,2.33484	0.000101608	0.000290348
3	chr14:104290613:T:C	104290613	NA,C	NA,T	NA,1	NA,inf	NA,inf	NA,1.26772	0.000101576	0.000263344
3	chr14:104495372:A:T	104495372	NA,T	NA,A	NA,1	NA,-inf	NA,inf	NA,1.10546	0.000101455	0.000257797
3	chr14:104308189:C:T	104308189	NA,T	NA,C	NA,1	NA,inf	NA,inf	NA,1.50141	0.000101268	0.000192983
3	chr14:105012669:T:C	105012669	NA,C	NA,T	NA,1	NA,-inf	NA,inf	NA,1.24223	0.000100984	0.000270748
3	chr14:105076357:T:C	105076357	NA,C	NA,T	NA,1	NA,inf	NA,inf	NA,1.34906	0.000100951	0.000278688
3	chr14:104240058:G:A	104240058	A,A	G,G	1,1	inf,inf	inf,inf	0.917517,1.61292	0.000100903	0.000263333
3	chr14:103908744:A:T	103908744	NA,T	NA,A	NA,1	NA,-inf	NA,inf	NA,1.19993	0.000100411	0.000254797
3	chr14:105302570:TC:T	105302570	T,NA	TC,NA	1,NA	inf,NA	inf,NA	1.46711,NA	0.000100273	0.000269037
3	chr14:104579585:A:G	104579585	G,G	A,A	1,1	inf,-inf	inf,inf	2.16682,0.00185616	9.99387e-05	0.000271649
3	chr14:104702858:C:G	104702858	NA,G	NA,C	NA,1	NA,-inf	NA,inf	NA,1.16601	9.94795e-05	0.000257079
3	chr14:105134327:C:T	105134327	T,T	C,C	1,1	-inf,-inf	inf,inf	1.60364,0.836733	9.94344e-05	0.000263165
3	chr14:105136874:T:C	105136874	C,NA	T,NA	1,NA	inf,NA	inf,NA	1.27651,NA	9.93538e-05	0.000255444
3	chr14:105374584:A:G	105374584	NA,G	NA,A	NA,1	NA,-inf	NA,inf	NA,1.02064	9.88385e-05	0.000239165
3	chr14:104814768:A:G	104814768	G,NA	A,NA	1,NA	inf,NA	inf,NA	1.32811,NA	9.8816e-05	0.000266022
3	chr14:104501697:C:T	104501697	NA,T	NA,C	NA,1	NA,-inf	NA,inf	NA,1.09598	9.88004e-05	0.000251665
3	chr14:104664604:G:A	104664604	A,A	G,G	1,1	inf,inf	inf,inf	1.99063,0.365472	9.87717e-05	0.000249354
3	chr14:105607047:C:G	105607047	NA,G	NA,C	NA,1	NA,-inf	NA,inf	NA,1.12652	9.87657e-05	0.000250267
3	chr14:104182465:G:A	104182465	NA,A	NA,G	NA,1	NA,inf	NA,inf	NA,1.40639	9.86158e-05	0.000269066
3	chr14:105376260:C:T	105376260	NA,T	NA,C	NA,1	NA,-inf	NA,inf	NA,1.01824	9.83883e-05	0.000238519
3	chr14:105008296:T:A	105008296	NA,A	NA,T	NA,1	NA,-inf	NA,inf	NA,1.22693	9.83146e-05	0.000263393
3	chr14:104307283:G:A	104307283	A,A	G,G	1,1	-inf,-inf	inf,inf	1.47504,0.997848	9.81809e-05	0.000146898
3	chr14:104476249:C:T	104476249	NA,T	NA,C	NA,1	NA,-inf	NA,inf	NA,1.08411	9.81588e-05	0.000253184
3	chr14:105549272:A:G	105549272	G,G	A,A	1,1	inf,inf	inf,inf	1.36805,0.921132	9.81548e-05	0.00026953
3	chr14:105338718:C:T	105338718	NA,T	NA,C	NA,1	NA,-inf	NA,inf	NA,0.996429	9.8023e-05	0.000232574
3	chr14:105334526:T:C	105334526	NA,C	NA,T	NA,1	NA,-inf	NA,inf	NA,0.995527	9.79082e-05	0.000232218
3	chr14:105042240:A:G	105042240	G,G	A,A	1,1	-inf,-inf	inf,inf	2.07512,0.70201	9.78924e-05	0.000290473
3	chr14:104198995:T:C	104198995	C,C	T,T	1,1	inf,inf	inf,inf	1.60441,1.15061	9.78871e-05	0.000300587
3	chr14:104782407:C:T	104782407	NA,T	NA,C	NA,1	NA,-inf	NA,inf	NA,1.176	9.7761e-05	0.000248938
3	chr14:104702875:C:T	104702875	NA,T	NA,C	NA,1	NA,-inf	NA,inf	NA,1.15654	9.77459e-05	0.000252646
3	chr14:104847983:T:C	104847983	C,NA	T,NA	1,NA	inf,NA	inf,NA	1.34335,NA	9.77433e-05	0.000258777
3	chr14:104170708:C:T	104170708	T,T	C,C	1,1	inf,-inf	inf,inf	1.14387,1.52417	9.76923e-05	0.000308903
3	chr14:104118926:C:T	104118926	T,T	C,C	1,1	-inf,-inf	inf,inf	2.19683,0.505993	9.76324e-05	0.00028103
3	chr14:104198497:A:G	104198497	G,G	A,A	1,1	inf,inf	inf,inf	1.70218,1.01896	9.74831e-05	0.000295401
3	chr14:104044084:A:G	104044084	NA,G	NA,A	NA,1	NA,-inf	NA,inf	NA,1.14936	9.73359e-05	0.000241501
3	chr14:104356143:C:T	104356143	NA,T	NA,C	NA,1	NA,inf	NA,inf	NA,1.41806	9.70692e-05	0.000236996
3	chr14:105077081:G:A	105077081	NA,A	NA,G	NA,1	NA,-inf	NA,inf	NA,1.20073	9.70206e-05	0.000252723
3	chr14:104781099:C:T	104781099	NA,T	NA,C	NA,1	NA,inf	NA,inf	NA,1.26325	9.70065e-05	0.00025714
3	chr14:104870478:C:G	104870478	NA,G	NA,C	NA,1	NA,-inf	NA,inf	NA,1.05312	9.6962e-05	0.000248577
3	chr14:103754837:T:G	103754837	NA,G	NA,T	NA,1	NA,inf	NA,inf	NA,1.26132	9.68877e-05	0.00025318
3	chr14:104197377:T:G	104197377	NA,G	NA,T	NA,1	NA,-inf	NA,inf	NA,1.11164	9.66981e-05	0.000243538
3	chr14:105599925:G:A	105599925	NA,A	NA,G	NA,1	NA,-inf	NA,inf	NA,1.11344	9.66534e-05	0.000244893
3	chr14:104564635:C:T	104564635	NA,T	NA,C	NA,1	NA,inf	NA,inf	NA,1.27877	9.64985e-05	0.000260392
3	chr14:105565189:GTATC:G	105565189	G,G	GTATC,GTATC	1,1	inf,inf	inf,inf	2.0736,0.0513283	9.63974e-05	0.000250936
3	chr14:104307741:C:T	104307741	NA,T	NA,C	NA,1	NA,inf	NA,inf	NA,1.48308	9.62911e-05	0.000189842
3	chr14:104181012:C:T	104181012	NA,T	NA,C	NA,1	NA,inf	NA,inf	NA,1.39048	9.60188e-05	0.00026216
3	chr14:105258784:G:A	105258784	NA,A	NA,G	NA,1	NA,-inf	NA,inf	NA,1.28644	9.59791e-05	0.00026868
3	chr14:104911974:G:A	104911974	A,A	G,G	1,1	-inf,-inf	inf,inf	1.70652,1.39675	9.58679e-05	0.000314622
3	chr14:104874173:C:T	104874173	NA,T	NA,C	NA,1	NA,inf	NA,inf	NA,1.28264	9.58494e-05	0.000256502
3	chr14:104369183:G:T	104369183	T,NA	G,NA	1,NA	inf,NA	inf,NA	1.30722,NA	9.54472e-05	0.000293292
3	chr14:104882435:A:G	104882435	G,NA	A,NA	1,NA	-inf,NA	inf,NA	1.2573,NA	9.54004e-05	0.000236639
3	chr14:104109897:A:G	104109897	G,NA	A,NA	1,NA	-inf,NA	inf,NA	1.30972,NA	9.5304e-05	0.000250324
3	chr14:103878399:C:T	103878399	T,NA	C,NA	1,NA	-inf,NA	inf,NA	1.22762,NA	9.52634e-05	0.000240147
3	chr14:104958095:G:C	104958095	C,C	G,G	1,1	-inf,-inf	inf,inf	2.3387,0.0397524	9.50617e-05	0.000274543
3	chr14:105769663:T:C	105769663	C,NA	T,NA	1,NA	-inf,NA	inf,NA	1.27092,NA	9.48598e-05	0.000245366
3	chr14:103874408:C:T	103874408	T,T	C,C	1,1	-inf,inf	inf,inf	0.149755,2.25213	9.48265e-05	0.000256285
3	chr14:104200770:A:G	104200770	G,G	A,A	1,1	inf,inf	inf,inf	1.71872,1.01778	9.47192e-05	0.000287757
3	chr14:104176615:T:C	104176615	NA,C	NA,T	NA,1	NA,inf	NA,inf	NA,1.28054	9.46605e-05	0.000257668
3	chr14:104241004:T:C	104241004	C,C	T,T	1,1	inf,inf	inf,inf	0.863172,1.78742	9.45712e-05	0.00026181
3	chr14:105201853:G:A	105201853	NA,A	NA,G	NA,1	NA,inf	NA,inf	NA,1.17929	9.43885e-05	0.000241412
3	chr14:105433834:A:T	105433834	NA,T	NA,A	NA,1	NA,-inf	NA,inf	NA,0.969396	9.43715e-05	0.000228845
3	chr14:103899842:T:C	103899842	C,C	T,T	1,1	inf,inf	inf,inf	1.52547,1.43894	9.42719e-05	0.000293693
3	chr14:103852555:C:T	103852555	NA,T	NA,C	NA,1	NA,inf	NA,inf	NA,1.29803	9.42044e-05	0.000249377
3	chr14:104477363:G:A	104477363	NA,A	NA,G	NA,1	NA,-inf	NA,inf	NA,1.06201	9.41453e-05	0.000242857
3	chr14:104858200:G:A	104858200	NA,A	NA,G	NA,1	NA,-inf	NA,inf	NA,1.03571	9.38239e-05	0.000240628
3	chr14:104956890:A:G	104956890	G,G	A,A	1,1	-inf,-inf	inf,inf	2.28984,0.255202	9.36218e-05	0.00026978
3	chr14:103793806:G:C	103793806	NA,C	NA,G	NA,1	NA,inf	NA,inf	NA,1.24148	9.35806e-05	0.000244607
3	chr14:104177420:C:T	104177420	NA,T	NA,C	NA,1	NA,inf	NA,inf	NA,1.19119	9.32068e-05	0.000243654
3	chr14:104438061:C:G	104438061	NA,G	NA,C	NA,1	NA,-inf	NA,inf	NA,1.04156	9.2997e-05	0.000234614
3	chr14:103876792:T:A	103876792	A,A	T,T	1,1	-inf,inf	inf,inf	0.170763,2.23246	9.29709e-05	0.000251418
3	chr14:104624010:C:T	104624010	NA,T	NA,C	NA,1	NA,inf	NA,inf	NA,1.23912	9.28816e-05	0.000240065
3	chr14:104341220:C:T	104341220	T,T	C,C	1,1	-inf,-inf	inf,inf	1.35452,1.32795	9.28303e-05	0.000132514
3	chr14:103928416:GC:G	103928416	NA,G	NA,GC	NA,1	NA,-inf	NA,inf	NA,1.11942	9.27898e-05	0.000240777
3	chr14:105022780:G:A	105022780	NA,A	NA,G	NA,1	NA,-inf	NA,inf	NA,1.09723	9.27452e-05	0.000238073
3	chr14:105534645:C:T	105534645	NA,T	NA,C	NA,1	NA,inf	NA,inf	NA,1.33226	9.26167e-05	0.000256453
3	chr14:105584385:C:G	105584385	NA,G	NA,C	NA,1	NA,-inf	NA,inf	NA,1.09063	9.26163e-05	0.00023449
3	chr14:104868311:C:T	104868311	NA,T	NA,C	NA,1	NA,-inf	NA,inf	NA,1.02878	9.254e-05	0.000237326
3	chr14:103760388:A:T	103760388	NA,T	NA,A	NA,1	NA,inf	NA,inf	NA,1.23568	9.25287e-05	0.000242047
3	chr14:104177072:A:G	104177072	G,G	A,A	1,1	inf,inf	inf,inf	5.39349,0.315713	9.23021e-05	0.0736671
3	chr14:105126785:G:A	105126785	NA,A	NA,G	NA,1	NA,-inf	NA,inf	NA,1.20656	9.2253e-05	0.00024499
3	chr14:103765988:TA:T	103765988	NA,T	NA,TA	NA,1	NA,inf	NA,inf	NA,1.32796	9.21847e-05	0.000245865
3	chr14:103948688:T:C	103948688	NA,C	NA,T	NA,1	NA,-inf	NA,inf	NA,1.07802	9.20027e-05	0.000226573
3	chr14:103786665:T:C	103786665	NA,C	NA,T	NA,1	NA,inf	NA,inf	NA,1.32925	9.19295e-05	0.000245389
3	chr14:105167178:G:A	105167178	NA,A	NA,G	NA,1	NA,inf	NA,inf	NA,1.25128	9.16881e-05	0.00024454
3	chr14:103850899:G:A	103850899	NA,A	NA,G	NA,1	NA,inf	NA,inf	NA,1.27893	9.15814e-05	0.000241507
3	chr14:105143504:A:C	105143504	NA,C	NA,A	NA,1	NA,-inf	NA,inf	NA,1.1514	9.14689e-05	0.000237687
3	chr14:105611873:C:G	105611873	NA,G	NA,C	NA,1	NA,-inf	NA,inf	NA,1.0847	9.13897e-05	0.000231868
3	chr14:104695145:G:A	104695145	NA,A	NA,G	NA,1	NA,-inf	NA,inf	NA,1.1129	9.12105e-05	0.000236227
3	chr14:104929092:A:G	104929092	G,G	A,A	1,1	inf,inf	inf,inf	2.23922,0.337175	9.10548e-05	0.000276174
3	chr14:104455452:T:C	104455452	NA,C	NA,T	NA,1	NA,inf	NA,inf	NA,1.23201	9.09482e-05	0.000228092
3	chr14:105077211:A:G	105077211	NA,G	NA,A	NA,1	NA,-inf	NA,inf	NA,1.16365	9.08884e-05	0.000237097
3	chr14:103772664:T:C	103772664	NA,C	NA,T	NA,1	NA,inf	NA,inf	NA,1.33477	9.08537e-05	0.00024309
3	chr14:104471356:C:T	104471356	T,T	C,C	1,1	-inf,-inf	inf,inf	1.01076,1.32946	9.06527e-05	0.000267302
3	chr14:103844103:C:G	103844103	G,NA	C,NA	1,NA	inf,NA	inf,NA	1.25093,NA	9.06241e-05	0.000236894
3	chr14:104447366:C:T	104447366	T,NA	C,NA	1,NA	inf,NA	inf,NA	1.23001,NA	9.05308e-05	0.00021338
3	chr14:104090970:A:C	104090970	NA,C	NA,A	NA,1	NA,inf	NA,inf	NA,1.39542	9.03422e-05	0.000247456
3	chr14:103905923:G:A	103905923	A,A	G,G	1,1	inf,inf	inf,inf	0.595252,2.16685	9.0306e-05	0.000251699
3	chr14:105545713:C:T	105545713	NA,T	NA,C	NA,1	NA,-inf	NA,inf	NA,1.07334	9.0242e-05	0.000228514
3	chr14:104322625:G:A	104322625	A,A	G,G	1,1	-inf,-inf	inf,inf	0.938586,1.44588	9.02358e-05	0.000144206
3	chr14:104920827:T:A	104920827	A,NA	T,NA	1,NA	-inf,NA	inf,NA	1.2264,NA	9.02299e-05	0.000232591
3	chr14:104556298:G:A	104556298	NA,A	NA,G	NA,1	NA,inf	NA,inf	NA,1.20101	9.0129e-05	0.000241113
3	chr14:104315432:A:G	104315432	G,G	A,A	1,1	-inf,inf	inf,inf	0.169224,2.36982	9.00026e-05	0.00024588
3	chr14:104106330:G:A	104106330	A,A	G,G	1,1	-inf,-inf	inf,inf	1.43808,1.4507	8.98666e-05	0.00027507
3	chr14:104518031:C:T	104518031	NA,T	NA,C	NA,1	NA,inf	NA,inf	NA,1.25404	8.97318e-05	0.000240286
3	chr14:105429188:A:C	105429188	NA,C	NA,A	NA,1	NA,inf	NA,inf	NA,1.17329	8.96313e-05	0.000229902
3	chr14:105049889:C:T	105049889	T,T	C,C	1,1	-inf,-inf	inf,inf	2.25777,0.0207806	8.95307e-05	0.00025725
3	chr14:105312999:C:T	105312999	T,NA	C,NA	1,NA	inf,NA	inf,NA	1.30221,NA	8.94394e-05	0.000248278
3	chr14:105038933:C:T	105038933	T,T	C,C	1,1	inf,inf	inf,inf	1.01085,1.75144	8.93789e-05	0.000265713
3	chr14:104957295:G:A	104957295	NA,A	NA,G	NA,1	NA,-inf	NA,inf	NA,1.11703	8.93397e-05	0.000235001
3	chr14:104176454:T:C	104176454	NA,C	NA,T	NA,1	NA,inf	NA,inf	NA,1.27943	8.92925e-05	0.000245586
3	chr14:104662317:C:T	104662317	NA,T	NA,C	NA,1	NA,inf	NA,inf	NA,1.27068	8.9248e-05	0.00023727
3	chr14:104651735:A:G	104651735	G,NA	A,NA	1,NA	-inf,NA	inf,NA	1.25809,NA	8.90892e-05	0.000236327
3	chr14:103905361:C:T	103905361	T,T	C,C	1,1	inf,inf	inf,inf	0.195027,2.4113	8.90645e-05	0.000247218
3	chr14:105774338:T:C	105774338	NA,C	NA,T	NA,1	NA,-inf	NA,inf	NA,1.08392	8.89364e-05	0.000224994
3	chr14:105776993:C:T	105776993	T,NA	C,NA	1,NA	inf,NA	inf,NA	1.27571,NA	8.87224e-05	0.000245169
3	chr14:105425014:C:T	105425014	NA,T	NA,C	NA,1	NA,inf	NA,inf	NA,1.1673	8.86233e-05	0.000227178
3	chr14:104192185:C:T	104192185	NA,T	NA,C	NA,1	NA,inf	NA,inf	NA,1.31728	8.85299e-05	0.000244912
3	chr14:104698597:C:T	104698597	T,T	C,C	1,1	inf,-inf	inf,inf	1.73902,0.513804	8.839e-05	0.000222236
3	chr14:103805084:A:G	103805084	G,NA	A,NA	1,NA	inf,NA	inf,NA	1.26522,NA	8.81975e-05	0.000234007
3	chr14:104110326:C:T	104110326	T,NA	C,NA	1,NA	inf,NA	inf,NA	1.01862,NA	8.81761e-05	0.00020624
3	chr14:104586014:A:T	104586014	NA,T	NA,A	NA,1	NA,inf	NA,inf	NA,1.17955	8.8162e-05	0.000235535
3	chr14:104677420:G:C	104677420	NA,C	NA,G	NA,1	NA,inf	NA,inf	NA,1.18697	8.80784e-05	0.000237793
3	chr14:103871921:A:G	103871921	G,G	A,A	1,1	inf,inf	inf,inf	0.502325,2.30398	8.80014e-05	0.000290091
3	chr14:104167287:T:G	104167287	G,G	T,T	1,1	inf,-inf	inf,inf	1.52901,1.1198	8.77863e-05	0.000295859
3	chr14:104230418:C:T	104230418	T,T	C,C	1,1	inf,inf	inf,inf	1.63012,0.765068	8.74529e-05	0.000248483
3	chr14:105785990:A:G	105785990	NA,G	NA,A	NA,1	NA,-inf	NA,inf	NA,1.07173	8.73973e-05	0.000221199
3	chr14:103837936:T:C	103837936	NA,C	NA,T	NA,1	NA,inf	NA,inf	NA,1.2519	8.72088e-05	0.000230723
3	chr14:104557275:C:T	104557275	NA,T	NA,C	NA,1	NA,-inf	NA,inf	NA,1.01957	8.7163e-05	0.000220147
3	chr14:104559136:T:A	104559136	NA,A	NA,T	NA,1	NA,inf	NA,inf	NA,1.1808	8.71064e-05	0.000232785
3	chr14:105437323:G:A	105437323	NA,A	NA,G	NA,1	NA,inf	NA,inf	NA,1.17757	8.69474e-05	0.000221109
3	chr14:104895907:C:T	104895907	T,NA	C,NA	1,NA	inf,NA	inf,NA	1.32884,NA	8.68736e-05	0.00022626
3	chr14:104598137:T:G	104598137	NA,G	NA,T	NA,1	NA,inf	NA,inf	NA,1.23451	8.64234e-05	0.000239502
3	chr14:105360497:C:T	105360497	NA,T	NA,C	NA,1	NA,-inf	NA,inf	NA,0.912359	8.6287e-05	0.000205386
3	chr14:105371171:G:A	105371171	NA,A	NA,G	NA,1	NA,-inf	NA,inf	NA,0.949236	8.62129e-05	0.000209304
3	chr14:103775567:G:A	103775567	NA,A	NA,G	NA,1	NA,inf	NA,inf	NA,1.28707	8.61668e-05	0.000229642
3	chr14:104881823:G:A	104881823	A,NA	G,NA	1,NA	inf,NA	inf,NA	1.26037,NA	8.59775e-05	0.000228954
3	chr14:104285087:G:A	104285087	NA,A	NA,G	NA,1	NA,inf	NA,inf	NA,1.18509	8.57426e-05	0.000234006
3	chr14:105165946:C:T	105165946	NA,T	NA,C	NA,1	NA,-inf	NA,inf	NA,1.09498	8.5678e-05	0.000220281
3	chr14:103691241:C:T	103691241	T,T	C,C	1,1	-inf,-inf	inf,inf	0.363354,2.29297	8.56559e-05	0.00027063
3	chr14:104203241:G:A	104203241	NA,A	NA,G	NA,1	NA,-inf	NA,inf	NA,1.04989	8.56482e-05	0.000215901
3	chr14:103964403:A:G	103964403	NA,G	NA,A	NA,1	NA,-inf	NA,inf	NA,1.03753	8.5463e-05	0.000210743
3	chr14:103980979:A:AT	103980979	NA,AT	NA,A	NA,1	NA,-inf	NA,inf	NA,1.03753	8.5463e-05	0.000210743
3	chr14:105351213:A:G	105351213	NA,G	NA,A	NA,1	NA,-inf	NA,inf	NA,0.950738	8.53152e-05	0.000207452
3	chr14:105016036:A:T	105016036	T,T	A,A	1,1	-inf,inf	inf,inf	0.815536,1.52802	8.52801e-05	0.000226968
3	chr14:104455627:C:T	104455627	T,T	C,C	1,1	-inf,-inf	inf,inf	0.344156,1.68628	8.52159e-05	0.000210177
3	chr14:103775465:G:A	103775465	NA,A	NA,G	NA,1	NA,inf	NA,inf	NA,1.27941	8.50913e-05	0.000226675
3	chr14:104797603:C:G	104797603	NA,G	NA,C	NA,1	NA,inf	NA,inf	NA,1.26528	8.49763e-05	0.000240129
3	chr14:104870949:C:T	104870949	NA,T	NA,C	NA,1	NA,-inf	NA,inf	NA,0.982879	8.4967e-05	0.000217967
3	chr14:104119602:C:T	104119602	NA,T	NA,C	NA,1	NA,inf	NA,inf	NA,1.2193	8.49516e-05	0.000225028
3	chr14:104289981:C:T	104289981	T,T	C,C	1,1	inf,inf	inf,inf	1.96779,0.437204	8.49439e-05	0.000174166
3	chr14:104234054:A:G	104234054	G,NA	A,NA	1,NA	inf,NA	inf,NA	1.30171,NA	8.48989e-05	0.000234359
3	chr14:104028779:C:T	104028779	T,T	C,C	1,1	-inf,-inf	inf,inf	1.43056,1.24168	8.47947e-05	0.00024118
3	chr14:104103464:C:G	104103464	G,G	C,C	1,1	-inf,-inf	inf,inf	1.05712,1.81985	8.47544e-05	0.00025064
3	chr14:104174984:C:T	104174984	NA,T	NA,C	NA,1	NA,inf	NA,inf	NA,1.24864	8.47067e-05	0.000232176
3	chr14:103829227:G:A	103829227	NA,A	NA,G	NA,1	NA,inf	NA,inf	NA,1.17886	8.44455e-05	0.000220288
3	chr14:104127717:G:A	104127717	NA,A	NA,G	NA,1	NA,inf	NA,inf	NA,1.22338	8.44404e-05	0.000224464
3	chr14:105628508:G:A	105628508	NA,A	NA,G	NA,1	NA,-inf	NA,inf	NA,1.0421	8.43852e-05	0.000214874
3	chr14:103932323:C:G	103932323	NA,G	NA,C	NA,1	NA,-inf	NA,inf	NA,1.0301	8.43159e-05	0.000208003
3	chr14:104955891:C:T	104955891	T,T	C,C	1,1	-inf,inf	inf,inf	2.29527,0.0635222	8.42631e-05	0.000254778
3	chr14:104955975:AT:A	104955975	A,A	AT,AT	1,1	-inf,inf	inf,inf	2.29141,0.0734477	8.42319e-05	0.000254652
3	chr14:103827152:A:T	103827152	NA,T	NA,A	NA,1	NA,inf	NA,inf	NA,1.24855	8.41394e-05	0.000234483
3	chr14:104986488:A:G	104986488	G,NA	A,NA	1,NA	-inf,NA	inf,NA	1.17684,NA	8.41181e-05	0.000217561
3	chr14:104538879:C:T	104538879	NA,T	NA,C	NA,1	NA,-inf	NA,inf	NA,0.927568	8.39363e-05	0.000202574
3	chr14:104448206:C:A	104448206	A,NA	C,NA	1,NA	inf,NA	inf,NA	1.18839,NA	8.38836e-05	0.000198195
3	chr14:105526209:T:C	105526209	NA,C	NA,T	NA,1	NA,inf	NA,inf	NA,1.27468	8.38575e-05	0.000231766
3	chr14:103807216:C:T	103807216	NA,T	NA,C	NA,1	NA,inf	NA,inf	NA,1.24675	8.38571e-05	0.000233745
3	chr14:104523007:G:A	104523007	NA,A	NA,G	NA,1	NA,inf	NA,inf	NA,1.20865	8.37263e-05	0.000223566
3	chr14:104667218:G:A	104667218	NA,A	NA,G	NA,1	NA,inf	NA,inf	NA,1.10246	8.35063e-05	0.000218059
3	chr14:104649469:T:TCTC	104649469	TCTC,TCTC	T,T	1,1	inf,-inf	inf,inf	1.92148,0.220094	8.34755e-05	0.000205914
3	chr14:104351465:CT:C	104351465	NA,C	NA,CT	NA,1	NA,inf	NA,inf	NA,1.32139	8.33298e-05	0.00022331
3	chr14:105783277:G:A	105783277	NA,A	NA,G	NA,1	NA,-inf	NA,inf	NA,1.05429	8.33094e-05	0.000226047
3	chr14:105188384:C:T	105188384	NA,T	NA,C	NA,1	NA,inf	NA,inf	NA,1.13436	8.32006e-05	0.000213771
3	chr14:104358577:G:A	104358577	A,A	G,G	1,1	inf,inf	inf,inf	0.298085,2.31662	8.31336e-05	0.000190024
3	chr14:104200928:C:T	104200928	NA,T	NA,C	NA,1	NA,-inf	NA,inf	NA,1.03369	8.31204e-05	0.000209835
3	chr14:103817486:T:C	103817486	NA,C	NA,T	NA,1	NA,inf	NA,inf	NA,1.2408	8.30629e-05	0.00023171
3	chr14:105443190:A:G	105443190	NA,G	NA,A	NA,1	NA,inf	NA,inf	NA,1.02807	8.30537e-05	0.000217938
3	chr14:105423333:C:T	105423333	NA,T	NA,C	NA,1	NA,inf	NA,inf	NA,1.12804	8.28905e-05	0.00021239
3	chr14:103891815:G:A	103891815	A,A	G,G	1,1	-inf,-inf	inf,inf	0.010815,2.80394	8.27851e-05	0.000327797
3	chr14:104844494:C:T	104844494	NA,T	NA,C	NA,1	NA,inf	NA,inf	NA,1.16984	8.26703e-05	0.000223903
3	chr14:105382080:C:T	105382080	NA,T	NA,C	NA,1	NA,-inf	NA,inf	NA,0.895806	8.24795e-05	0.000196428
3	chr14:104562445:G:A	104562445	NA,A	NA,G	NA,1	NA,-inf	NA,inf	NA,0.992543	8.24701e-05	0.000208776
3	chr14:103960180:T:C	103960180	NA,C	NA,T	NA,1	NA,-inf	NA,inf	NA,1.01707	8.23605e-05	0.00020322
3	chr14:104689436:C:G	104689436	NA,G	NA,C	NA,1	NA,-inf	NA,inf	NA,1.05808	8.23435e-05	0.000213208
3	chr14:103823253:C:T	103823253	NA,T	NA,C	NA,1	NA,inf	NA,inf	NA,1.23638	8.23294e-05	0.000229774
3	chr14:104183756:G:A	104183756	NA,A	NA,G	NA,1	NA,inf	NA,inf	NA,1.29653	8.21265e-05	0.000223005
3	chr14:105274422:G:A	105274422	NA,A	NA,G	NA,1	NA,inf	NA,inf	NA,1.07564	8.20844e-05	0.000202304
3	chr14:103799386:G:C	103799386	NA,C	NA,G	NA,1	NA,inf	NA,inf	NA,1.21624	8.2039e-05	0.000216918
3	chr14:103720771:G:A	103720771	NA,A	NA,G	NA,1	NA,inf	NA,inf	NA,1.14981	8.20131e-05	0.000214866
3	chr14:104434236:G:C	104434236	C,NA	G,NA	1,NA	inf,NA	inf,NA	1.29491,NA	8.19575e-05	0.00019899
3	chr14:105273410:C:A	105273410	NA,A	NA,C	NA,1	NA,inf	NA,inf	NA,1.0745	8.19115e-05	0.000201795
3	chr14:105272617:A:T	105272617	NA,T	NA,A	NA,1	NA,inf	NA,inf	NA,1.07432	8.18812e-05	0.000201726
3	chr14:104662642:C:T	104662642	NA,T	NA,C	NA,1	NA,inf	NA,inf	NA,1.11918	8.18774e-05	0.00021741
3	chr14:104565807:G:A	104565807	NA,A	NA,G	NA,1	NA,inf	NA,inf	NA,1.14285	8.1874e-05	0.000218707
3	chr14:103711309:C:T	103711309	NA,T	NA,C	NA,1	NA,inf	NA,inf	NA,1.14304	8.1864e-05	0.000212642
3	chr14:103971583:T:C	103971583	NA,C	NA,T	NA,1	NA,-inf	NA,inf	NA,1.03509	8.17731e-05	0.000209192
3	chr14:103694874:C:T	103694874	NA,T	NA,C	NA,1	NA,-inf	NA,inf	NA,1.08106	8.17603e-05	0.000206563
3	chr14:105777102:C:T	105777102	T,NA	C,NA	1,NA	inf,NA	inf,NA	1.2328,NA	8.16408e-05	0.000226133
3	chr14:103984430:G:A	103984430	NA,A	NA,G	NA,1	NA,-inf	NA,inf	NA,1.01291	8.1569e-05	0.000201426
3	chr14:104950966:C:A	104950966	NA,A	NA,C	NA,1	NA,-inf	NA,inf	NA,1.09294	8.15689e-05	0.000214005
3	chr14:104326910:C:A	104326910	A,NA	C,NA	1,NA	inf,NA	inf,NA	1.22685,NA	8.15579e-05	0.000250867
3	chr14:105120358:A:C	105120358	NA,C	NA,A	NA,1	NA,-inf	NA,inf	NA,1.07347	8.14874e-05	0.000210372
3	chr14:105376160:G:T	105376160	NA,T	NA,G	NA,1	NA,-inf	NA,inf	NA,0.919298	8.13975e-05	0.000197932
3	chr14:104517838:C:T	104517838	NA,T	NA,C	NA,1	NA,inf	NA,inf	NA,1.1452	8.12925e-05	0.000207797
3	chr14:105126161:G:A	105126161	NA,A	NA,G	NA,1	NA,-inf	NA,inf	NA,1.03494	8.12187e-05	0.000208224
3	chr14:105282757:A:C	105282757	C,C	A,A	1,1	-inf,-inf	inf,inf	3.42363,1.62575	8.11225e-05	0.0106335
3	chr14:104973726:G:T	104973726	NA,T	NA,G	NA,1	NA,-inf	NA,inf	NA,1.0349	8.09769e-05	0.000208415
3	chr14:104527215:A:G	104527215	NA,G	NA,A	NA,1	NA,inf	NA,inf	NA,1.17876	8.09605e-05	0.00021728
3	chr14:105443043:A:T	105443043	NA,T	NA,A	NA,1	NA,inf	NA,inf	NA,1.01462	8.09311e-05	0.000212368
3	chr14:105526462:C:T	105526462	NA,T	NA,C	NA,1	NA,inf	NA,inf	NA,1.25398	8.091e-05	0.000223536
3	chr14:104590608:C:T	104590608	NA,T	NA,C	NA,1	NA,-inf	NA,inf	NA,0.916808	8.07024e-05	0.000200845
3	chr14:105359828:C:T	105359828	T,NA	C,NA	1,NA	inf,NA	inf,NA	1.23574,NA	8.06194e-05	0.000221875
3	chr14:105169232:G:C	105169232	NA,C	NA,G	NA,1	NA,inf	NA,inf	NA,1.2553	8.0564e-05	0.000221411
3	chr14:103820164:A:C	103820164	NA,C	NA,A	NA,1	NA,inf	NA,inf	NA,1.22156	8.04566e-05	0.000224276
3	chr14:104556822:C:T	104556822	NA,T	NA,C	NA,1	NA,-inf	NA,inf	NA,0.974314	8.03353e-05	0.000203913
3	chr14:104943958:G:C	104943958	NA,C	NA,G	NA,1	NA,-inf	NA,inf	NA,1.12281	8.02084e-05	0.000210287
3	chr14:104200481:A:G	104200481	NA,G	NA,A	NA,1	NA,-inf	NA,inf	NA,1.01081	8.01733e-05	0.000202481
3	chr14:105769629:T:C	105769629	C,NA	T,NA	1,NA	-inf,NA	inf,NA	1.17237,NA	7.99745e-05	0.000206216
3	chr14:103724625:A:G	103724625	NA,G	NA,A	NA,1	NA,inf	NA,inf	NA,1.1267	7.99707e-05	0.000214838
3	chr14:105282108:C:T	105282108	NA,T	NA,C	NA,1	NA,inf	NA,inf	NA,1.18375	7.97956e-05	0.000216996
3	chr14:105532476:G:A	105532476	NA,A	NA,G	NA,1	NA,inf	NA,inf	NA,1.24518	7.97863e-05	0.000220378
3	chr14:105182413:G:A	105182413	NA,A	NA,G	NA,1	NA,-inf	NA,inf	NA,1.00998	7.95797e-05	0.00019711
3	chr14:104166362:G:A	104166362	A,A	G,G	1,1	inf,inf	inf,inf	0.329285,1.94345	7.94984e-05	0.000219798
3	chr14:103817180:T:C	103817180	NA,C	NA,T	NA,1	NA,inf	NA,inf	NA,1.28408	7.93987e-05	0.000207691
3	chr14:104804838:C:T	104804838	NA,T	NA,C	NA,1	NA,inf	NA,inf	NA,1.16685	7.93559e-05	0.000212733
3	chr14:104920320:G:A	104920320	A,A	G,G	1,1	inf,inf	inf,inf	1.02844,1.27091	7.92625e-05	0.000217508
3	chr14:103844648:G:A	103844648	NA,A	NA,G	NA,1	NA,inf	NA,inf	NA,1.19153	7.90982e-05	0.000208466
3	chr14:104242170:T:C	104242170	C,C	T,T	1,1	inf,inf	inf,inf	0.927532,1.43334	7.90669e-05	0.000203382
3	chr14:103836168:C:T	103836168	T,NA	C,NA	1,NA	inf,NA	inf,NA	1.10624,NA	7.90645e-05	0.000200824
3	chr14:103791965:T:G	103791965	NA,G	NA,T	NA,1	NA,inf	NA,inf	NA,1.21182	7.90555e-05	0.000220445
3	chr14:105474109:C:T	105474109	NA,T	NA,C	NA,1	NA,inf	NA,inf	NA,1.04863	7.90512e-05	0.000200643
3	chr14:105632143:A:G	105632143	NA,G	NA,A	NA,1	NA,inf	NA,inf	NA,1.26365	7.89e-05	0.000220814
3	chr14:104167210:G:C	104167210	C,C	G,G	1,1	inf,-inf	inf,inf	1.49002,1.09454	7.88951e-05	0.00026456
3	chr14:104605478:G:C	104605478	C,C	G,G	1,1	-inf,-inf	inf,inf	1.91947,0.580408	7.88477e-05	0.000213445
3	chr14:105120345:G:A	105120345	NA,A	NA,G	NA,1	NA,-inf	NA,inf	NA,1.05457	7.883e-05	0.00020358
3	chr14:104834172:C:T	104834172	T,NA	C,NA	1,NA	inf,NA	inf,NA	1.21627,NA	7.88115e-05	0.000208068
3	chr14:103780739:G:A	103780739	NA,A	NA,G	NA,1	NA,inf	NA,inf	NA,1.27817	7.87501e-05	0.000205912
3	chr14:104666004:G:C	104666004	NA,C	NA,G	NA,1	NA,inf	NA,inf	NA,1.11133	7.87336e-05	0.000208363
3	chr14:104624594:G:A	104624594	A,A	G,G	1,1	inf,inf	inf,inf	0.972248,1.39384	7.87132e-05	0.000211055
3	chr14:104928522:G:A	104928522	A,A	G,G	1,1	inf,inf	inf,inf	0.949761,1.32188	7.86065e-05	0.000216841
3	chr14:105532421:G:A	105532421	NA,A	NA,G	NA,1	NA,inf	NA,inf	NA,1.23395	7.83456e-05	0.000216305
3	chr14:104126478:A:C	104126478	NA,C	NA,A	NA,1	NA,-inf	NA,inf	NA,1.00558	7.83196e-05	0.000192925
3	chr14:104172403:T:C	104172403	C,C	T,T	1,1	inf,-inf	inf,inf	1.39121,1.18105	7.81252e-05	0.00025776
3	chr14:103925031:A:C	103925031	NA,C	NA,A	NA,1	NA,-inf	NA,inf	NA,0.983456	7.81123e-05	0.00019319
3	chr14:105631586:G:A	105631586	NA,A	NA,G	NA,1	NA,inf	NA,inf	NA,1.25806	7.81092e-05	0.000218558
3	chr14:105291055:T:C	105291055	C,C	T,T	1,1	-inf,-inf	inf,inf	3.60351,1.25132	7.8109e-05	0.0126636
3	chr14:104555800:C:T	104555800	NA,T	NA,C	NA,1	NA,-inf	NA,inf	NA,0.958758	7.80473e-05	0.000198146
3	chr14:105462856:G:A	105462856	NA,A	NA,G	NA,1	NA,inf	NA,inf	NA,1.09933	7.80094e-05	0.000204381
3	chr14:103897168:G:A	103897168	NA,A	NA,G	NA,1	NA,-inf	NA,inf	NA,0.990435	7.78882e-05	0.000194682
3	chr14:105324351:C:T	105324351	NA,T	NA,C	NA,1	NA,-inf	NA,inf	NA,0.99206	7.7715e-05	0.000195428
3	chr14:105522713:G:A	105522713	NA,A	NA,G	NA,1	NA,inf	NA,inf	NA,1.12873	7.75511e-05	0.000198382
3	chr14:103930496:T:TA	103930496	NA,TA	NA,T	NA,1	NA,-inf	NA,inf	NA,1.00472	7.75491e-05	0.000204308
3	chr14:105269772:A:G	105269772	G,G	A,A	1,1	-inf,-inf	inf,inf	3.7534,1.19017	7.75129e-05	0.0151798
3	chr14:104114057:C:T	104114057	T,T	C,C	1,1	-inf,-inf	inf,inf	2.09259,0.521502	7.74617e-05	0.000226665
3	chr14:105462673:G:A	105462673	A,NA	G,NA	1,NA	-inf,NA	inf,NA	1.31606,NA	7.73346e-05	0.000225918
3	chr14:104288750:T:G	104288750	G,G	T,T	1,1	inf,inf	inf,inf	1.83485,0.618222	7.72072e-05	0.000178804
3	chr14:104375947:C:T	104375947	NA,T	NA,C	NA,1	NA,inf	NA,inf	NA,1.13002	7.71912e-05	0.00021877
3	chr14:103724226:C:T	103724226	NA,T	NA,C	NA,1	NA,inf	NA,inf	NA,1.09546	7.71463e-05	0.000206142
3	chr14:104096475:A:G	104096475	G,G	A,A	1,1	-inf,-inf	inf,inf	1.83453,0.86974	7.71316e-05	0.000247929
3	chr14:105641637:A:G	105641637	NA,G	NA,A	NA,1	NA,inf	NA,inf	NA,0.902716	7.70576e-05	0.000191678
3	chr14:105092023:A:G	105092023	G,G	A,A	1,1	inf,inf	inf,inf	1.11125,1.45519	7.68628e-05	0.000211423
3	chr14:104301647:T:C	104301647	NA,C	NA,T	NA,1	NA,-inf	NA,inf	NA,0.947043	7.68408e-05	0.000184903
3	chr14:104739904:A:G	104739904	NA,G	NA,A	NA,1	NA,inf	NA,inf	NA,1.27348	7.6651e-05	0.000214145
3	chr14:104136934:G:A	104136934	A,A	G,G	1,1	-inf,-inf	inf,inf	1.31298,1.87616	7.66148e-05	0.000302824
3	chr14:104293648:G:A	104293648	A,A	G,G	1,1	inf,-inf	inf,inf	0.9356,1.24912	7.65975e-05	0.000175406
3	chr14:105668556:C:T	105668556	T,T	C,C	1,1	-inf,-inf	inf,inf	1.45413,0.9956	7.64722e-05	0.000216199
3	chr14:104172106:C:A	104172106	A,A	C,C	1,1	inf,-inf	inf,inf	1.38034,1.17775	7.63832e-05	0.000251669
3	chr14:104592522:GCA:G	104592522	G,NA	GCA,NA	1,NA	-inf,NA	inf,NA	1.10094,NA	7.63577e-05	0.000202388
3	chr14:105431071:G:A	105431071	A,A	G,G	1,1	-inf,-inf	inf,inf	1.6976,0.309958	7.63041e-05	0.00018993
3	chr14:105657594:T:C	105657594	NA,C	NA,T	NA,1	NA,inf	NA,inf	NA,1.11983	7.62243e-05	0.00020243
3	chr14:104649895:G:T	104649895	T,T	G,G	1,1	inf,-inf	inf,inf	1.8577,0.239047	7.61119e-05	0.00018742
3	chr14:105774789:C:T	105774789	NA,T	NA,C	NA,1	NA,inf	NA,inf	NA,1.28457	7.60111e-05	0.000212886
3	chr14:104237411:T:C	104237411	C,C	T,T	1,1	inf,inf	inf,inf	0.730232,1.63781	7.59659e-05	0.000201197
3	chr14:104287181:G:A	104287181	A,A	G,G	1,1	inf,inf	inf,inf	1.87861,0.525194	7.59297e-05	0.000173362
3	chr14:104981269:C:T	104981269	T,T	C,C	1,1	inf,-inf	inf,inf	0.401937,1.53334	7.59277e-05	0.000192823
3	chr14:104956089:G:A	104956089	NA,A	NA,G	NA,1	NA,-inf	NA,inf	NA,0.998502	7.59074e-05	0.000194034
3	chr14:104878486:G:A	104878486	A,NA	G,NA	1,NA	inf,NA	inf,NA	1.19619,NA	7.59047e-05	0.000202183
3	chr14:104173182:C:G	104173182	G,G	C,C	1,1	inf,-inf	inf,inf	1.37617,1.17775	7.58747e-05	0.0002497
3	chr14:104015826:T:C	104015826	NA,C	NA,T	NA,1	NA,-inf	NA,inf	NA,1.01225	7.58045e-05	0.000188296
3	chr14:104318637:G:A	104318637	NA,A	NA,G	NA,1	NA,-inf	NA,inf	NA,0.951351	7.5716e-05	0.000162309
3	chr14:105373778:A:T	105373778	NA,T	NA,A	NA,1	NA,-inf	NA,inf	NA,0.872629	7.55322e-05	0.000184275
3	chr14:104519149:G:A	104519149	NA,A	NA,G	NA,1	NA,inf	NA,inf	NA,1.14695	7.54769e-05	0.000201491
3	chr14:105227347:G:A	105227347	NA,A	NA,G	NA,1	NA,inf	NA,inf	NA,1.1677	7.54617e-05	0.000210623
3	chr14:104881934:C:T	104881934	T,NA	C,NA	1,NA	inf,NA	inf,NA	1.19283,NA	7.54149e-05	0.000200851
3	chr14:104236723:A:G	104236723	NA,G	NA,A	NA,1	NA,-inf	NA,inf	NA,0.899058	7.52396e-05	0.00017556
3	chr14:104273033:A:G	104273033	G,G	A,A	1,1	inf,inf	inf,inf	0.536142,1.66153	7.51831e-05	0.000205377
3	chr14:103888108:C:T	103888108	T,T	C,C	1,1	-inf,inf	inf,inf	0.123536,2.15783	7.51496e-05	0.000202256
3	chr14:104354279:T:C	104354279	C,C	T,T	1,1	inf,inf	inf,inf	0.295973,2.26743	7.51097e-05	0.00017528
3	chr14:103887080:C:A	103887080	NA,A	NA,C	NA,1	NA,-inf	NA,inf	NA,1.03624	7.51037e-05	0.000189843
3	chr14:105532939:G:T	105532939	NA,T	NA,G	NA,1	NA,-inf	NA,inf	NA,0.989988	7.50748e-05	0.000195888
3	chr14:104127760:C:T	104127760	NA,T	NA,C	NA,1	NA,inf	NA,inf	NA,1.15248	7.50728e-05	0.000199533
```
