## Supplementary material for "Characterization of shared and ancestry-specific signals driving complex traits using multi-ancestry fine-mapping": susiex_nc3.cs80.snp (part 1 of 2)

```
BP	SNP	PIP(CS1)	LogBF(CS1,Pop1)	LogBF(CS1,Pop2)	PIP(CS2)	LogBF(CS2,Pop1)	LogBF(CS2,Pop2)	PIP(CS3)	LogBF(CS3,Pop1)	LogBF(CS3,Pop2)
103678537	chr14:103678537:T:A	1.9756e-05	-1.07666e-10	-0.912414	3.09036e-05	-1.07666e-10	-0.88095	3.17292e-05	-1.07666e-10	-0.884666
103678604	chr14:103678604:C:T	1.136e-05	-1.2612	-0.204578	1.2605e-05	-1.25111	-0.526623	1.35637e-05	-1.23341	-0.501092
103678873	chr14:103678873:A:G	1.30644e-05	-1.07666e-10	-1.32598	2.00621e-05	-1.07666e-10	-1.31299	2.07069e-05	-1.07666e-10	-1.31143
103678997	chr14:103678997:G:T	1.2466e-05	-1.07666e-10	-1.37287	1.89062e-05	-1.07666e-10	-1.37233	1.9465e-05	-1.07666e-10	-1.37329
103679171	chr14:103679171:C:T	1.07359e-05	-1.52228	-3.65436e-10	1.66797e-05	-1.49763	-3.65436e-10	1.71581e-05	-1.49943	-3.65436e-10
103679194	chr14:103679194:G:A	2.4092e-05	-1.2643	0.550304	2.39277e-05	-1.2553	0.118517	2.61845e-05	-1.23758	0.160842
103680024	chr14:103680024:A:G	1.15439e-05	-1.30978	-0.139932	1.33238e-05	-1.30314	-0.419134	1.4111e-05	-1.28469	-0.410258
103680084	chr14:103680084:C:T	2.59292e-05	-1.26906	0.628557	2.48748e-05	-1.33371	0.235744	2.79745e-05	-1.32439	0.313785
103680161	chr14:103680161:G:A	1.2482e-05	-1.07666e-10	-1.37159	1.88888e-05	-1.07666e-10	-1.37325	1.94616e-05	-1.07666e-10	-1.37346
103681016	chr14:103681016:G:A	9.27853e-06	-0.310004	-1.35817	1.2381e-05	-0.423326	-1.37233	1.34751e-05	-0.369072	-1.37199
103681238	chr14:103681238:A:G	1.24723e-05	-1.07666e-10	-1.37237	1.88965e-05	-1.07666e-10	-1.37285	1.94617e-05	-1.07666e-10	-1.37345
103681549	chr14:103681549:T:C	2.62637e-05	-0.903142	0.275454	3.80794e-05	-1.02335	0.351202	4.04029e-05	-0.978275	0.335275
103681703	chr14:103681703:C:T	1.25839e-05	-1.07666e-10	-1.36345	1.89167e-05	-1.07666e-10	-1.37178	1.95351e-05	-1.07666e-10	-1.36969
103681877	chr14:103681877:C:T	1.24609e-05	-1.07666e-10	-1.37328	1.89524e-05	-1.07666e-10	-1.36989	1.95294e-05	-1.07666e-10	-1.36998
103682002	chr14:103682002:C:T	3.36491e-06	-1.31557	-1.3669	5.59199e-06	-1.25299	-1.3375	5.68813e-06	-1.26005	-1.34347
103682230	chr14:103682230:C:T	1.33417e-05	-1.07666e-10	-1.30498	2.05379e-05	-1.07666e-10	-1.28955	2.12053e-05	-1.07666e-10	-1.28765
103682391	chr14:103682391:G:A	1.27202e-05	-1.07666e-10	-1.35268	1.90136e-05	-1.07666e-10	-1.36667	1.96676e-05	-1.07666e-10	-1.36293
103682568	chr14:103682568:C:T	4.26496e-05	-1.03817	0.895315	6.18938e-05	-1.14395	0.957547	6.51727e-05	-1.10405	0.939186
103682647	chr14:103682647:G:A	1.65753e-05	-1.07666e-10	-1.08796	2.5899e-05	-1.07666e-10	-1.05762	2.67722e-05	-1.07666e-10	-1.05454
103682863	chr14:103682863:C:A	1.07922e-05	-1.51705	-3.65436e-10	1.63914e-05	-1.51507	-3.65436e-10	1.6923e-05	-1.51323	-3.65436e-10
103683106	chr14:103683106:A:C	1.69776e-05	-1.07666e-10	-1.06398	2.75167e-05	-1.07666e-10	-0.997031	2.73483e-05	-1.07666e-10	-1.03325
103683138	chr14:103683138:A:G	9.79929e-06	-0.262529	-1.35103	1.29881e-05	-0.377891	-1.3699	1.41591e-05	-0.322212	-1.36933
103683232	chr14:103683232:C:T	3.45991e-06	-1.28438	-1.37025	5.74325e-06	-1.21768	-1.34612	5.84504e-06	-1.22519	-1.35112
103683616	chr14:103683616:ATCCTC:A	1.30283e-05	-1.07666e-10	-1.32875	2.02979e-05	-1.07666e-10	-1.30131	2.07201e-05	-1.07666e-10	-1.3108
103683623	chr14:103683623:GTAA:G	1.31014e-05	-1.07666e-10	-1.32316	2.04418e-05	-1.07666e-10	-1.29424	2.08578e-05	-1.07666e-10	-1.30417
103684017	chr14:103684017:A:G	9.54498e-06	-0.987418	-0.652439	1.24517e-05	-1.09716	-0.692808	1.31381e-05	-1.07672	-0.68967
103684752	chr14:103684752:T:C	1.07806e-05	-1.51813	-3.65436e-10	1.63738e-05	-1.51614	-3.65436e-10	1.69039e-05	-1.51436	-3.65436e-10
103685063	chr14:103685063:C:T	2.77747e-05	-1.21194	0.640193	2.64556e-05	-1.28279	0.246431	2.98169e-05	-1.27157	0.324747
103685090	chr14:103685090:C:T	1.49983e-05	-1.07666e-10	-1.18794	2.18641e-05	-1.07666e-10	-1.22698	2.23276e-05	-1.07666e-10	-1.23608
103685449	chr14:103685449:T:C	1.24703e-05	-1.07666e-10	-1.37253	1.88989e-05	-1.07666e-10	-1.37272	1.94623e-05	-1.07666e-10	-1.37342
103685476	chr14:103685476:A:G	1.25263e-05	-1.07666e-10	-1.36804	1.95199e-05	-1.07666e-10	-1.34039	1.9915e-05	-1.07666e-10	-1.35043
103685863	chr14:103685863:T:C	1.24756e-05	-1.07666e-10	-1.3721	1.88932e-05	-1.07666e-10	-1.37302	1.94612e-05	-1.07666e-10	-1.37348
103687431	chr14:103687431:C:T	2.14519e-05	-0.964074	0.134012	3.12111e-05	-1.07766	0.20661	3.30404e-05	-1.03546	0.191288
103688052	chr14:103688052:A:G	1.24822e-05	-1.07666e-10	-1.37157	1.88887e-05	-1.07666e-10	-1.37326	1.94616e-05	-1.07666e-10	-1.37346
103688269	chr14:103688269:C:T	9.47355e-06	-0.300165	-1.3472	1.2548e-05	-0.413952	-1.36831	1.36691e-05	-0.359148	-1.36762
103688370	chr14:103688370:C:T	1.27194e-05	-1.07666e-10	-1.35274	1.96644e-05	-1.07666e-10	-1.33301	2.01263e-05	-1.07666e-10	-1.33987
103688541	chr14:103688541:G:A	2.64002e-05	-1.26439	0.641885	2.52773e-05	-1.33004	0.248121	2.84755e-05	-1.31931	0.326457
103688545	chr14:103688545:C:G	6.1051e-05	-0.878977	1.09481	0.000120159	-1.01192	1.48892	0.000126327	-0.965871	1.46284
103688980	chr14:103688980:C:T	1.28402e-05	-1.22957	-0.113728	1.40821e-05	-1.21799	-0.448936	1.51773e-05	-1.2004	-0.421704
103689065	chr14:103689065:G:GGT	8.25838e-05	-1.51822	2.03616	4.96362e-05	-1.53972	1.13262	5.78956e-05	-1.53722	1.25396
103689068	chr14:103689068:GTCGCT:G	7.02402e-06	-1.04097	-0.905566	9.3077e-06	-1.1447	-0.936285	9.77826e-06	-1.1262	-0.935543
103689303	chr14:103689303:C:T	2.36577e-05	-0.732185	-3.65436e-10	3.85073e-05	-0.660976	-3.65436e-10	4.00071e-05	-0.652845	-3.65436e-10
103689771	chr14:103689771:C:G	2.65812e-05	-1.26348	0.647806	2.54335e-05	-1.3292	0.253439	2.86477e-05	-1.31857	0.331739
103690636	chr14:103690636:TC:T	3.42351e-06	-1.29592	-1.36928	5.68312e-06	-1.23091	-1.34341	5.78341e-06	-1.23809	-1.34882
103690966	chr14:103690966:T:C	1.29091e-05	-1.07666e-10	-1.33794	2.0058e-05	-1.07666e-10	-1.31319	2.0497e-05	-1.07666e-10	-1.32162
103691018	chr14:103691018:C:T	1.24756e-05	-1.07666e-10	-1.3721	1.88932e-05	-1.07666e-10	-1.37302	1.94612e-05	-1.07666e-10	-1.37348
103691210	chr14:103691210:C:G	1.30083e-05	-1.07666e-10	-1.33029	2.02652e-05	-1.07666e-10	-1.30292	2.06963e-05	-1.07666e-10	-1.31195
103691241	chr14:103691241:C:T	0.000109746	-1.26741	2.06971	7.52515e-05	-1.33403	1.34304	8.56559e-05	-1.32412	1.43256
103691589	chr14:103691589:C:T	6.48044e-06	-1.1085	-0.918588	8.64739e-06	-1.20568	-0.948882	9.07057e-06	-1.18834	-0.948531
103691861	chr14:103691861:A:T	1.30576e-05	-1.07666e-10	-1.3265	2.03554e-05	-1.07666e-10	-1.29848	2.07826e-05	-1.07666e-10	-1.30779
103691885	chr14:103691885:T:C	3.39168e-06	-1.30324	-1.3713	5.48959e-06	-1.23903	-1.36994	5.60679e-06	-1.24631	-1.37162
103692349	chr14:103692349:C:T	1.75692e-05	-1.07666e-10	-1.02973	2.5779e-05	-1.07666e-10	-1.06227	2.63227e-05	-1.07666e-10	-1.07147
103693092	chr14:103693092:G:C	6.74311e-06	-1.00952	-0.97783	8.91305e-06	-1.11659	-1.00772	9.35176e-06	-1.09751	-1.00883
103693134	chr14:103693134:T:C	1.29171e-05	-1.07666e-10	-1.33732	2.00768e-05	-1.07666e-10	-1.31226	2.05177e-05	-1.07666e-10	-1.32061
103693187	chr14:103693187:C:T	1.26173e-05	-1.07666e-10	-1.36081	1.94394e-05	-1.07666e-10	-1.34452	1.9909e-05	-1.07666e-10	-1.35073
103693724	chr14:103693724:T:C	1.07148e-05	-1.52425	-3.65436e-10	1.66403e-05	-1.5	-3.65436e-10	1.73959e-05	-1.48567	-3.65436e-10
103693776	chr14:103693776:G:A	1.09828e-05	-1.49955	-3.65436e-10	1.72128e-05	-1.46617	-3.65436e-10	1.77013e-05	-1.46827	-3.65436e-10
103694209	chr14:103694209:G:A	1.3282e-05	-1.07666e-10	-1.30946	2.0791e-05	-1.07666e-10	-1.2773	2.11999e-05	-1.07666e-10	-1.28791
103694347	chr14:103694347:G:A	1.21014e-05	-1.40256	-3.65436e-10	1.76261e-05	-1.44244	-3.65436e-10	1.8446e-05	-1.42705	-3.65436e-10
103694352	chr14:103694352:C:T	1.24608e-05	-1.07666e-10	-1.37329	1.89002e-05	-1.07666e-10	-1.37265	1.94612e-05	-1.07666e-10	-1.37348
103694874	chr14:103694874:C:T	4.75664e-05	-1.07666e-10	-0.033746	7.725e-05	-1.07666e-10	0.0352229	8.17603e-05	-1.07666e-10	0.0618898
103694928	chr14:103694928:C:T	1.47686e-05	-1.07666e-10	-1.20337	2.14856e-05	-1.07666e-10	-1.24444	2.19569e-05	-1.07666e-10	-1.25282
103695184	chr14:103695184:G:A	1.54144e-05	-1.07666e-10	-1.16057	2.23152e-05	-1.07666e-10	-1.20656	2.27742e-05	-1.07666e-10	-1.21627
103695347	chr14:103695347:A:G	7.73289e-06	-0.876047	-0.974344	1.02067e-05	-0.997233	-0.991551	1.07442e-05	-0.975095	-0.992442
103695379	chr14:103695379:A:AT	1.5763e-05	-1.07666e-10	-1.13821	2.5125e-05	-1.07666e-10	-1.08796	2.54599e-05	-1.07666e-10	-1.1048
103695894	chr14:103695894:G:A	1.25563e-05	-1.07666e-10	-1.36565	1.89019e-05	-1.07666e-10	-1.37256	1.9512e-05	-1.07666e-10	-1.37087
103695906	chr14:103695906:C:T	1.24606e-05	-1.07666e-10	-1.3733	1.89849e-05	-1.07666e-10	-1.36818	1.95127e-05	-1.07666e-10	-1.37084
103695926	chr14:103695926:G:A	1.83381e-05	-1.25416	0.267267	2.09705e-05	-1.23985	-0.0288563	2.21199e-05	-1.22531	-0.0201157
103696039	chr14:103696039:C:T	4.49868e-05	-0.514027	0.424524	5.95292e-05	-0.593051	0.367695	6.59643e-05	-0.518071	0.365282
103696223	chr14:103696223:T:C	1.28793e-05	-1.07666e-10	-1.34025	2.00102e-05	-1.07666e-10	-1.31558	2.04439e-05	-1.07666e-10	-1.32422
103696386	chr14:103696386:G:A	5.03855e-06	-1.05783	-1.22093	8.77727e-06	-0.98203	-1.15763	8.95337e-06	-0.985251	-1.16462
103696791	chr14:103696791:C:T	1.34203e-05	-1.29911	-3.65436e-10	2.05456e-05	-1.28918	-3.65436e-10	2.12256e-05	-1.2867	-3.65436e-10
103697306	chr14:103697306:C:T	1.25044e-05	-1.07666e-10	-1.36979	1.88845e-05	-1.07666e-10	-1.37348	1.94707e-05	-1.07666e-10	-1.37299
103697425	chr14:103697425:G:C	4.11353e-05	-1.07666e-10	-0.179006	6.61288e-05	-1.07666e-10	-0.120219	6.57624e-05	-1.07666e-10	-0.155854
103697564	chr14:103697564:T:C	7.86078e-06	-0.887872	-0.946116	1.36606e-05	-0.808811	-0.888499	1.41702e-05	-0.808342	-0.882417
103697748	chr14:103697748:C:T	1.25265e-05	-1.07666e-10	-1.36802	1.92161e-05	-1.07666e-10	-1.35608	1.97065e-05	-1.07666e-10	-1.36095
103697856	chr14:103697856:TCTGCACAGTGTGGGACTGCAGGACAGGGTC:T	1.26346e-05	-1.07666e-10	-1.35944	1.89516e-05	-1.07666e-10	-1.36994	1.95882e-05	-1.07666e-10	-1.36697
103698185	chr14:103698185:T:C	1.26441e-05	-1.07666e-10	-1.35868	1.95039e-05	-1.07666e-10	-1.34121	1.99695e-05	-1.07666e-10	-1.3477
103698259	chr14:103698259:C:T	1.24625e-05	-1.07666e-10	-1.37315	1.8916e-05	-1.07666e-10	-1.37182	1.94693e-05	-1.07666e-10	-1.37307
103698297	chr14:103698297:G:A	1.25298e-05	-1.07666e-10	-1.36777	1.93901e-05	-1.07666e-10	-1.34706	1.98434e-05	-1.07666e-10	-1.35403
103699259	chr14:103699259:C:T	1.42726e-05	-1.07666e-10	-1.23753	2.21731e-05	-1.07666e-10	-1.21294	2.27278e-05	-1.07666e-10	-1.21831
103699416	chr14:103699416:G:A	9.02411e-06	-0.330649	-1.36532	1.2119e-05	-0.443572	-1.37348	1.31949e-05	-0.388616	-1.37345
103699590	chr14:103699590:T:C	2.61024e-05	-1.28085	0.647009	2.49762e-05	-1.34375	0.249855	2.8174e-05	-1.33325	0.329748
103699678	chr14:103699678:C:T	1.48435e-05	-1.07666e-10	-1.19831	2.16705e-05	-1.07666e-10	-1.23587	2.21393e-05	-1.07666e-10	-1.24455
103699867	chr14:103699867:G:A	1.4265e-05	-1.07666e-10	-1.23806	2.04191e-05	-1.07666e-10	-1.29535	2.10674e-05	-1.07666e-10	-1.29417
103699868	chr14:103699868:T:C	1.41929e-05	-1.07666e-10	-1.24313	2.06208e-05	-1.07666e-10	-1.28552	2.15771e-05	-1.07666e-10	-1.27027
103700396	chr14:103700396:C:T	8.42866e-06	-0.393779	-1.37046	1.14319e-05	-0.502967	-1.37245	1.24168e-05	-0.45025	-1.37261
103700446	chr14:103700446:A:G	2.01706e-05	-0.807971	-0.0836764	2.60795e-05	-0.92801	-0.122665	2.84531e-05	-0.881098	-0.112549
103700488	chr14:103700488:C:T	1.35289e-05	-1.07666e-10	-1.29104	2.08874e-05	-1.07666e-10	-1.27268	2.15818e-05	-1.07666e-10	-1.27005
103700620	chr14:103700620:G:A	2.19053e-05	-1.07666e-10	-0.809143	2.94463e-05	-1.07666e-10	-0.929256	3.06165e-05	-1.07666e-10	-0.920363
103700657	chr14:103700657:C:T	1.05161e-05	-1.54297	-3.65436e-10	1.58114e-05	-1.55109	-3.65436e-10	1.62963e-05	-1.55097	-3.65436e-10
103700738	chr14:103700738:C:T	1.01928e-05	-0.925067	-0.649129	1.27735e-05	-0.919974	-0.844477	1.40696e-05	-0.890424	-0.807463
103701208	chr14:103701208:G:A	8.14069e-06	-0.910615	-0.888384	1.09348e-05	-0.881592	-1.03828	1.18547e-05	-0.857567	-1.01161
103701227	chr14:103701227:A:G	9.51594e-06	-0.274502	-1.3684	1.27958e-05	-0.389542	-1.37317	1.39387e-05	-0.333929	-1.3733
103701259	chr14:103701259:C:T	1.5497e-05	-1.07666e-10	-1.15522	2.18061e-05	-1.07666e-10	-1.22964	2.2498e-05	-1.07666e-10	-1.22847
103701476	chr14:103701476:C:A	2.67416e-05	-1.07666e-10	-0.609652	4.47567e-05	-1.07666e-10	-0.510583	4.40156e-05	-1.07666e-10	-0.557357
103701601	chr14:103701601:G:A	2.82626e-06	-1.5497	-1.30722	4.71131e-06	-1.53151	-1.23034	4.77181e-06	-1.53498	-1.2442
103702041	chr14:103702041:C:T	2.69514e-05	-0.759317	0.15748	3.4782e-05	-0.886191	0.123467	3.80282e-05	-0.838241	0.134668
103702202	chr14:103702202:C:CTGCT	1.7393e-05	-1.07666e-10	-1.03981	2.52962e-05	-1.07666e-10	-1.08117	2.61388e-05	-1.07666e-10	-1.07848
103702307	chr14:103702307:G:A	2.85829e-05	-1.07666e-10	-0.543063	4.06969e-05	-1.07666e-10	-0.605672	4.16375e-05	-1.07666e-10	-0.6129
103702526	chr14:103702526:C:T	2.45621e-05	-1.29264	0.597975	2.36515e-05	-1.35434	0.205937	2.66548e-05	-1.34399	0.285058
103702680	chr14:103702680:C:T	1.30917e-05	-1.07666e-10	-1.32389	1.92073e-05	-1.07666e-10	-1.35654	1.9807e-05	-1.07666e-10	-1.35586
103702774	chr14:103702774:G:A	1.30064e-05	-1.07666e-10	-1.33043	2.0348e-05	-1.07666e-10	-1.29884	2.09343e-05	-1.07666e-10	-1.30052
103703020	chr14:103703020:G:A	1.30888e-05	-1.07666e-10	-1.32412	2.01956e-05	-1.07666e-10	-1.30636	2.0661e-05	-1.07666e-10	-1.31366
103703651	chr14:103703651:CCT:C	0.000146654	-1.3196	2.4118	9.96659e-05	-1.37938	1.66938	0.000115484	-1.36959	1.77682
103703805	chr14:103703805:C:T	0.000358506	1.98607	-3.65436e-10	0.000613397	2.10719	-3.65436e-10	0.000657604	2.1467	-3.65436e-10
103704004	chr14:103704004:A:C	3.74672e-06	-1.23753	-1.33747	6.39167e-06	-1.16716	-1.28967	6.46515e-06	-1.17571	-1.29977
103704128	chr14:103704128:G:A	6.62998e-06	-1.10606	-0.898214	8.83517e-06	-1.20352	-0.929565	9.273e-06	-1.18617	-0.928626
103704217	chr14:103704217:C:T	1.27859e-05	-1.07666e-10	-1.34753	1.97971e-05	-1.07666e-10	-1.32629	2.02487e-05	-1.07666e-10	-1.33381
103704641	chr14:103704641:CATGATCCGCCTGCCTCAGCCTCGGCCTCCCAA:C	1.45968e-05	-1.07666e-10	-1.21507	2.31814e-05	-1.07666e-10	-1.16847	2.33118e-05	-1.07666e-10	-1.19294
103704861	chr14:103704861:C:T	1.2802e-05	-1.07666e-10	-1.34627	1.98902e-05	-1.07666e-10	-1.3216	2.0295e-05	-1.07666e-10	-1.33153
103704914	chr14:103704914:C:T	1.28644e-05	-1.07666e-10	-1.34141	1.99961e-05	-1.07666e-10	-1.31629	2.04161e-05	-1.07666e-10	-1.32558
103705132	chr14:103705132:C:T	3.62023e-05	-1.07666e-10	-0.30675	5.86572e-05	-1.07666e-10	-0.240114	6.42404e-05	-1.07666e-10	-0.17927
103705421	chr14:103705421:A:G	6.37193e-06	-1.1468	-0.897173	8.52979e-06	-1.24004	-0.92822	8.95171e-06	-1.22317	-0.926888
103705431	chr14:103705431:T:C	1.80178e-05	-1.07666e-10	-1.00451	2.94079e-05	-1.07666e-10	-0.930561	2.91379e-05	-1.07666e-10	-0.969863
103706433	chr14:103706433:T:G	1.56993e-05	-1.07666e-10	-1.14226	2.31752e-05	-1.07666e-10	-1.16874	2.37152e-05	-1.07666e-10	-1.17579
103706470	chr14:103706470:C:A	7.58607e-06	-0.533231	-1.33633	1.01168e-05	-0.644817	-1.35281	1.09641e-05	-0.592384	-1.35489
103706723	chr14:103706723:T:C	1.26203e-05	-1.07666e-10	-1.36057	1.94567e-05	-1.07666e-10	-1.34363	1.99206e-05	-1.07666e-10	-1.35015
103707128	chr14:103707128:C:T	1.48863e-05	-1.07666e-10	-1.19543	2.37225e-05	-1.07666e-10	-1.1454	2.38051e-05	-1.07666e-10	-1.172
103707287	chr14:103707287:T:C	1.29728e-05	-1.07666e-10	-1.33302	2.01943e-05	-1.07666e-10	-1.30642	2.06109e-05	-1.07666e-10	-1.31608
103707526	chr14:103707526:C:G	1.2689e-05	-1.07666e-10	-1.35514	1.96164e-05	-1.07666e-10	-1.33546	2.00707e-05	-1.07666e-10	-1.34264
103707628	chr14:103707628:G:A	1.2603e-05	-1.07666e-10	-1.36194	1.94123e-05	-1.07666e-10	-1.34592	1.98848e-05	-1.07666e-10	-1.35195
103707786	chr14:103707786:T:C	9.98551e-06	-0.938124	-0.656615	1.36282e-05	-0.939583	-0.760099	1.45408e-05	-0.909451	-0.755493
103707813	chr14:103707813:G:A	1.33486e-05	-1.07666e-10	-1.30447	1.9481e-05	-1.07666e-10	-1.34238	2.0086e-05	-1.07666e-10	-1.34188
103708300	chr14:103708300:T:C	1.26027e-05	-1.07666e-10	-1.36196	1.94138e-05	-1.07666e-10	-1.34584	1.98832e-05	-1.07666e-10	-1.35203
103708472	chr14:103708472:G:GAT	1.2473e-05	-1.07666e-10	-1.3723	1.90882e-05	-1.07666e-10	-1.36275	1.96484e-05	-1.07666e-10	-1.36391
103708488	chr14:103708488:G:A	8.9824e-06	-1.15454	-0.546067	1.18708e-05	-1.24745	-0.590299	1.24953e-05	-1.23017	-0.58638
103708729	chr14:103708729:G:A	1.46991e-05	-1.07666e-10	-1.20809	2.16083e-05	-1.07666e-10	-1.23874	2.23372e-05	-1.07666e-10	-1.23565
103709035	chr14:103709035:G:A	1.28894e-05	-1.07666e-10	-1.33947	1.98294e-05	-1.07666e-10	-1.32466	2.03045e-05	-1.07666e-10	-1.33106
103709597	chr14:103709597:G:A	0.000108207	-1.07666e-10	0.788168	0.00013403	-1.07666e-10	0.586241	0.000147009	-1.07666e-10	0.648594
103710024	chr14:103710024:G:A	1.63703e-05	-1.07666e-10	-1.10041	2.66018e-05	-1.07666e-10	-1.03085	2.72547e-05	-1.07666e-10	-1.03668
103710119	chr14:103710119:G:A	1.94485e-05	-1.07666e-10	-0.928103	3.05718e-05	-1.07666e-10	-0.891746	3.14291e-05	-1.07666e-10	-0.89417
103710348	chr14:103710348:C:G	1.48353e-05	-1.07666e-10	-1.19886	2.18387e-05	-1.07666e-10	-1.22814	2.27429e-05	-1.07666e-10	-1.21765
103710462	chr14:103710462:C:T	4.53081e-05	-1.07666e-10	-0.0823877	6.55093e-05	-1.07666e-10	-0.129633	6.90168e-05	-1.07666e-10	-0.107553
103710511	chr14:103710511:C:T	1.24596e-05	-1.07666e-10	-1.37338	1.89789e-05	-1.07666e-10	-1.3685	1.9507e-05	-1.07666e-10	-1.37113
103710761	chr14:103710761:G:T	1.10868e-05	-1.41891	-0.0712076	1.36899e-05	-1.45915	-0.236012	1.49452e-05	-1.45342	-0.184092
103711309	chr14:103711309:C:T	5.3433e-05	-1.07666e-10	0.0825543	7.73601e-05	-1.07666e-10	0.0366467	8.1864e-05	-1.07666e-10	0.0631573
103711737	chr14:103711737:C:G	1.78195e-05	-1.01558	-3.65436e-10	2.57887e-05	-1.06189	-3.65436e-10	2.5969e-05	-1.085	-3.65436e-10
103711849	chr14:103711849:A:G	5.80682e-05	-1.30628	1.47203	5.11488e-05	-1.36709	0.990002	5.91121e-05	-1.35677	1.0943
103712033	chr14:103712033:A:G	1.24991e-05	-1.07666e-10	-1.37022	1.88847e-05	-1.07666e-10	-1.37347	1.94665e-05	-1.07666e-10	-1.37321
103712580	chr14:103712580:A:G	1.26024e-05	-1.07666e-10	-1.36199	1.89265e-05	-1.07666e-10	-1.37126	1.95494e-05	-1.07666e-10	-1.36896
103712773	chr14:103712773:C:T	1.7693e-05	-1.02271	-3.65436e-10	2.61225e-05	-1.04903	-3.65436e-10	2.67861e-05	-1.05402	-3.65436e-10
103712977	chr14:103712977:T:C	1.2483e-05	-1.07666e-10	-1.37151	1.89509e-05	-1.07666e-10	-1.36997	1.95074e-05	-1.07666e-10	-1.37111
103713342	chr14:103713342:T:C	1.32414e-05	-1.07666e-10	-1.31253	2.10433e-05	-1.07666e-10	-1.26524	2.12451e-05	-1.07666e-10	-1.28578
103713910	chr14:103713910:T:C	1.24623e-05	-1.07666e-10	-1.37316	1.89198e-05	-1.07666e-10	-1.37161	1.94717e-05	-1.07666e-10	-1.37294
103713963	chr14:103713963:C:T	3.24397e-05	-1.07666e-10	-0.416491	4.72083e-05	-1.07666e-10	-0.457255	4.9441e-05	-1.07666e-10	-0.441121
103714019	chr14:103714019:A:C	1.25386e-05	-1.07666e-10	-1.36706	1.88921e-05	-1.07666e-10	-1.37308	1.94914e-05	-1.07666e-10	-1.37193
103714056	chr14:103714056:C:T	6.0346e-05	-0.884693	1.08891	5.48071e-05	-0.892088	0.584083	6.0428e-05	-0.88681	0.646361
103714107	chr14:103714107:C:T	4.12391e-05	-1.2426	1.06612	3.7642e-05	-1.31139	0.627688	4.30878e-05	-1.30039	0.721725
103714263	chr14:103714263:C:T	1.31335e-05	-1.07666e-10	-1.32071	2.06969e-05	-1.07666e-10	-1.28184	2.13451e-05	-1.07666e-10	-1.28108
103714398	chr14:103714398:G:A	2.45531e-05	-1.32069	0.625653	2.3788e-05	-1.37901	0.236363	2.68429e-05	-1.36959	0.31769
103714516	chr14:103714516:G:A	1.26103e-05	-1.07666e-10	-1.36136	1.89049e-05	-1.07666e-10	-1.3724	1.94897e-05	-1.07666e-10	-1.37201
103714587	chr14:103714587:C:T	1.83654e-05	-1.07666e-10	-0.985404	2.88254e-05	-1.07666e-10	-0.950568	2.98143e-05	-1.07666e-10	-0.946913
103714988	chr14:103714988:G:A	1.25504e-05	-1.07666e-10	-1.36612	1.88971e-05	-1.07666e-10	-1.37282	1.95014e-05	-1.07666e-10	-1.37142
103716661	chr14:103716661:C:T	5.11054e-06	-0.936654	-1.32791	7.97137e-06	-0.98688	-1.24909	8.39383e-06	-0.954188	-1.26022
103717161	chr14:103717161:G:A	1.24932e-05	-1.07666e-10	-1.37069	1.91275e-05	-1.07666e-10	-1.3607	1.9635e-05	-1.07666e-10	-1.36459
103717366	chr14:103717366:G:A	1.39005e-05	-1.07666e-10	-1.26395	2.00999e-05	-1.07666e-10	-1.31111	2.09654e-05	-1.07666e-10	-1.29903
103717598	chr14:103717598:T:C	1.38869e-05	-1.07666e-10	-1.26493	2.23778e-05	-1.07666e-10	-1.20376	2.24638e-05	-1.07666e-10	-1.23
103717778	chr14:103717778:C:G	6.01814e-06	-1.08427	-1.01682	7.99514e-06	-1.18181	-1.05118	8.41645e-06	-1.1648	-1.04691
103717964	chr14:103717964:C:T	1.27347e-05	-1.07666e-10	-1.35154	1.90601e-05	-1.07666e-10	-1.36423	1.95931e-05	-1.07666e-10	-1.36672
103717985	chr14:103717985:A:G	7.06669e-06	-0.568512	-1.37197	9.85655e-06	-0.665956	-1.35773	1.06855e-05	-0.614775	-1.35824
103718010	chr14:103718010:T:C	1.45175e-05	-1.07666e-10	-1.22052	2.35015e-05	-1.07666e-10	-1.15476	2.39167e-05	-1.07666e-10	-1.16733
103718320	chr14:103718320:C:G	1.2656e-05	-1.07666e-10	-1.35774	1.89839e-05	-1.07666e-10	-1.36823	1.95279e-05	-1.07666e-10	-1.37006
103718353	chr14:103718353:C:T	1.84191e-05	-0.982486	-3.65436e-10	2.77405e-05	-0.98893	-3.65436e-10	2.8485e-05	-0.992524	-3.65436e-10
103718400	chr14:103718400:G:A	4.67338e-05	-1.45107	1.39966	4.2921e-05	-1.48821	0.935748	4.90893e-05	-1.48478	1.03652
103719316	chr14:103719316:C:T	1.63298e-05	-1.07666e-10	-1.10288	2.61693e-05	-1.07666e-10	-1.04724	2.6517e-05	-1.07666e-10	-1.06412
103720016	chr14:103720016:C:CT	0.000110091	-1.07666e-10	0.805431	0.000182782	-1.07666e-10	0.896472	0.000196652	-1.07666e-10	0.939535
103720128	chr14:103720128:C:T	2.68182e-05	-1.07666e-10	-0.606793	4.26141e-05	-1.07666e-10	-0.55964	4.27376e-05	-1.07666e-10	-0.586822
103720131	chr14:103720131:C:T	3.81166e-05	-1.07666e-10	-0.255224	5.45112e-05	-1.07666e-10	-0.313418	5.54128e-05	-1.07666e-10	-0.327091
103720169	chr14:103720169:A:G	1.0561e-05	-1.5387	-3.65436e-10	1.59043e-05	-1.54523	-3.65436e-10	1.63727e-05	-1.54629	-3.65436e-10
103720248	chr14:103720248:C:T	1.56819e-05	-1.07666e-10	-1.14337	2.51921e-05	-1.07666e-10	-1.08529	2.51131e-05	-1.07666e-10	-1.11851
103720644	chr14:103720644:G:A	2.26348e-05	-1.07666e-10	-0.776385	3.07049e-05	-1.07666e-10	-0.887401	3.1759e-05	-1.07666e-10	-0.883725
103720771	chr14:103720771:G:A	5.48687e-05	-1.07666e-10	0.10907	7.79994e-05	-1.07666e-10	0.0448766	8.20131e-05	-1.07666e-10	0.0649769
103721020	chr14:103721020:T:C	1.82183e-05	-0.805981	-0.187467	3.62809e-05	-0.680334	-0.0401979	3.52826e-05	-0.704293	-0.0742197
103721393	chr14:103721393:C:T	1.6009e-05	-1.07666e-10	-1.12272	2.31556e-05	-1.07666e-10	-1.16959	2.40686e-05	-1.07666e-10	-1.16099
103721625	chr14:103721625:G:A	1.2795e-05	-1.07666e-10	-1.34682	1.91884e-05	-1.07666e-10	-1.35752	1.97942e-05	-1.07666e-10	-1.35652
103721764	chr14:103721764:T:C	1.73055e-05	-1.07666e-10	-1.04485	2.92464e-05	-1.07666e-10	-0.936068	3.03435e-05	-1.07666e-10	-0.92932
103721790	chr14:103721790:G:A	3.05777e-05	-1.50507	1.02946	2.22258e-05	-1.52327	0.312694	2.52378e-05	-1.52001	0.406453
103721992	chr14:103721992:T:C	1.36825e-05	-1.07666e-10	-1.27975	2.02116e-05	-1.07666e-10	-1.30557	2.09836e-05	-1.07666e-10	-1.29816
103722583	chr14:103722583:G:A	3.84959e-05	-1.36988	1.12456	3.13209e-05	-1.4078	0.540261	3.51347e-05	-1.40348	0.620767
103722681	chr14:103722681:T:C	8.86004e-05	0.588263	-3.65436e-10	0.000122537	0.496589	-3.65436e-10	0.000130532	0.529713	-3.65436e-10
103722751	chr14:103722751:G:A	2.13253e-05	-1.07666e-10	-0.83598	3.40388e-05	-1.07666e-10	-0.784323	3.51526e-05	-1.07666e-10	-0.782203
103722956	chr14:103722956:G:A	3.25874e-06	-1.36336	-1.35117	4.76837e-06	-1.39533	-1.35449	4.92668e-06	-1.38964	-1.3576
103723052	chr14:103723052:T:C	1.25507e-05	-1.07666e-10	-1.3661	1.89281e-05	-1.07666e-10	-1.37118	1.95146e-05	-1.07666e-10	-1.37074
103723358	chr14:103723358:C:T	2.19686e-05	-1.07666e-10	-0.80626	3.14251e-05	-1.07666e-10	-0.864216	3.22743e-05	-1.07666e-10	-0.867632
103723614	chr14:103723614:G:A	1.4579e-05	-1.07666e-10	-1.21629	2.13513e-05	-1.07666e-10	-1.25071	2.21362e-05	-1.07666e-10	-1.24469
103724087	chr14:103724087:G:A	1.50476e-05	-1.07666e-10	-1.18465	2.12118e-05	-1.07666e-10	-1.25727	2.22476e-05	-1.07666e-10	-1.23967
103724124	chr14:103724124:C:T	1.63364e-05	-1.10248	-3.65436e-10	2.51006e-05	-1.08893	-3.65436e-10	2.5863e-05	-1.08909	-3.65436e-10
103724190	chr14:103724190:A:G	3.9115e-06	-1.31929	-1.21267	7.89511e-06	-1.3153	-0.930281	7.76894e-06	-1.32019	-0.971581
103724226	chr14:103724226:C:T	5.27673e-05	-1.07666e-10	0.0700182	7.6242e-05	-1.07666e-10	0.0220879	7.71463e-05	-1.07666e-10	0.00380068
103724625	chr14:103724625:A:G	5.55476e-05	-1.07666e-10	0.121368	7.9335e-05	-1.07666e-10	0.0618552	7.99707e-05	-1.07666e-10	0.0397585
103725485	chr14:103725485:G:C	0.000115817	-1.07666e-10	0.85614	0.000155671	-1.07666e-10	0.73592	0.000156046	-1.07666e-10	0.70825
103725532	chr14:103725532:G:C	1.5641e-05	-1.07666e-10	-1.14598	2.30627e-05	-1.07666e-10	-1.17361	2.39706e-05	-1.07666e-10	-1.16507
103725684	chr14:103725684:T:C	1.34413e-05	-1.07666e-10	-1.29754	2.10598e-05	-1.07666e-10	-1.26446	2.1475e-05	-1.07666e-10	-1.27501
103725834	chr14:103725834:G:C	1.26846e-05	-1.07666e-10	-1.35549	1.95455e-05	-1.07666e-10	-1.33908	2.00418e-05	-1.07666e-10	-1.34408
103726153	chr14:103726153:G:A	4.90982e-05	-1.07666e-10	-0.00205095	6.66466e-05	-1.07666e-10	-0.112421	7.16211e-05	-1.07666e-10	-0.0705125
103726271	chr14:103726271:T:G	1.24687e-05	-1.07666e-10	-1.37265	1.88915e-05	-1.07666e-10	-1.37311	1.94624e-05	-1.07666e-10	-1.37342
103726507	chr14:103726507:T:C	2.14101e-05	-1.07666e-10	-0.83201	3.51802e-05	-1.07666e-10	-0.75134	3.67752e-05	-1.07666e-10	-0.73708
103726687	chr14:103726687:G:A	1.32116e-05	0.00736898	-1.32215	1.85928e-05	-0.0236871	-1.36536	2.02068e-05	0.0245306	-1.36042
103726815	chr14:103726815:C:T	4.75941e-05	-1.07666e-10	-0.0331649	6.43909e-05	-1.07666e-10	-0.146852	6.93373e-05	-1.07666e-10	-0.102919
103726920	chr14:103726920:G:T	3.94647e-06	-1.53101	-0.992047	6.66421e-06	-1.54258	-0.872497	6.73912e-06	-1.53876	-0.895214
103727891	chr14:103727891:A:G	1.89002e-05	-0.956699	-3.65436e-10	2.54874e-05	-1.07364	-3.65436e-10	2.69763e-05	-1.04694	-3.65436e-10
103727941	chr14:103727941:C:T	1.013e-05	-1.26408	-0.316292	1.57563e-05	-1.28205	-0.27254	1.64173e-05	-1.2811	-0.262473
103728645	chr14:103728645:G:A	3.21509e-05	-0.425432	-3.65436e-10	5.63188e-05	-0.280796	-3.65436e-10	6.09293e-05	-0.232188	-3.65436e-10
103728865	chr14:103728865:A:C	1.24873e-05	-1.07666e-10	-1.37116	1.89105e-05	-1.07666e-10	-1.37211	1.94845e-05	-1.07666e-10	-1.37228
103729038	chr14:103729038:C:T	2.35942e-05	-1.07666e-10	-0.734874	4.01903e-05	-1.07666e-10	-0.618199	4.11836e-05	-1.07666e-10	-0.623863
103729078	chr14:103729078:T:C	5.30821e-05	-1.07666e-10	0.0759666	6.77385e-05	-1.07666e-10	-0.0961692	7.33247e-05	-1.07666e-10	-0.0470042
103729273	chr14:103729273:T:C	3.21262e-06	-1.37073	-1.35805	5.95369e-06	-1.3344	-1.19342	5.92523e-06	-1.34269	-1.21999
103729327	chr14:103729327:C:T	3.55865e-06	-1.40245	-1.22404	7.57656e-06	-1.36724	-0.919528	7.47768e-06	-1.37498	-0.955
103730270	chr14:103730270:G:A	4.04211e-06	-1.44492	-1.05418	5.69358e-06	-1.43979	-1.13269	5.8652e-06	-1.44225	-1.13062
103730535	chr14:103730535:G:A	4.77813e-05	-1.07666e-10	-0.0292384	6.23816e-05	-1.07666e-10	-0.178554	6.48278e-05	-1.07666e-10	-0.170168
103730785	chr14:103730785:A:G	0.000608266	2.51474	-3.65436e-10	0.00109915	2.69047	-3.65436e-10	0.00118331	2.73417	-3.65436e-10
103730929	chr14:103730929:T:C	1.5589e-05	-1.07666e-10	-1.14931	1.9676e-05	-1.07666e-10	-1.33243	2.05684e-05	-1.07666e-10	-1.31815
103731033	chr14:103731033:G:A	2.15294e-05	-1.07666e-10	-0.826452	3.12379e-05	-1.07666e-10	-0.870194	3.185e-05	-1.07666e-10	-0.880866
103731440	chr14:103731440:C:A	1.28805e-05	-1.07666e-10	-1.34016	1.93222e-05	-1.07666e-10	-1.35057	1.99638e-05	-1.07666e-10	-1.34798
103731476	chr14:103731476:G:A	2.22785e-05	-1.07666e-10	-0.792252	3.04219e-05	-1.07666e-10	-0.89666	3.13994e-05	-1.07666e-10	-0.895113
103731694	chr14:103731694:C:T	2.50687e-05	-1.07666e-10	-0.674254	3.51308e-05	-1.07666e-10	-0.752745	3.72631e-05	-1.07666e-10	-0.723899
103731914	chr14:103731914:T:C	3.96059e-06	-1.49762	-1.02186	5.48082e-06	-1.49618	-1.11439	5.60918e-06	-1.49808	-1.11942
103732014	chr14:103732014:T:C	2.57397e-05	-1.2956	0.647763	2.28464e-05	-1.33946	0.156424	2.54221e-05	-1.33704	0.230758
103732544	chr14:103732544:C:T	2.74843e-06	-1.52263	-1.36222	4.0663e-06	-1.53585	-1.37325	4.21472e-06	-1.52984	-1.37348
103733019	chr14:103733019:C:T	4.56058e-06	-1.49896	-0.879461	6.38769e-06	-1.49672	-0.960736	6.48625e-06	-1.49937	-0.972846
103733042	chr14:103733042:G:A	1.40748e-05	-1.07666e-10	-1.25149	2.07326e-05	-1.07666e-10	-1.28012	2.15322e-05	-1.07666e-10	-1.27235
103733253	chr14:103733253:TG:T	6.97875e-06	-1.51354	-0.439466	9.83061e-06	-1.48865	-0.537673	1.00174e-05	-1.49018	-0.547404
103733326	chr14:103733326:G:A	1.39819e-05	-1.07666e-10	-1.25811	2.0611e-05	-1.07666e-10	-1.286	2.14021e-05	-1.07666e-10	-1.27841
103733928	chr14:103733928:C:T	2.0515e-05	-1.07666e-10	-0.874717	3.01489e-05	-1.07666e-10	-0.905675	3.14665e-05	-1.07666e-10	-0.892978
103734499	chr14:103734499:C:T	4.96173e-05	0.00846591	-3.65436e-10	6.85232e-05	-0.0846513	-3.65436e-10	7.21935e-05	-0.0625519	-3.65436e-10
103735212	chr14:103735212:C:T	2.91882e-06	-1.45774	-1.36695	4.50061e-06	-1.43422	-1.37339	4.60118e-06	-1.44211	-1.37348
103735297	chr14:103735297:G:A	2.81527e-05	-1.07666e-10	-0.55823	3.99837e-05	-1.07666e-10	-0.623353	4.02035e-05	-1.07666e-10	-0.647947
103735663	chr14:103735663:T:A	2.76608e-05	-1.07666e-10	-0.575859	4.46774e-05	-1.07666e-10	-0.512357	4.62709e-05	-1.07666e-10	-0.507388
103735743	chr14:103735743:C:T	1.34357e-05	-1.07666e-10	-1.29796	1.99119e-05	-1.07666e-10	-1.3205	2.06513e-05	-1.07666e-10	-1.31412
103735967	chr14:103735967:G:A	2.96561e-06	-1.51694	-1.29185	4.33022e-06	-1.51346	-1.33275	4.47344e-06	-1.50998	-1.33376
103736236	chr14:103736236:G:A	3.0665e-06	-1.49095	-1.28438	5.31753e-06	-1.4652	-1.17561	5.29387e-06	-1.47533	-1.20003
103736610	chr14:103736610:G:A	2.66928e-05	-1.07666e-10	-0.611481	3.56155e-05	-1.07666e-10	-0.739044	3.78381e-05	-1.07666e-10	-0.708587
103738275	chr14:103738275:A:G	1.3891e-05	-1.07666e-10	-1.26463	2.02177e-05	-1.07666e-10	-1.30527	2.07172e-05	-1.07666e-10	-1.31094
103738488	chr14:103738488:AATC:A	1.75837e-05	-1.07666e-10	-1.0289	2.5959e-05	-1.07666e-10	-1.05531	2.72103e-05	-1.07666e-10	-1.03831
103738753	chr14:103738753:G:A	1.34356e-05	-1.07666e-10	-1.29796	1.99481e-05	-1.07666e-10	-1.31869	2.0641e-05	-1.07666e-10	-1.31462
103738786	chr14:103738786:G:A	0.000156314	0.250525	0.905465	0.000145465	0.254378	0.413734	0.000161506	0.263207	0.479431
103738835	chr14:103738835:G:A	1.47535e-05	-1.07666e-10	-1.20439	2.34138e-05	-1.07666e-10	-1.1585	2.37834e-05	-1.07666e-10	-1.17292
103739617	chr14:103739617:G:A	2.06012e-05	-1.07666e-10	-0.870522	2.91376e-05	-1.07666e-10	-0.939794	3.04503e-05	-1.07666e-10	-0.925807
103739766	chr14:103739766:G:A	3.10965e-06	-1.48291	-1.27845	4.54779e-06	-1.5098	-1.28738	4.66887e-06	-1.50863	-1.29235
103740262	chr14:103740262:G:A	2.04243e-05	-1.07666e-10	-0.879146	2.89999e-05	-1.07666e-10	-0.94453	3.05379e-05	-1.07666e-10	-0.922935
103740532	chr14:103740532:G:A	1.87992e-05	-1.07666e-10	-0.962059	2.68465e-05	-1.07666e-10	-1.02169	2.81665e-05	-1.07666e-10	-1.00377
103741343	chr14:103741343:G:A	2.01194e-05	-1.07666e-10	-0.894189	2.9553e-05	-1.07666e-10	-0.925638	3.08436e-05	-1.07666e-10	-0.912972
103742399	chr14:103742399:T:C	7.16078e-06	-1.16071	-0.766548	9.12587e-06	-1.20732	-0.893387	9.56977e-06	-1.21113	-0.872162
103742710	chr14:103742710:C:T	1.24753e-05	-1.07666e-10	-1.37213	1.89915e-05	-1.07666e-10	-1.36783	1.95163e-05	-1.07666e-10	-1.37065
103742847	chr14:103742847:G:A	1.06897e-05	-1.52659	-3.65436e-10	1.65174e-05	-1.50741	-3.65436e-10	1.70175e-05	-1.50766	-3.65436e-10
103743555	chr14:103743555:G:T	1.94291e-05	-1.07666e-10	-0.929103	2.86114e-05	-1.07666e-10	-0.958019	3.00515e-05	-1.07666e-10	-0.93899
103743892	chr14:103743892:C:T	1.97823e-05	-1.07666e-10	-0.911086	3.16033e-05	-1.07666e-10	-0.858561	3.28469e-05	-1.07666e-10	-0.850046
103743902	chr14:103743902:G:A	4.17263e-05	-1.17569	1.01095	3.46316e-05	-1.22768	0.460627	3.87148e-05	-1.22827	0.542586
103744002	chr14:103744002:T:C	1.24609e-05	-1.07666e-10	-1.37328	1.88939e-05	-1.07666e-10	-1.37298	1.94786e-05	-1.07666e-10	-1.37259
103744611	chr14:103744611:C:T	1.37374e-05	-1.07666e-10	-1.27575	2.13066e-05	-1.07666e-10	-1.25281	2.16389e-05	-1.07666e-10	-1.26741
103744799	chr14:103744799:G:A	3.44188e-06	-1.40146	-1.25839	5.30819e-06	-1.39868	-1.24389	5.50999e-06	-1.40388	-1.23146
103744843	chr14:103744843:G:A	3.58751e-06	-1.39388	-1.22453	5.54204e-06	-1.39089	-1.20857	5.76212e-06	-1.39631	-1.19429
103745192	chr14:103745192:T:G	3.04514e-06	-1.43667	-1.34566	4.55972e-06	-1.42923	-1.36534	4.67146e-06	-1.43412	-1.36631
103745215	chr14:103745215:G:A	2.71833e-05	-1.07666e-10	-0.593269	3.90144e-05	-1.07666e-10	-0.647893	4.09392e-05	-1.07666e-10	-0.629815
103746042	chr14:103746042:G:A	1.44628e-05	-1.07666e-10	-1.22429	2.12863e-05	-1.07666e-10	-1.25376	2.20692e-05	-1.07666e-10	-1.24772
103746086	chr14:103746086:G:A	2.1563e-05	-1.07666e-10	-0.824895	3.43712e-05	-1.07666e-10	-0.774606	3.69778e-05	-1.07666e-10	-0.731585
103746221	chr14:103746221:G:C	1.26837e-05	-1.07666e-10	-1.35556	1.90712e-05	-1.07666e-10	-1.36364	1.97987e-05	-1.07666e-10	-1.35628
103746281	chr14:103746281:C:T	2.33094e-05	-1.07666e-10	-0.747016	3.28295e-05	-1.07666e-10	-0.820496	3.38752e-05	-1.07666e-10	-0.819219
103746750	chr14:103746750:C:T	3.43909e-05	-1.07666e-10	-0.358083	4.35333e-05	-1.07666e-10	-0.538298	4.64318e-05	-1.07666e-10	-0.503918
103746843	chr14:103746843:T:C	3.42999e-05	-1.07666e-10	-0.360732	4.82083e-05	-1.07666e-10	-0.436292	4.8485e-05	-1.07666e-10	-0.460648
103746948	chr14:103746948:G:A	3.94793e-05	-0.220098	-3.65436e-10	6.59731e-05	-0.122577	-3.65436e-10	6.87743e-05	-0.111072	-3.65436e-10
103746983	chr14:103746983:G:A	1.37575e-05	-1.07666e-10	-1.27429	2.03649e-05	-1.07666e-10	-1.29801	2.10836e-05	-1.07666e-10	-1.29341
103747623	chr14:103747623:C:T	3.27093e-06	-1.47808	-1.23272	4.73462e-06	-1.47191	-1.28501	4.8424e-06	-1.4763	-1.2882
103748286	chr14:103748286:C:T	1.35873e-05	-1.07666e-10	-1.28674	2.0108e-05	-1.07666e-10	-1.31071	2.08563e-05	-1.07666e-10	-1.30425
103748373	chr14:103748373:A:T	1.87549e-05	-1.07666e-10	-0.96442	2.71533e-05	-1.07666e-10	-1.01033	2.70903e-05	-1.07666e-10	-1.04273
103748441	chr14:103748441:A:T	5.32213e-06	-1.53318	-0.69082	7.36934e-06	-1.54611	-0.768383	7.5246e-06	-1.54572	-0.778003
103749033	chr14:103749033:T:C	1.05664e-05	-1.5382	-3.65436e-10	1.5849e-05	-1.54872	-3.65436e-10	1.62987e-05	-1.55081	-3.65436e-10
103749103	chr14:103749103:C:T	2.25027e-05	-1.07666e-10	-0.782237	3.00872e-05	-1.07666e-10	-0.907725	3.16765e-05	-1.07666e-10	-0.886326
103749369	chr14:103749369:C:T	1.2142e-05	-1.39921	-3.65436e-10	1.89435e-05	-1.37037	-3.65436e-10	1.97476e-05	-1.35887	-3.65436e-10
103749381	chr14:103749381:C:G	1.73893e-05	-1.07666e-10	-1.04002	2.50737e-05	-1.07666e-10	-1.09	2.60849e-05	-1.07666e-10	-1.08055
103749505	chr14:103749505:G:A	1.25125e-05	-1.07666e-10	-1.36915	1.92841e-05	-1.07666e-10	-1.35254	1.97843e-05	-1.07666e-10	-1.35701
103749601	chr14:103749601:C:A	2.20275e-05	-1.07666e-10	-0.803582	3.1841e-05	-1.07666e-10	-0.851069	3.33078e-05	-1.07666e-10	-0.836112
103749648	chr14:103749648:C:T	3.19445e-06	-1.46127	-1.27319	4.65539e-06	-1.45403	-1.31977	4.76737e-06	-1.45896	-1.32114
103749665	chr14:103749665:A:T	1.65226e-05	-1.07666e-10	-1.09115	2.36002e-05	-1.07666e-10	-1.15057	2.43202e-05	-1.07666e-10	-1.15059
103749752	chr14:103749752:A:G	2.09263e-05	-1.07666e-10	-0.854865	3.0026e-05	-1.07666e-10	-0.909759	3.04118e-05	-1.07666e-10	-0.92707
103749956	chr14:103749956:C:T	3.21884e-06	-1.42311	-1.30374	6.48964e-06	-1.39307	-1.04855	6.37523e-06	-1.40668	-1.0828
103750109	chr14:103750109:G:A	1.29647e-05	-1.07666e-10	-1.33364	1.94414e-05	-1.07666e-10	-1.34442	2.00486e-05	-1.07666e-10	-1.34374
103750176	chr14:103750176:T:A	3.24847e-06	-1.45507	-1.26262	4.72176e-06	-1.4476	-1.31205	4.83357e-06	-1.45271	-1.31361
103750199	chr14:103750199:T:TG	3.24168e-06	-1.45345	-1.26633	4.71639e-06	-1.44598	-1.3148	4.82805e-06	-1.45112	-1.31634
103750251	chr14:103750251:T:C	1.30475e-05	-1.07666e-10	-1.32728	1.92519e-05	-1.07666e-10	-1.35421	1.98205e-05	-1.07666e-10	-1.35518
103750312	chr14:103750312:C:T	3.15938e-06	-1.47888	-1.26661	4.59245e-06	-1.4724	-1.31501	4.70432e-06	-1.47689	-1.31653
103750335	chr14:103750335:G:A	1.31601e-05	-1.07666e-10	-1.31869	1.93599e-05	-1.07666e-10	-1.34862	1.99299e-05	-1.07666e-10	-1.34968
103750439	chr14:103750439:C:T	2.2711e-05	-1.07666e-10	-0.773025	3.05993e-05	-1.07666e-10	-0.890846	3.21534e-05	-1.07666e-10	-0.871384
103750614	chr14:103750614:T:C	3.28941e-06	-1.46438	-1.24079	4.75394e-06	-1.45736	-1.29549	4.86728e-06	-1.46226	-1.2971
103750882	chr14:103750882:G:A	3.19587e-06	-1.45994	-1.27408	4.65893e-06	-1.45255	-1.32049	4.77032e-06	-1.45753	-1.32196
103751111	chr14:103751111:G:A	2.47749e-05	-1.07666e-10	-0.686043	3.96517e-05	-1.07666e-10	-0.63169	4.12842e-05	-1.07666e-10	-0.621421
103751290	chr14:103751290:G:A	1.35724e-05	-1.07666e-10	-1.28783	2.12851e-05	-1.07666e-10	-1.25382	2.16956e-05	-1.07666e-10	-1.26479
103751387	chr14:103751387:T:C	3.04706e-06	-1.50742	-1.27427	4.48398e-06	-1.52835	-1.28296	4.59926e-06	-1.52753	-1.28847
103751519	chr14:103751519:G:C	1.0766e-05	-1.51948	-3.65436e-10	1.60926e-05	-1.53346	-3.65436e-10	1.65993e-05	-1.53254	-3.65436e-10
103751706	chr14:103751706:C:T	7.18109e-06	-1.13857	-0.785855	8.06403e-06	-1.16979	-1.05462	8.61187e-06	-1.1583	-1.03046
103751798	chr14:103751798:A:G	3.37609e-06	-1.46208	-1.21708	4.85314e-06	-1.45487	-1.27733	4.96611e-06	-1.45975	-1.27952
103752741	chr14:103752741:GC:G	1.29959e-05	-1.07666e-10	-1.33124	1.94812e-05	-1.07666e-10	-1.34237	2.00904e-05	-1.07666e-10	-1.34166
103752772	chr14:103752772:A:G	5.33429e-05	-1.07666e-10	0.0808679	6.92633e-05	-1.07666e-10	-0.0739086	6.89092e-05	-1.07666e-10	-0.109113
103752946	chr14:103752946:AAGAT:A	3.64072e-06	-1.5252	-1.07849	6.7368e-06	-1.50714	-0.897094	6.63091e-06	-1.51397	-0.936186
103753502	chr14:103753502:G:A	2.2535e-05	-1.07666e-10	-0.780802	3.60634e-05	-1.07666e-10	-0.726544	3.74786e-05	-1.07666e-10	-0.718133
103753612	chr14:103753612:C:T	3.18623e-06	-1.40717	-1.32987	6.14103e-06	-1.37594	-1.12089	6.05497e-06	-1.39004	-1.15098
103753883	chr14:103753883:C:T	2.12945e-05	-1.07666e-10	-0.837423	3.39898e-05	-1.07666e-10	-0.785763	3.53095e-05	-1.07666e-10	-0.77775
103754435	chr14:103754435:G:A	4.21027e-05	-1.07666e-10	-0.155761	5.84124e-05	-1.07666e-10	-0.244295	6.2795e-05	-1.07666e-10	-0.202027
103754837	chr14:103754837:T:G	6.58258e-05	-1.07666e-10	0.291138	9.04872e-05	-1.07666e-10	0.193384	9.68877e-05	-1.07666e-10	0.231651
103755033	chr14:103755033:C:T	2.27877e-05	-1.07666e-10	-0.769654	3.21075e-05	-1.07666e-10	-0.842734	3.3921e-05	-1.07666e-10	-0.817867
103755091	chr14:103755091:T:TTTC	3.28561e-06	-1.46487	-1.24145	4.75002e-06	-1.45773	-1.29595	4.86128e-06	-1.46257	-1.29803
103755125	chr14:103755125:G:A	5.34405e-06	-1.53171	-0.688179	7.39608e-06	-1.54531	-0.765565	7.54917e-06	-1.54488	-0.775582
103755167	chr14:103755167:C:G	3.08366e-06	-1.50598	-1.26377	4.53413e-06	-1.52727	-1.27292	4.64936e-06	-1.52644	-1.27873
103755503	chr14:103755503:TATTA:T	1.92421e-05	-1.07666e-10	-0.938774	3.1677e-05	-1.07666e-10	-0.856234	3.12765e-05	-1.07666e-10	-0.899036
103755599	chr14:103755599:G:A	2.61079e-05	-1.07666e-10	-0.633637	3.65016e-05	-1.07666e-10	-0.714467	3.76031e-05	-1.07666e-10	-0.714815
103755769	chr14:103755769:A:T	1.50568e-05	-1.07666e-10	-1.18404	2.22253e-05	-1.07666e-10	-1.21059	2.31007e-05	-1.07666e-10	-1.20204
103755915	chr14:103755915:A:T	3.04299e-06	-1.5072	-1.27584	4.47822e-06	-1.52816	-1.28444	4.59338e-06	-1.52738	-1.28991
103756341	chr14:103756341:C:T	3.19281e-06	-1.44155	-1.29342	4.91592e-06	-1.43875	-1.28059	5.09336e-06	-1.4433	-1.27067
103756346	chr14:103756346:T:C	2.60498e-05	-1.07666e-10	-0.635864	3.64066e-05	-1.07666e-10	-0.717073	3.75332e-05	-1.07666e-10	-0.716677
103756481	chr14:103756481:C:T	1.73546e-05	-1.07666e-10	-1.04202	2.7214e-05	-1.07666e-10	-1.00809	2.8027e-05	-1.07666e-10	-1.00873
103757495	chr14:103757495:A:C	1.3e-05	-1.07666e-10	-1.33092	1.92053e-05	-1.07666e-10	-1.35664	1.97739e-05	-1.07666e-10	-1.35754
103758255	chr14:103758255:T:A	1.57277e-05	-1.07666e-10	-1.14045	2.31471e-05	-1.07666e-10	-1.16996	2.40823e-05	-1.07666e-10	-1.16042
103758684	chr14:103758684:T:G	2.31814e-05	-1.07666e-10	-0.752521	3.31327e-05	-1.07666e-10	-0.811303	3.2806e-05	-1.07666e-10	-0.851291
103758766	chr14:103758766:T:C	1.58808e-05	-1.07666e-10	-1.13076	2.33579e-05	-1.07666e-10	-1.16089	2.43069e-05	-1.07666e-10	-1.15114
103759015	chr14:103759015:G:C	1.54614e-05	-1.07666e-10	-1.15753	2.27738e-05	-1.07666e-10	-1.18621	2.36918e-05	-1.07666e-10	-1.17677
103759964	chr14:103759964:T:A	1.24591e-05	-1.07666e-10	-1.37342	1.88937e-05	-1.07666e-10	-1.373	1.9465e-05	-1.07666e-10	-1.37329
103760180	chr14:103760180:G:GA	3.09408e-06	-1.50323	-1.26315	4.54662e-06	-1.52524	-1.2722	4.66339e-06	-1.52442	-1.27774
103760388	chr14:103760388:A:T	6.29246e-05	-1.07666e-10	0.246064	8.6613e-05	-1.07666e-10	0.149625	9.25287e-05	-1.07666e-10	0.185617
103760574	chr14:103760574:C:A	4.96181e-05	-1.07666e-10	0.00848132	7.0588e-05	-1.07666e-10	-0.0549633	7.18052e-05	-1.07666e-10	-0.0679449
103760598	chr14:103760598:T:C	0.00023048	1.54429	-3.65436e-10	0.000407344	1.69784	-3.65436e-10	0.000432272	1.72715	-3.65436e-10
103760686	chr14:103760686:AG:A	1.29983e-05	-1.07666e-10	-1.33106	1.92035e-05	-1.07666e-10	-1.35673	1.97718e-05	-1.07666e-10	-1.35765
103761346	chr14:103761346:A:C	1.48229e-05	-1.07666e-10	-1.1997	2.11663e-05	-1.07666e-10	-1.25941	2.18155e-05	-1.07666e-10	-1.25928
103761423	chr14:103761423:T:C	3.12631e-06	-1.50404	-1.25198	4.59253e-06	-1.52587	-1.26153	4.70815e-06	-1.52502	-1.26759
103761711	chr14:103761711:C:T	2.1156e-05	-1.07666e-10	-0.843948	2.99554e-05	-1.07666e-10	-0.912116	3.13129e-05	-1.07666e-10	-0.897871
103762209	chr14:103762209:A:G	2.84642e-06	-1.48795	-1.36187	4.29422e-06	-1.48107	-1.37348	4.40667e-06	-1.48531	-1.37347
103762504	chr14:103762504:C:T	2.12339e-05	-1.24626	0.405983	1.79308e-05	-1.29487	-0.13043	1.99076e-05	-1.2939	-0.0569045
103762647	chr14:103762647:ACTGCTGCAGCCT:A	1.74786e-05	-1.07666e-10	-1.03489	2.54505e-05	-1.07666e-10	-1.07509	2.63802e-05	-1.07666e-10	-1.06929
103762823	chr14:103762823:G:C	2.2031e-05	-1.07666e-10	-0.803422	3.12377e-05	-1.07666e-10	-0.870198	3.30296e-05	-1.07666e-10	-0.844498
103762978	chr14:103762978:T:C	1.70354e-05	-1.07666e-10	-1.06058	2.34226e-05	-1.07666e-10	-1.15812	2.46542e-05	-1.07666e-10	-1.13696
103763068	chr14:103763068:T:C	1.26523e-05	-1.07666e-10	-1.35803	1.95998e-05	-1.07666e-10	-1.3363	2.0165e-05	-1.07666e-10	-1.33795
103763106	chr14:103763106:C:G	5.76091e-06	-1.54253	-0.602252	9.39744e-06	-1.55036	-0.521029	9.44683e-06	-1.55033	-0.545896
103763648	chr14:103763648:C:T	7.35561e-06	-1.35418	-0.546225	1.65744e-05	-1.32362	-0.180344	1.63447e-05	-1.33792	-0.210078
103763739	chr14:103763739:C:G	1.71725e-05	-1.07666e-10	-1.05256	2.5167e-05	-1.07666e-10	-1.08629	2.62321e-05	-1.07666e-10	-1.07492
103764181	chr14:103764181:A:G	3.09044e-06	-1.44817	-1.31939	6.07814e-06	-1.42126	-1.08587	6.00216e-06	-1.43256	-1.11722
103764198	chr14:103764198:C:T	3.09289e-06	-1.45597	-1.3108	6.14286e-06	-1.43007	-1.06646	6.0618e-06	-1.44101	-1.09889
103765093	chr14:103765093:T:C	3.08159e-06	-1.4478	-1.32263	6.03477e-06	-1.4208	-1.09349	5.96172e-06	-1.43215	-1.12439
103765098	chr14:103765098:G:A	1.38498e-05	-1.07666e-10	-1.2676	2.17784e-05	-1.07666e-10	-1.23091	2.22065e-05	-1.07666e-10	-1.24152
103765205	chr14:103765205:C:T	3.2996e-06	-1.48782	-1.21425	4.73538e-06	-1.48145	-1.27531	4.85086e-06	-1.48534	-1.27741
103765298	chr14:103765298:A:T	2.13697e-05	-0.833902	-3.65436e-10	3.27232e-05	-0.82374	-3.65436e-10	3.39274e-05	-0.817678	-3.65436e-10
103765988	chr14:103765988:TA:T	6.7666e-05	-1.07666e-10	0.31871	8.60342e-05	-1.07666e-10	0.142921	9.21847e-05	-1.07666e-10	0.181892
103766134	chr14:103766134:G:A	2.71218e-05	-1.07666e-10	-0.595536	3.58502e-05	-1.07666e-10	-0.732476	3.77392e-05	-1.07666e-10	-0.711203
103766278	chr14:103766278:G:A	2.12394e-05	-1.07666e-10	-0.840015	3.38958e-05	-1.07666e-10	-0.788532	3.52145e-05	-1.07666e-10	-0.780445
103766311	chr14:103766311:A:G	1.91043e-05	-1.07666e-10	-0.945963	2.77707e-05	-1.07666e-10	-0.987844	2.78858e-05	-1.07666e-10	-1.01378
103766677	chr14:103766677:A:G	3.46039e-06	-1.5369	-1.11759	4.86042e-06	-1.53417	-1.19653	4.98697e-06	-1.53609	-1.19898
103767281	chr14:103767281:T:A	3.23307e-06	-1.44874	-1.2737	4.98362e-06	-1.4456	-1.26007	5.17204e-06	-1.44978	-1.24885
103767460	chr14:103767460:C:G	1.29385e-05	-1.07666e-10	-1.33567	1.9152e-05	-1.07666e-10	-1.35942	1.9718e-05	-1.07666e-10	-1.36037
103767489	chr14:103767489:C:T	1.25443e-05	-1.07666e-10	-1.36661	1.89248e-05	-1.07666e-10	-1.37135	1.94895e-05	-1.07666e-10	-1.37203
103767732	chr14:103767732:C:T	1.28406e-05	-1.07666e-10	-1.34326	1.99272e-05	-1.07666e-10	-1.31974	2.03522e-05	-1.07666e-10	-1.32871
103767823	chr14:103767823:T:C	1.3936e-05	-1.07666e-10	-1.2614	2.0577e-05	-1.07666e-10	-1.28765	2.13082e-05	-1.07666e-10	-1.28281
103768020	chr14:103768020:G:A	3.205e-06	-1.47303	-1.25813	4.6498e-06	-1.466	-1.309	4.7615e-06	-1.4703	-1.31104
103768141	chr14:103768141:G:A	1.75875e-05	-1.07666e-10	-1.02869	2.57252e-05	-1.07666e-10	-1.06435	2.68249e-05	-1.07666e-10	-1.05257
103768442	chr14:103768442:G:A	1.28151e-05	-1.07666e-10	-1.34525	1.90434e-05	-1.07666e-10	-1.3651	1.96124e-05	-1.07666e-10	-1.36574
103768448	chr14:103768448:C:A	1.26052e-05	-1.07666e-10	-1.36177	1.92534e-05	-1.07666e-10	-1.35414	1.97957e-05	-1.07666e-10	-1.35644
103768622	chr14:103768622:A:G	1.26314e-05	-1.07666e-10	-1.35969	1.93052e-05	-1.07666e-10	-1.35145	1.98449e-05	-1.07666e-10	-1.35395
103768753	chr14:103768753:G:T	3.22406e-06	-1.49324	-1.23199	4.64405e-06	-1.48713	-1.28911	4.75857e-06	-1.4907	-1.29126
103769292	chr14:103769292:T:C	4.18669e-05	-1.07666e-10	-0.161377	5.91312e-05	-1.07666e-10	-0.232066	6.25201e-05	-1.07666e-10	-0.206414
103769334	chr14:103769334:G:A	1.25899e-05	-1.07666e-10	-1.36298	1.92233e-05	-1.07666e-10	-1.3557	1.97665e-05	-1.07666e-10	-1.35791
103769388	chr14:103769388:G:A	1.27971e-05	-1.07666e-10	-1.34666	1.90287e-05	-1.07666e-10	-1.36588	1.95977e-05	-1.07666e-10	-1.36649
103769525	chr14:103769525:C:A	1.15897e-05	-1.24427	-0.201486	1.38229e-05	-1.28549	-0.400016	1.48493e-05	-1.28822	-0.355727
103769606	chr14:103769606:C:G	2.41525e-05	-1.07666e-10	-0.711486	3.20718e-05	-1.07666e-10	-0.843846	3.37848e-05	-1.07666e-10	-0.821891
103769954	chr14:103769954:C:T	2.12463e-05	-1.07666e-10	-0.839689	3.35288e-05	-1.07666e-10	-0.799421	3.46611e-05	-1.07666e-10	-0.796285
103770401	chr14:103770401:G:C	1.49312e-05	-1.07666e-10	-1.19242	2.34568e-05	-1.07666e-10	-1.15666	2.43273e-05	-1.07666e-10	-1.1503
103770512	chr14:103770512:C:CT	1.29823e-05	-1.07666e-10	-1.33229	1.9189e-05	-1.07666e-10	-1.35749	1.97572e-05	-1.07666e-10	-1.35838
103770756	chr14:103770756:A:G	4.16327e-05	-1.07666e-10	-0.166988	5.88189e-05	-1.07666e-10	-0.237361	6.21345e-05	-1.07666e-10	-0.2126
103770856	chr14:103770856:C:A	1.38078e-05	-1.07666e-10	-1.27064	2.04297e-05	-1.07666e-10	-1.29483	2.11524e-05	-1.07666e-10	-1.29015
103771915	chr14:103771915:ACAAT:A	2.02285e-05	-1.07666e-10	-0.888779	2.97338e-05	-1.07666e-10	-0.91954	3.12409e-05	-1.07666e-10	-0.900173
103772084	chr14:103772084:T:C	1.2904e-05	-1.07666e-10	-1.33834	1.93647e-05	-1.07666e-10	-1.34837	2.00008e-05	-1.07666e-10	-1.34613
103772310	chr14:103772310:T:C	2.51404e-05	-1.20125	0.529854	1.8576e-05	-1.25421	-0.135746	2.09074e-05	-1.25375	-0.0480522
103772646	chr14:103772646:C:A	1.36622e-05	-1.07666e-10	-1.28124	2.14598e-05	-1.07666e-10	-1.24564	2.18621e-05	-1.07666e-10	-1.25715
103772664	chr14:103772664:T:C	6.80873e-05	-1.07666e-10	0.324918	8.41688e-05	-1.07666e-10	0.121	9.08537e-05	-1.07666e-10	0.167348
103773093	chr14:103773093:C:T	1.91453e-05	-1.07666e-10	-0.943817	3.15042e-05	-1.07666e-10	-0.861702	3.11157e-05	-1.07666e-10	-0.904189
103773360	chr14:103773360:G:A	3.36647e-06	-1.47219	-1.20982	4.82978e-06	-1.46501	-1.27201	4.94527e-06	-1.46941	-1.27406
103773582	chr14:103773582:T:C	1.55436e-05	-1.07666e-10	-1.15222	2.28941e-05	-1.07666e-10	-1.18095	2.38131e-05	-1.07666e-10	-1.17166
103774281	chr14:103774281:A:C	3.06777e-06	-1.45868	-1.31624	5.98913e-06	-1.43334	-1.08854	5.91441e-06	-1.4442	-1.12031
103774438	chr14:103774438:G:A	1.28756e-05	-1.07666e-10	-1.34054	1.90965e-05	-1.07666e-10	-1.36232	1.96626e-05	-1.07666e-10	-1.36318
103774661	chr14:103774661:T:C	3.17864e-06	-1.47311	-1.26631	4.62231e-06	-1.46599	-1.31494	4.73379e-06	-1.47032	-1.31685
103774702	chr14:103774702:G:C	1.29206e-05	-1.07666e-10	-1.33705	1.93454e-05	-1.07666e-10	-1.34937	2.01431e-05	-1.07666e-10	-1.33904
103774804	chr14:103774804:C:T	3.25728e-06	-1.47481	-1.24017	4.70506e-06	-1.46779	-1.2954	4.81854e-06	-1.47212	-1.29731
103775162	chr14:103775162:C:T	3.20571e-06	-1.46991	-1.26103	4.6558e-06	-1.46269	-1.31102	4.76757e-06	-1.46707	-1.313
103775465	chr14:103775465:G:A	6.2142e-05	-1.07666e-10	0.233548	7.94584e-05	-1.07666e-10	0.0634093	8.50913e-05	-1.07666e-10	0.101823
103775540	chr14:103775540:G:T	1.72079e-05	-1.07666e-10	-1.05051	2.5216e-05	-1.07666e-10	-1.08434	2.62845e-05	-1.07666e-10	-1.07292
103775567	chr14:103775567:G:A	6.29947e-05	-1.07666e-10	0.247177	8.04979e-05	-1.07666e-10	0.0764074	8.61668e-05	-1.07666e-10	0.114383
103776060	chr14:103776060:A:C	3.06671e-06	-1.43892	-1.33635	5.88825e-06	-1.41101	-1.12786	5.82743e-06	-1.42267	-1.15666
103776344	chr14:103776344:G:A	2.26905e-05	-1.07666e-10	-0.773926	3.24447e-05	-1.07666e-10	-0.832288	3.21963e-05	-1.07666e-10	-0.870051
103776625	chr14:103776625:A:C	1.80424e-05	-1.07666e-10	-1.00315	2.64643e-05	-1.07666e-10	-1.03603	2.76487e-05	-1.07666e-10	-1.02232
103776689	chr14:103776689:G:A	1.87494e-05	-1.07666e-10	-0.964714	2.71897e-05	-1.07666e-10	-1.00899	2.82957e-05	-1.07666e-10	-0.999191
103776815	chr14:103776815:T:C	1.19454e-05	-1.41553	-3.65436e-10	1.7576e-05	-1.44529	-3.65436e-10	1.83413e-05	-1.43275	-3.65436e-10
103777557	chr14:103777557:C:T	2.34701e-05	-1.07666e-10	-0.740145	3.30558e-05	-1.07666e-10	-0.813626	3.4937e-05	-1.07666e-10	-0.788356
103778205	chr14:103778205:C:T	1.2518e-05	-1.07666e-10	-1.3687	1.89109e-05	-1.07666e-10	-1.37208	1.95016e-05	-1.07666e-10	-1.37141
103778206	chr14:103778206:G:A	1.71369e-05	-1.07666e-10	-1.05464	2.50237e-05	-1.07666e-10	-1.092	2.60918e-05	-1.07666e-10	-1.08028
103778225	chr14:103778225:AT:A	3.38711e-06	-1.50083	-1.17506	4.81315e-06	-1.49571	-1.24477	4.93675e-06	-1.49806	-1.24714
103778246	chr14:103778246:C:T	1.26117e-05	-1.24975	-0.111498	1.49534e-05	-1.2898	-0.317084	1.60894e-05	-1.29232	-0.27142
103778596	chr14:103778596:G:A	1.35732e-05	-1.07666e-10	-1.28777	2.12636e-05	-1.07666e-10	-1.25483	2.17021e-05	-1.07666e-10	-1.26449
103778657	chr14:103778657:T:C	1.5711e-05	-1.07666e-10	-1.14151	2.31245e-05	-1.07666e-10	-1.17093	2.40584e-05	-1.07666e-10	-1.16142
103778697	chr14:103778697:C:T	1.08934e-05	-1.50772	-3.65436e-10	1.62276e-05	-1.52511	-3.65436e-10	1.67352e-05	-1.52439	-3.65436e-10
103778734	chr14:103778734:C:T	2.64673e-05	-1.07666e-10	-0.619963	3.70006e-05	-1.07666e-10	-0.70089	3.91958e-05	-1.07666e-10	-0.673332
103779063	chr14:103779063:A:G	4.82347e-06	-1.10874	-1.21364	7.69631e-06	-1.09158	-1.1795	8.19331e-06	-1.0614	-1.17719
103779147	chr14:103779147:G:A	2.2104e-05	-1.07666e-10	-0.800115	3.53438e-05	-1.07666e-10	-0.7467	3.67448e-05	-1.07666e-10	-0.737905
103779181	chr14:103779181:TG:T	3.58476e-06	-1.3506	-1.26858	5.53479e-06	-1.34643	-1.25434	5.73977e-06	-1.35209	-1.24239
103779195	chr14:103779195:G:A	1.24603e-05	-1.07666e-10	-1.37332	1.89178e-05	-1.07666e-10	-1.37172	1.94861e-05	-1.07666e-10	-1.3722
103779236	chr14:103779236:T:C	3.1188e-06	-1.4864	-1.27202	4.53907e-06	-1.47993	-1.31917	4.64966e-06	-1.48395	-1.32115
103780025	chr14:103780025:T:C	0.00017748	0.272056	1.01093	0.000161556	0.270204	0.502827	0.000177879	0.272031	0.56717
103780080	chr14:103780080:C:T	1.4779e-05	-1.07666e-10	-1.20267	2.11197e-05	-1.07666e-10	-1.26162	2.17642e-05	-1.07666e-10	-1.26164
103780739	chr14:103780739:G:A	5.58557e-05	-1.07666e-10	0.126898	7.13197e-05	-1.07666e-10	-0.0446509	7.87501e-05	-1.07666e-10	0.0243775
103781564	chr14:103781564:T:G	3.01288e-06	-1.54851	-1.24446	5.22627e-06	-1.54137	-1.11676	5.2179e-06	-1.54417	-1.14564
103781691	chr14:103781691:G:A	1.24823e-05	-1.07666e-10	-1.37156	1.88873e-05	-1.07666e-10	-1.37333	1.94695e-05	-1.07666e-10	-1.37305
103781947	chr14:103781947:C:T	3.16006e-06	-1.49499	-1.25029	4.63115e-06	-1.51989	-1.25912	4.74738e-06	-1.51937	-1.26494
103782094	chr14:103782094:C:T	5.88971e-06	-1.53329	-0.589378	1.03347e-05	-1.54063	-0.435689	1.03224e-05	-1.53577	-0.471818
103782110	chr14:103782110:A:G	2.11936e-05	-1.07666e-10	-0.842172	3.11472e-05	-1.07666e-10	-0.873098	3.27489e-05	-1.07666e-10	-0.853033
103782129	chr14:103782129:G:A	1.51954e-05	-1.07666e-10	-1.17488	2.23348e-05	-1.07666e-10	-1.20568	2.28652e-05	-1.07666e-10	-1.21229
103783173	chr14:103783173:G:A	1.1281e-05	-1.47275	-3.65436e-10	1.68997e-05	-1.48453	-3.65436e-10	1.75291e-05	-1.47804	-3.65436e-10
103783586	chr14:103783586:T:C	0.000185737	0.133231	1.19522	0.000165941	0.131395	0.668414	0.000183916	0.136464	0.73611
103783714	chr14:103783714:A:G	1.29641e-05	-1.07666e-10	-1.33369	1.91715e-05	-1.07666e-10	-1.3584	1.97397e-05	-1.07666e-10	-1.35927
103784080	chr14:103784080:A:G	3.17093e-06	-1.41315	-1.3287	5.37512e-06	-1.38632	-1.24372	5.45605e-06	-1.39711	-1.24807
103784272	chr14:103784272:C:G	3.1569e-06	-1.47842	-1.26786	4.59132e-06	-1.47139	-1.31626	4.7028e-06	-1.47569	-1.31805
103784404	chr14:103784404:G:A	3.3454e-06	-1.43441	-1.25388	5.16968e-06	-1.43113	-1.23789	5.3701e-06	-1.43555	-1.22551
103784506	chr14:103784506:T:C	1.53267e-05	-1.07666e-10	-1.16628	2.16881e-05	-1.07666e-10	-1.23506	2.23252e-05	-1.07666e-10	-1.23618
103784669	chr14:103784669:C:T	2.90464e-06	-1.4972	-1.33236	4.42532e-06	-1.49873	-1.32576	4.57848e-06	-1.50248	-1.31805
103784939	chr14:103784939:T:C	3.32769e-06	-1.4325	-1.2611	5.1381e-06	-1.42923	-1.24591	5.33613e-06	-1.4336	-1.2338
103785440	chr14:103785440:A:T	1.98016e-05	-1.07666e-10	-0.910111	2.81696e-05	-1.07666e-10	-0.973581	2.94295e-05	-1.07666e-10	-0.959905
103785629	chr14:103785629:G:A	1.28375e-05	-1.07666e-10	-1.3435	1.90632e-05	-1.07666e-10	-1.36407	1.96312e-05	-1.07666e-10	-1.36478
103785760	chr14:103785760:T:G	7.21738e-05	-1.07666e-10	0.383204	9.89477e-05	-1.07666e-10	0.282767	0.000106076	-1.07666e-10	0.32225
103786141	chr14:103786141:G:A	2.39453e-05	-1.07666e-10	-0.720103	3.8422e-05	-1.07666e-10	-0.663193	3.99455e-05	-1.07666e-10	-0.654386
103786278	chr14:103786278:G:A	1.10531e-05	-1.49316	-3.65436e-10	1.70708e-05	-1.47445	-3.65436e-10	1.74901e-05	-1.48027	-3.65436e-10
103786548	chr14:103786548:C:T	4.83779e-06	-1.5482	-0.771213	7.75099e-06	-1.5504	-0.713603	8.04228e-06	-1.54913	-0.70806
103786665	chr14:103786665:T:C	6.77378e-05	-1.07666e-10	0.319771	8.57412e-05	-1.07666e-10	0.13951	9.19295e-05	-1.07666e-10	0.17912
103787545	chr14:103787545:G:A	2.83931e-05	-0.549728	-3.65436e-10	4.13219e-05	-0.59043	-3.65436e-10	4.28397e-05	-0.584437	-3.65436e-10
103787812	chr14:103787812:G:A	1.3988e-05	-1.07666e-10	-1.25767	2.06621e-05	-1.07666e-10	-1.28352	2.14042e-05	-1.07666e-10	-1.27832
103788110	chr14:103788110:T:G	2.4403e-05	-1.07666e-10	-0.701167	3.26642e-05	-1.07666e-10	-0.825544	3.43216e-05	-1.07666e-10	-0.806128
103788285	chr14:103788285:A:G	1.24605e-05	-1.07666e-10	-1.37331	1.88899e-05	-1.07666e-10	-1.3732	1.94626e-05	-1.07666e-10	-1.37341
103788414	chr14:103788414:C:CT	1.3142e-05	-1.07666e-10	-1.32006	1.96399e-05	-1.07666e-10	-1.33426	2.02613e-05	-1.07666e-10	-1.33319
103788548	chr14:103788548:G:C	1.68722e-05	-1.07666e-10	-1.07021	2.32471e-05	-1.07666e-10	-1.16564	2.44382e-05	-1.07666e-10	-1.14576
103788746	chr14:103788746:G:A	3.17967e-06	-1.46643	-1.27266	4.63307e-06	-1.4591	-1.31951	4.74471e-06	-1.46354	-1.32133
103788853	chr14:103788853:A:C	1.5901e-05	-1.07666e-10	-1.12949	2.27183e-05	-1.07666e-10	-1.18865	2.34204e-05	-1.07666e-10	-1.1883
103789717	chr14:103789717:T:A	1.2467e-05	-1.07666e-10	-1.37279	1.88847e-05	-1.07666e-10	-1.37347	1.94616e-05	-1.07666e-10	-1.37346
103789753	chr14:103789753:A:C	5.36998e-05	-1.07666e-10	0.0875365	6.92059e-05	-1.07666e-10	-0.0747377	7.39622e-05	-1.07666e-10	-0.0383478
103790595	chr14:103790595:G:A	3.19205e-06	-1.46015	-1.27506	4.655e-06	-1.45262	-1.32126	4.76645e-06	-1.45724	-1.32306
103790648	chr14:103790648:T:C	3.17078e-06	-1.55036	-1.19154	5.59472e-06	-1.54548	-1.04452	5.56968e-06	-1.54753	-1.07703
103790820	chr14:103790820:C:T	1.3669e-05	-1.07666e-10	-1.28074	2.14725e-05	-1.07666e-10	-1.24505	2.18763e-05	-1.07666e-10	-1.2565
103790882	chr14:103790882:G:A	1.45437e-05	-1.07666e-10	-1.21871	2.16337e-05	-1.07666e-10	-1.23757	2.25088e-05	-1.07666e-10	-1.22799
103790939	chr14:103790939:G:A	1.33886e-05	-1.07666e-10	-1.30147	1.95713e-05	-1.07666e-10	-1.33776	2.0137e-05	-1.07666e-10	-1.33934
103791126	chr14:103791126:T:TC	2.39408e-05	-1.07666e-10	-0.720291	3.17416e-05	-1.07666e-10	-0.854196	3.34504e-05	-1.07666e-10	-0.831838
103791180	chr14:103791180:G:C	2.73103e-05	-1.07666e-10	-0.588609	3.62037e-05	-1.07666e-10	-0.722663	3.80948e-05	-1.07666e-10	-0.701826
103791246	chr14:103791246:T:C	5.31946e-06	-1.52433	-0.700173	9.21434e-06	-1.53368	-0.557381	9.23651e-06	-1.52767	-0.591073
103791700	chr14:103791700:G:A	3.1134e-06	-1.40192	-1.35824	4.81753e-06	-1.36633	-1.37323	5.00926e-06	-1.3584	-1.37222
103791717	chr14:103791717:A:G	3.20549e-06	-1.4625	-1.2685	4.66628e-06	-1.45501	-1.31645	4.77759e-06	-1.45963	-1.31834
103791965	chr14:103791965:T:G	6.1901e-05	-1.07666e-10	0.229662	7.95044e-05	-1.07666e-10	0.0639878	7.90555e-05	-1.07666e-10	0.0282478
103792424	chr14:103792424:A:C	3.01997e-06	-1.46905	-1.32158	5.92113e-06	-1.44467	-1.08862	5.85007e-06	-1.45497	-1.12048
103792455	chr14:103792455:G:A	2.83058e-05	-1.07666e-10	-0.552805	4.50326e-05	-1.07666e-10	-0.504437	4.65448e-05	-1.07666e-10	-0.501486
103792547	chr14:103792547:C:T	3.02163e-06	-1.47461	-1.31547	5.9646e-06	-1.45106	-1.07492	5.89282e-06	-1.46088	-1.10729
103792553	chr14:103792553:A:C	1.34415e-05	-1.07666e-10	-1.29753	2.00039e-05	-1.07666e-10	-1.3159	2.09392e-05	-1.07666e-10	-1.30028
103792898	chr14:103792898:G:A	1.58753e-05	-1.07666e-10	-1.13111	2.35422e-05	-1.07666e-10	-1.15303	2.43781e-05	-1.07666e-10	-1.14822
103793806	chr14:103793806:G:C	6.35587e-05	-1.07666e-10	0.25609	8.74869e-05	-1.07666e-10	0.159666	9.35806e-05	-1.07666e-10	0.196921
103795087	chr14:103795087:G:A	1.2598e-05	-1.07666e-10	-1.36233	1.89741e-05	-1.07666e-10	-1.36875	1.96487e-05	-1.07666e-10	-1.36389
103795125	chr14:103795125:A:T	7.35693e-06	-0.576652	-1.32358	1.05447e-05	-0.593156	-1.36304	1.12646e-05	-0.561714	-1.35853
103795386	chr14:103795386:A:C	3.76512e-06	-1.32201	-1.24808	5.46548e-06	-1.35135	-1.26202	5.64164e-06	-1.35412	-1.2576
103795573	chr14:103795573:G:A	1.85419e-05	-1.07666e-10	-0.975841	3.03884e-05	-1.07666e-10	-0.897762	3.00734e-05	-1.07666e-10	-0.93826
103796504	chr14:103796504:A:G	3.17878e-06	-1.50267	-1.2367	4.66403e-06	-1.52556	-1.24638	4.77846e-06	-1.52511	-1.25268
103796957	chr14:103796957:A:G	3.21232e-06	-1.48712	-1.24176	4.63905e-06	-1.4808	-1.29652	4.75359e-06	-1.48465	-1.29836
103797540	chr14:103797540:CT:C	2.17249e-05	-1.07666e-10	-0.817416	3.43938e-05	-1.07666e-10	-0.773948	3.45464e-05	-1.07666e-10	-0.799598
103797734	chr14:103797734:A:G	3.14409e-06	-1.48807	-1.26228	4.60032e-06	-1.5147	-1.271	4.71688e-06	-1.51413	-1.27663
103797768	chr14:103797768:A:G	1.1536e-05	-1.4504	-3.65436e-10	1.82164e-05	-1.4095	-3.65436e-10	1.85295e-05	-1.42254	-3.65436e-10
103797800	chr14:103797800:G:C	1.01285e-05	-1.26696	-0.313558	1.22114e-05	-1.30672	-0.502732	1.30736e-05	-1.30933	-0.461969
103798134	chr14:103798134:C:T	1.04872e-05	-1.54572	-3.65436e-10	1.59246e-05	-1.54396	-3.65436e-10	1.63655e-05	-1.54673	-3.65436e-10
103798154	chr14:103798154:T:C	2.567e-05	-0.650549	-3.65436e-10	4.45849e-05	-0.514429	-3.65436e-10	4.80148e-05	-0.470393	-3.65436e-10
103798215	chr14:103798215:G:A	3.62196e-05	-0.306274	-3.65436e-10	4.84821e-05	-0.43063	-3.65436e-10	5.32908e-05	-0.366138	-3.65436e-10
103798520	chr14:103798520:G:A	3.16521e-06	-1.4967	-1.24695	4.5749e-06	-1.49079	-1.30045	4.68851e-06	-1.49446	-1.30232
103798864	chr14:103798864:A:G	1.24646e-05	-1.07666e-10	-1.37298	1.89504e-05	-1.07666e-10	-1.37	1.95505e-05	-1.07666e-10	-1.3689
103799144	chr14:103799144:C:T	1.79454e-05	-1.07666e-10	-1.00854	2.62324e-05	-1.07666e-10	-1.04483	2.73621e-05	-1.07666e-10	-1.03274
103799386	chr14:103799386:G:C	5.86309e-05	-1.07666e-10	0.175388	7.62634e-05	-1.07666e-10	0.0223684	8.2039e-05	-1.07666e-10	0.0652926
103799808	chr14:103799808:G:A	6.94538e-05	-1.07666e-10	0.344789	9.52789e-05	-1.07666e-10	0.244984	0.000102127	-1.07666e-10	0.284314
103800007	chr14:103800007:G:A	2.92686e-06	-1.46779	-1.35415	4.49509e-06	-1.46437	-1.34447	4.63382e-06	-1.46861	-1.33991
103800463	chr14:103800463:G:A	2.13767e-05	-1.07666e-10	-0.833574	3.41303e-05	-1.07666e-10	-0.78164	3.54548e-05	-1.07666e-10	-0.773644
103800840	chr14:103800840:A:G	1.36318e-05	-1.07666e-10	-1.28347	2.14145e-05	-1.07666e-10	-1.24776	2.18265e-05	-1.07666e-10	-1.25878
103800903	chr14:103800903:T:C	1.66149e-05	-1.07666e-10	-1.08557	2.37273e-05	-1.07666e-10	-1.1452	2.44424e-05	-1.07666e-10	-1.14558
103800919	chr14:103800919:C:T	1.38717e-05	-1.07666e-10	-1.26603	2.18514e-05	-1.07666e-10	-1.22756	2.22528e-05	-1.07666e-10	-1.23943
103800974	chr14:103800974:C:T	3.01458e-06	-1.50792	-1.28449	4.60346e-06	-1.52876	-1.25626	4.73423e-06	-1.52859	-1.2585
103800996	chr14:103800996:A:G	3.25091e-06	-1.48357	-1.23337	4.68649e-06	-1.47698	-1.29016	4.80136e-06	-1.48097	-1.29204
103801070	chr14:103801070:A:G	3.21165e-06	-1.48851	-1.24058	4.6372e-06	-1.48218	-1.29554	4.75152e-06	-1.48608	-1.29735
103801122	chr14:103801122:T:C	1.57153e-05	-1.07666e-10	-1.14124	2.313e-05	-1.07666e-10	-1.17069	2.40643e-05	-1.07666e-10	-1.16117
103801424	chr14:103801424:T:G	3.46903e-06	-1.54356	-1.10844	6.31082e-06	-1.53295	-0.936603	6.23746e-06	-1.53688	-0.974448
103801887	chr14:103801887:A:G	2.33077e-05	-1.07666e-10	-0.74709	3.3789e-05	-1.07666e-10	-0.79169	3.43749e-05	-1.07666e-10	-0.804576
103802090	chr14:103802090:A:G	2.13105e-05	-1.07666e-10	-0.836675	3.40164e-05	-1.07666e-10	-0.784981	3.53371e-05	-1.07666e-10	-0.776968
103802395	chr14:103802395:T:A	1.2565e-05	-1.07666e-10	-1.36496	1.91651e-05	-1.07666e-10	-1.35873	1.97466e-05	-1.07666e-10	-1.35892
103802462	chr14:103802462:T:C	4.97441e-05	-1.07666e-10	0.0110176	6.39696e-05	-1.07666e-10	-0.153417	7.05294e-05	-1.07666e-10	-0.0858728
103802761	chr14:103802761:A:G	3.20088e-06	-1.49503	-1.23742	4.61542e-06	-1.48914	-1.29328	4.73044e-06	-1.49265	-1.29523
103803471	chr14:103803471:A:G	3.25721e-06	-1.48199	-1.23301	4.69269e-06	-1.47543	-1.29039	4.80863e-06	-1.47938	-1.29211
103803536	chr14:103803536:G:A	1.34322e-05	-1.07666e-10	-1.29822	2.10061e-05	-1.07666e-10	-1.26701	2.14601e-05	-1.07666e-10	-1.27571
103803846	chr14:103803846:T:C	1.49645e-05	-1.07666e-10	-1.19019	2.16496e-05	-1.07666e-10	-1.23684	2.23114e-05	-1.07666e-10	-1.2368
103804870	chr14:103804870:C:T	3.21291e-06	-1.4924	-1.2363	4.63289e-06	-1.48625	-1.29239	4.74709e-06	-1.48998	-1.29439
103805084	chr14:103805084:A:G	5.97548e-05	0.194376	-3.65436e-10	8.60722e-05	0.143363	-3.65436e-10	8.81975e-05	0.137676	-3.65436e-10
103805133	chr14:103805133:G:A	1.0419e-05	-1.28385	-0.268385	1.25462e-05	-1.32223	-0.460177	1.34392e-05	-1.32504	-0.41869
103805167	chr14:103805167:G:A	3.90261e-05	-1.24271	1.01107	3.2438e-05	-1.28884	0.456345	3.62403e-05	-1.28975	0.538023
103805600	chr14:103805600:G:A	1.37845e-05	-1.07666e-10	-1.27233	2.16625e-05	-1.07666e-10	-1.23624	2.20973e-05	-1.07666e-10	-1.24645
103806297	chr14:103806297:G:T	3.22954e-06	-1.46159	-1.26194	4.68932e-06	-1.45501	-1.31153	4.80216e-06	-1.45951	-1.31333
103806421	chr14:103806421:G:A	1.89918e-05	-0.951864	-3.65436e-10	2.55529e-05	-1.07107	-3.65436e-10	2.7085e-05	-1.04292	-3.65436e-10
103806443	chr14:103806443:G:T	1.29124e-05	-1.07666e-10	-1.33769	1.91276e-05	-1.07666e-10	-1.36069	1.96948e-05	-1.07666e-10	-1.36155
103806839	chr14:103806839:C:A	1.25464e-05	-1.07666e-10	-1.36644	1.91613e-05	-1.07666e-10	-1.35893	1.97937e-05	-1.07666e-10	-1.35654
103806870	chr14:103806870:G:C	1.64775e-05	-1.07666e-10	-1.09388	2.39849e-05	-1.07666e-10	-1.1344	2.49215e-05	-1.07666e-10	-1.12617
103806974	chr14:103806974:C:T	2.97587e-06	-1.45739	-1.34794	4.57727e-06	-1.45382	-1.33691	4.72038e-06	-1.45824	-1.33177
103806988	chr14:103806988:T:C	1.05161e-05	-1.25667	-0.286292	1.26504e-05	-1.29675	-0.477382	1.3547e-05	-1.29969	-0.436048
103807216	chr14:103807216:C:T	6.58773e-05	-1.07666e-10	0.291921	8.40286e-05	-1.07666e-10	0.119333	8.38571e-05	-1.07666e-10	0.0872116
103807450	chr14:103807450:G:A	1.38422e-05	-1.07666e-10	-1.26815	2.17977e-05	-1.07666e-10	-1.23002	2.22001e-05	-1.07666e-10	-1.24181
103807475	chr14:103807475:A:G	3.23036e-06	-1.48499	-1.23829	4.66166e-06	-1.4785	-1.29396	4.77617e-06	-1.48237	-1.2959
103807535	chr14:103807535:C:G	2.43299e-05	-0.704167	-3.65436e-10	4.12749e-05	-0.59157	-3.65436e-10	4.27739e-05	-0.585975	-3.65436e-10
103807829	chr14:103807829:T:C	3.17439e-06	-1.48864	-1.25211	4.59742e-06	-1.48216	-1.30416	4.71176e-06	-1.48599	-1.30585
103808097	chr14:103808097:T:C	1.28611e-05	-1.07666e-10	-1.34166	1.91928e-05	-1.07666e-10	-1.35729	1.98016e-05	-1.07666e-10	-1.35614
103808206	chr14:103808206:T:C	1.97004e-05	-1.07666e-10	-0.915236	3.25096e-05	-1.07666e-10	-0.830289	3.2067e-05	-1.07666e-10	-0.874075
103808573	chr14:103808573:T:C	1.53329e-05	-1.07666e-10	-1.16587	2.15284e-05	-1.07666e-10	-1.24245	2.25422e-05	-1.07666e-10	-1.22651
103808622	chr14:103808622:GAGTTC:G	1.72765e-05	-1.07666e-10	-1.04652	2.51198e-05	-1.07666e-10	-1.08817	2.57857e-05	-1.07666e-10	-1.09208
103808850	chr14:103808850:G:A	2.1347e-05	-1.07666e-10	-0.834961	3.40769e-05	-1.07666e-10	-0.783206	3.54007e-05	-1.07666e-10	-0.775171
103808936	chr14:103808936:C:T	2.30431e-05	-1.07666e-10	-0.758509	3.28995e-05	-1.07666e-10	-0.818365	3.26147e-05	-1.07666e-10	-0.857138
103809265	chr14:103809265:G:C	3.11289e-06	-1.44954	-1.31078	6.20041e-06	-1.42317	-1.06404	6.11074e-06	-1.43469	-1.09716
103809530	chr14:103809530:C:T	3.17873e-06	-1.50852	-1.23087	4.67159e-06	-1.52964	-1.24069	4.7854e-06	-1.52923	-1.2471
103809673	chr14:103809673:T:A	7.53077e-05	-1.07666e-10	0.42571	0.000103055	-1.07666e-10	0.323441	0.000110459	-1.07666e-10	0.362743
103809712	chr14:103809712:C:T	3.89195e-06	-1.31427	-1.22269	5.80321e-06	-1.31509	-1.23832	6.02355e-06	-1.31888	-1.22735
103809904	chr14:103809904:G:A	1.60418e-05	-1.07666e-10	-1.12067	2.37449e-05	-1.07666e-10	-1.14446	2.45958e-05	-1.07666e-10	-1.13933
103810416	chr14:103810416:A:AT	1.24688e-05	-1.07666e-10	-1.37264	1.88845e-05	-1.07666e-10	-1.37348	1.94621e-05	-1.07666e-10	-1.37343
103810824	chr14:103810824:C:T	1.83605e-05	-1.07666e-10	-0.985672	3.00836e-05	-1.07666e-10	-0.907844	2.97824e-05	-1.07666e-10	-0.947983
103810844	chr14:103810844:T:A	4.18561e-05	-1.23033	1.06869	3.45098e-05	-1.27751	0.506928	3.85992e-05	-1.27859	0.589918
103811621	chr14:103811621:G:A	4.18809e-06	-1.29919	-1.16444	6.23351e-06	-1.30013	-1.18176	6.47559e-06	-1.30401	-1.16986
103812299	chr14:103812299:T:C	1.60651e-05	-1.07666e-10	-1.11922	2.3019e-05	-1.07666e-10	-1.17551	2.37232e-05	-1.07666e-10	-1.17545
103812404	chr14:103812404:G:A	0.000261125	1.66912	-3.65436e-10	0.00046419	1.82847	-3.65436e-10	0.000492606	1.85781	-3.65436e-10
103812519	chr14:103812519:G:A	1.02214e-05	-1.26014	-0.311254	1.23284e-05	-1.3002	-0.499715	1.31823e-05	-1.30329	-0.459743
103812551	chr14:103812551:C:T	1.3317e-05	-1.07666e-10	-1.30684	2.08079e-05	-1.07666e-10	-1.27649	2.1239e-05	-1.07666e-10	-1.28606
103812762	chr14:103812762:C:G	1.57022e-05	-1.07666e-10	-1.14207	2.31121e-05	-1.07666e-10	-1.17147	2.40455e-05	-1.07666e-10	-1.16196
103812886	chr14:103812886:G:A	2.34503e-05	-1.07666e-10	-0.740989	3.74571e-05	-1.07666e-10	-0.688627	3.89728e-05	-1.07666e-10	-0.679039
103813552	chr14:103813552:T:C	3.23659e-06	-1.48941	-1.23194	4.66247e-06	-1.48328	-1.289	4.77709e-06	-1.48711	-1.29096
103813637	chr14:103813637:G:A	3.25542e-06	-1.47935	-1.2362	4.69753e-06	-1.47261	-1.29217	4.81192e-06	-1.47673	-1.29407
103813744	chr14:103813744:G:A	1.49829e-05	-1.07666e-10	-1.18896	2.35466e-05	-1.07666e-10	-1.15284	2.44177e-05	-1.07666e-10	-1.1466
103814177	chr14:103814177:C:T	1.24588e-05	-1.07666e-10	-1.37344	1.88951e-05	-1.07666e-10	-1.37292	1.94659e-05	-1.07666e-10	-1.37324
103814205	chr14:103814205:C:T	2.72111e-05	-1.07666e-10	-0.59225	3.60521e-05	-1.07666e-10	-0.726858	3.7933e-05	-1.07666e-10	-0.70608
103814397	chr14:103814397:T:C	3.2652e-06	-1.46077	-1.25178	4.7314e-06	-1.45354	-1.30406	4.84478e-06	-1.4582	-1.3058
103814598	chr14:103814598:GT:G	1.24614e-05	-1.07666e-10	-1.37323	1.88884e-05	-1.07666e-10	-1.37328	1.94619e-05	-1.07666e-10	-1.37344
103814673	chr14:103814673:C:T	4.57518e-05	-1.07666e-10	-0.0726425	6.23811e-05	-1.07666e-10	-0.178561	6.58936e-05	-1.07666e-10	-0.153861
103815038	chr14:103815038:A:G	2.75267e-05	-1.07666e-10	-0.580717	3.64526e-05	-1.07666e-10	-0.715811	3.83629e-05	-1.07666e-10	-0.694811
103815204	chr14:103815204:T:C	3.36537e-06	-1.4652	-1.21714	4.84047e-06	-1.45784	-1.27698	4.95434e-06	-1.4625	-1.27914
103815254	chr14:103815254:A:C	1.24602e-05	-1.07666e-10	-1.37333	1.88904e-05	-1.07666e-10	-1.37317	1.9463e-05	-1.07666e-10	-1.37339
103815582	chr14:103815582:G:C	3.14858e-06	-1.42365	-1.32527	6.17189e-06	-1.39378	-1.09804	6.08625e-06	-1.40656	-1.12931
103815617	chr14:103815617:C:T	2.93599e-06	-1.49143	-1.3274	4.35731e-06	-1.48597	-1.354	4.46765e-06	-1.48929	-1.35575
103815782	chr14:103815782:A:T	1.35958e-05	-1.07666e-10	-1.28611	2.0279e-05	-1.07666e-10	-1.30224	2.09197e-05	-1.07666e-10	-1.30121
103815910	chr14:103815910:C:T	1.24593e-05	-1.07666e-10	-1.37341	1.88931e-05	-1.07666e-10	-1.37303	1.94646e-05	-1.07666e-10	-1.37331
103816767	chr14:103816767:A:C	3.25631e-06	-1.53944	-1.17584	5.82308e-06	-1.52672	-1.02328	5.77989e-06	-1.53132	-1.0562
103817180	chr14:103817180:T:C	5.63911e-05	-1.07666e-10	0.136438	7.19154e-05	-1.07666e-10	-0.0363331	7.93987e-05	-1.07666e-10	0.0325802
103817486	chr14:103817486:T:C	6.51707e-05	-1.07666e-10	0.281136	8.34939e-05	-1.07666e-10	0.11295	8.30629e-05	-1.07666e-10	0.0776958
103817672	chr14:103817672:A:G	1.35191e-05	-1.07666e-10	-1.29177	2.11947e-05	-1.07666e-10	-1.25807	2.16119e-05	-1.07666e-10	-1.26866
103817975	chr14:103817975:T:C	1.24748e-05	-1.07666e-10	-1.37216	1.89681e-05	-1.07666e-10	-1.36906	1.95275e-05	-1.07666e-10	-1.37008
103818380	chr14:103818380:A:C	6.98496e-05	-1.07666e-10	0.350471	9.58099e-05	-1.07666e-10	0.250542	0.000102698	-1.07666e-10	0.289889
103819097	chr14:103819097:T:C	4.58298e-05	-1.07666e-10	-0.0709385	5.84171e-05	-1.07666e-10	-0.244215	6.25667e-05	-1.07666e-10	-0.205669
103819304	chr14:103819304:T:C	2.15822e-05	-1.07666e-10	-0.824005	3.43353e-05	-1.07666e-10	-0.77565	3.57234e-05	-1.07666e-10	-0.766096
103819413	chr14:103819413:C:T	3.0908e-06	-1.50494	-1.2625	4.54153e-06	-1.52718	-1.27138	4.65627e-06	-1.5267	-1.27699
103819767	chr14:103819767:A:ATC	3.67183e-06	-1.43684	-1.15834	5.74263e-06	-1.43303	-1.13088	5.99542e-06	-1.43735	-1.11356
103819873	chr14:103819873:C:T	9.84195e-06	-1.29118	-0.318036	1.19033e-05	-1.32908	-0.505926	1.27415e-05	-1.33177	-0.465268
103820043	chr14:103820043:A:G	2.97422e-06	-1.46472	-1.34117	4.44134e-06	-1.45814	-1.36272	4.55326e-06	-1.46205	-1.36401
103820164	chr14:103820164:A:C	6.29901e-05	-1.07666e-10	0.247105	8.08459e-05	-1.07666e-10	0.0807207	8.04566e-05	-1.07666e-10	0.045816
103820445	chr14:103820445:AT:A	3.15948e-06	-1.48644	-1.25902	4.58328e-06	-1.48003	-1.30938	4.69676e-06	-1.484	-1.31103
103821031	chr14:103821031:G:C	3.17382e-06	-1.49412	-1.24681	4.64922e-06	-1.51898	-1.25615	4.76463e-06	-1.5185	-1.26218
103821707	chr14:103821707:C:T	2.43412e-05	-0.703703	-3.65436e-10	3.76897e-05	-0.682436	-3.65436e-10	3.9932e-05	-0.654724	-3.65436e-10
103822508	chr14:103822508:T:G	5.19091e-05	-1.07666e-10	0.0536212	6.67274e-05	-1.07666e-10	-0.111208	7.1343e-05	-1.07666e-10	-0.0744031
103822648	chr14:103822648:C:A	1.71002e-05	-1.07666e-10	-1.05678	2.5068e-05	-1.07666e-10	-1.09023	2.61271e-05	-1.07666e-10	-1.07893
103822668	chr14:103822668:C:T	2.97137e-06	-1.45963	-1.34722	4.44965e-06	-1.45294	-1.36606	4.56109e-06	-1.45727	-1.36707
103822682	chr14:103822682:G:A	1.7183e-05	-1.07666e-10	-1.05195	2.51814e-05	-1.07666e-10	-1.08572	2.62489e-05	-1.07666e-10	-1.07428
103822901	chr14:103822901:G:A	3.65498e-06	-1.55024	-1.04954	5.12207e-06	-1.54948	-1.12878	5.29929e-06	-1.54965	-1.12468
103823040	chr14:103823040:T:C	1.70439e-05	-1.07666e-10	-1.06008	2.49849e-05	-1.07666e-10	-1.09355	2.60405e-05	-1.07666e-10	-1.08225
103823116	chr14:103823116:A:T	1.09348e-05	-1.50141	-0.00251516	1.48114e-05	-1.48351	-0.132916	1.5753e-05	-1.48684	-0.0980328
103823139	chr14:103823139:C:T	1.60628e-05	-1.07666e-10	-1.11936	2.36304e-05	-1.07666e-10	-1.14929	2.45986e-05	-1.07666e-10	-1.13921
103823207	chr14:103823207:G:A	1.30786e-05	-1.07666e-10	-1.3249	1.95885e-05	-1.07666e-10	-1.33688	2.02517e-05	-1.07666e-10	-1.33366
103823253	chr14:103823253:C:T	6.46643e-05	-1.07666e-10	0.273335	8.27981e-05	-1.07666e-10	0.104582	8.23294e-05	-1.07666e-10	0.0688262
103823311	chr14:103823311:C:T	1.246e-05	-1.07666e-10	-1.37335	1.8891e-05	-1.07666e-10	-1.37314	1.94633e-05	-1.07666e-10	-1.37337
103823322	chr14:103823322:C:T	2.06235e-05	-1.07666e-10	-0.869444	3.28757e-05	-1.07666e-10	-0.81909	3.41465e-05	-1.07666e-10	-0.811243
103823855	chr14:103823855:A:C	1.52906e-05	-1.07666e-10	-1.16864	2.23928e-05	-1.07666e-10	-1.20308	2.324e-05	-1.07666e-10	-1.19603
103823909	chr14:103823909:A:G	1.78197e-05	-1.07666e-10	-1.01557	2.7977e-05	-1.07666e-10	-0.980442	2.88269e-05	-1.07666e-10	-0.980593
103824337	chr14:103824337:T:C	1.55329e-05	-1.07666e-10	-1.15292	1.9109e-05	-1.07666e-10	-1.36167	1.99914e-05	-1.07666e-10	-1.3466
103824476	chr14:103824476:A:G	1.08709e-05	-1.32714	-0.182648	1.30668e-05	-1.36226	-0.379492	1.40526e-05	-1.36489	-0.334205
103824603	chr14:103824603:C:T	5.89972e-06	-1.398	-0.722966	7.05068e-06	-1.4388	-0.919905	7.61035e-06	-1.42693	-0.885465
103824612	chr14:103824612:G:C	2.91635e-06	-1.48511	-1.34043	4.34169e-06	-1.47895	-1.36461	4.45291e-06	-1.4828	-1.36555
103824942	chr14:103824942:A:G	3.53946e-05	-0.329315	-3.65436e-10	5.67409e-05	-0.27333	-3.65436e-10	5.89395e-05	-0.26539	-3.65436e-10
103824993	chr14:103824993:C:A	3.17009e-06	-1.41946	-1.32266	6.17189e-06	-1.38946	-1.10236	6.09062e-06	-1.40204	-1.13312
103825502	chr14:103825502:A:G	2.90276e-06	-1.47316	-1.35705	4.36674e-06	-1.467	-1.3708	4.48044e-06	-1.47073	-1.37145
103825605	chr14:103825605:G:A	1.29013e-05	-1.33854	-3.65436e-10	2.13563e-05	-1.25048	-3.65436e-10	2.23431e-05	-1.23538	-3.65436e-10
103825850	chr14:103825850:T:C	3.40724e-06	-1.47028	-1.19968	4.88144e-06	-1.46322	-1.26317	4.99738e-06	-1.46759	-1.26539
103826366	chr14:103826366:T:C	1.73123e-05	-1.04446	-3.65436e-10	2.5063e-05	-1.09043	-3.65436e-10	2.59049e-05	-1.08747	-3.65436e-10
103826742	chr14:103826742:C:T	5.65183e-06	-1.05585	-1.10804	8.99605e-06	-1.09187	-1.02317	9.28993e-06	-1.06546	-1.04751
103826746	chr14:103826746:T:C	7.02887e-06	-0.947962	-0.997885	1.1313e-05	-0.987661	-0.898208	1.16505e-05	-0.95943	-0.927126
103827152	chr14:103827152:A:T	6.60659e-05	-1.07666e-10	0.294779	8.42956e-05	-1.07666e-10	0.122505	8.41394e-05	-1.07666e-10	0.0905727
103827196	chr14:103827196:T:C	1.04698e-05	-1.2102	-0.33718	1.26408e-05	-1.25437	-0.520525	1.35391e-05	-1.25746	-0.478859
103827197	chr14:103827197:G:A	1.10851e-05	-1.25737	-0.232909	1.32665e-05	-1.29811	-0.428474	1.42126e-05	-1.30124	-0.386534
103827341	chr14:103827341:C:G	3.02244e-06	-1.44174	-1.34807	4.52949e-06	-1.43471	-1.36651	4.64281e-06	-1.4391	-1.36748
103827461	chr14:103827461:G:C	3.2843e-06	-1.43678	-1.26994	5.06624e-06	-1.43389	-1.25533	5.25932e-06	-1.43788	-1.24402
103827895	chr14:103827895:G:A	1.50653e-05	-1.07666e-10	-1.18348	2.17676e-05	-1.07666e-10	-1.2314	2.24259e-05	-1.07666e-10	-1.23169
103827968	chr14:103827968:A:G	1.19612e-05	-1.41421	-3.65436e-10	1.79025e-05	-1.42689	-3.65436e-10	1.85328e-05	-1.42236	-3.65436e-10
103828132	chr14:103828132:C:T	3.03842e-06	-1.50361	-1.28092	4.46789e-06	-1.52618	-1.28873	4.58212e-06	-1.52571	-1.29403
103828170	chr14:103828170:C:A	2.05265e-05	-1.07666e-10	-0.874156	3.27122e-05	-1.07666e-10	-0.824077	3.39646e-05	-1.07666e-10	-0.816583
103828291	chr14:103828291:C:T	1.04374e-05	-1.55048	-3.65436e-10	1.58605e-05	-1.548	-3.65436e-10	1.63779e-05	-1.54597	-3.65436e-10
103828460	chr14:103828460:G:C	1.04561e-05	-1.54868	-3.65436e-10	1.58925e-05	-1.54598	-3.65436e-10	1.63472e-05	-1.54785	-3.65436e-10
103828866	chr14:103828866:T:C	2.47651e-05	-1.07666e-10	-0.686438	3.93703e-05	-1.07666e-10	-0.638814	3.9441e-05	-1.07666e-10	-0.667097
103829077	chr14:103829077:C:T	0.00013085	-0.52067	1.49885	0.000128102	-0.465729	1.00673	0.00014362	-0.458199	1.08347
103829158	chr14:103829158:C:T	1.36444e-05	-1.07666e-10	-1.28254	2.13947e-05	-1.07666e-10	-1.24868	2.18367e-05	-1.07666e-10	-1.25831
103829227	chr14:103829227:G:A	5.70986e-05	-1.07666e-10	0.148906	7.87597e-05	-1.07666e-10	0.0545775	8.44455e-05	-1.07666e-10	0.0942035
103829266	chr14:103829266:A:G	3.61561e-06	-1.54898	-1.06163	5.0641e-06	-1.55054	-1.13911	5.23974e-06	-1.55064	-1.13499
103830189	chr14:103830189:G:A	2.03248e-05	-1.07666e-10	-0.88403	3.23751e-05	-1.07666e-10	-0.834434	3.36124e-05	-1.07666e-10	-0.827008
103830304	chr14:103830304:C:G	1.34695e-05	-1.07666e-10	-1.29545	2.00422e-05	-1.07666e-10	-1.31398	2.09838e-05	-1.07666e-10	-1.29815
103830688	chr14:103830688:T:C	4.07409e-05	-0.188642	-3.65436e-10	6.13927e-05	-0.194533	-3.65436e-10	6.1593e-05	-0.221354	-3.65436e-10
103830810	chr14:103830810:A:G	3.28592e-06	-1.47216	-1.23407	4.74025e-06	-1.46522	-1.29051	4.85459e-06	-1.46954	-1.29244
103831271	chr14:103831271:A:G	1.37026e-05	-1.07666e-10	-1.27829	2.1247e-05	-1.07666e-10	-1.25561	2.15853e-05	-1.07666e-10	-1.26989
103831345	chr14:103831345:T:C	1.33244e-05	-1.07666e-10	-1.30628	2.08018e-05	-1.07666e-10	-1.27678	2.12526e-05	-1.07666e-10	-1.28542
103831407	chr14:103831407:T:TC	3.78233e-05	-1.07666e-10	-0.262948	5.22222e-05	-1.07666e-10	-0.356316	5.54686e-05	-1.07666e-10	-0.326085
103831515	chr14:103831515:T:C	3.56497e-06	-1.52221	-1.10251	6.56315e-06	-1.50286	-0.92749	6.46697e-06	-1.50991	-0.965289
103831861	chr14:103831861:G:A	1.41713e-05	-1.07666e-10	-1.24465	2.21464e-05	-1.07666e-10	-1.21415	2.29402e-05	-1.07666e-10	-1.20901
103832499	chr14:103832499:A:G	3.37661e-06	-1.45666	-1.22234	4.86065e-06	-1.44913	-1.28153	4.97548e-06	-1.45391	-1.28347
103832842	chr14:103832842:T:C	3.56833e-06	-1.42395	-1.19983	8.15385e-06	-1.39259	-0.82074	7.9062e-06	-1.40585	-0.868404
103833044	chr14:103833044:A:G	2.42893e-05	-1.07666e-10	-0.705839	3.22636e-05	-1.07666e-10	-0.837885	3.40601e-05	-1.07666e-10	-0.813777
103833159	chr14:103833159:A:G	1.83351e-05	-1.07666e-10	-0.987056	2.67657e-05	-1.07666e-10	-1.0247	2.79312e-05	-1.07666e-10	-1.01216
103833393	chr14:103833393:T:C	3.45413e-06	-1.51643	-1.13988	4.87546e-06	-1.51205	-1.21556	4.99917e-06	-1.51495	-1.21768
103833540	chr14:103833540:A:G	3.17409e-06	-1.42121	-1.31965	6.18836e-06	-1.39147	-1.09768	6.10104e-06	-1.40445	-1.12899
103833683	chr14:103833683:T:C	1.01761e-05	-1.22192	-0.353917	1.23214e-05	-1.26494	-0.535539	1.31942e-05	-1.26792	-0.494208
103834268	chr14:103834268:T:G	1.91419e-05	-1.07666e-10	-0.943993	2.78875e-05	-1.07666e-10	-0.983646	2.91215e-05	-1.07666e-10	-0.970426
103834621	chr14:103834621:G:A	2.16116e-05	-1.07666e-10	-0.822642	3.04631e-05	-1.07666e-10	-0.895309	3.19373e-05	-1.07666e-10	-0.878128
103834830	chr14:103834830:T:G	1.56512e-05	-1.07666e-10	-1.14533	2.25045e-05	-1.07666e-10	-1.19811	2.3185e-05	-1.07666e-10	-1.1984
103834923	chr14:103834923:C:T	1.34073e-05	-1.07666e-10	-1.30007	1.99907e-05	-1.07666e-10	-1.31656	2.06278e-05	-1.07666e-10	-1.31526
103835088	chr14:103835088:A:G	1.91435e-05	-1.07666e-10	-0.943913	2.73385e-05	-1.07666e-10	-1.00353	2.87482e-05	-1.07666e-10	-0.983327
103835585	chr14:103835585:A:G	1.35139e-05	-1.07666e-10	-1.29215	2.01e-05	-1.07666e-10	-1.3111	2.10517e-05	-1.07666e-10	-1.29492
103835647	chr14:103835647:C:T	1.55013e-05	-1.07666e-10	-1.15495	2.26014e-05	-1.07666e-10	-1.19381	2.35426e-05	-1.07666e-10	-1.18309
103835754	chr14:103835754:G:A	3.48634e-06	-1.55038	-1.09664	6.33415e-06	-1.5454	-0.920471	6.27164e-06	-1.54758	-0.958289
103836168	chr14:103836168:C:T	4.78393e-05	-0.0280269	-3.65436e-10	7.39333e-05	-0.00866032	-3.65436e-10	7.90645e-05	0.0283623	-3.65436e-10
103836190	chr14:103836190:C:T	4.23325e-05	-1.07666e-10	-0.150318	5.82658e-05	-1.07666e-10	-0.246809	6.17055e-05	-1.07666e-10	-0.219529
103836194	chr14:103836194:C:T	1.32014e-05	-1.07666e-10	-1.31555	1.97344e-05	-1.07666e-10	-1.32946	2.03912e-05	-1.07666e-10	-1.3268
103836458	chr14:103836458:C:T	3.1398e-06	-1.52243	-1.22929	4.63651e-06	-1.53908	-1.23878	4.74739e-06	-1.53877	-1.24554
103836546	chr14:103836546:G:A	8.39604e-06	-1.26019	-0.507924	1.0335e-05	-1.3003	-0.675987	1.10237e-05	-1.30285	-0.639008
103837058	chr14:103837058:A:G	1.9994e-05	-1.07666e-10	-0.90044	3.3021e-05	-1.07666e-10	-0.814681	3.25623e-05	-1.07666e-10	-0.858747
103837119	chr14:103837119:A:G	5.58205e-05	-1.07666e-10	0.126268	7.19538e-05	-1.07666e-10	-0.0357996	7.1943e-05	-1.07666e-10	-0.0660279
103837936	chr14:103837936:T:C	6.24179e-05	-1.07666e-10	0.237979	8.11138e-05	-1.07666e-10	0.0840287	8.72088e-05	-1.07666e-10	0.126403
103838013	chr14:103838013:G:A	1.35604e-05	-1.07666e-10	-1.28872	2.12713e-05	-1.07666e-10	-1.25446	2.16862e-05	-1.07666e-10	-1.26523
103838154	chr14:103838154:A:T	1.24609e-05	-1.07666e-10	-1.37328	1.88891e-05	-1.07666e-10	-1.37324	1.94623e-05	-1.07666e-10	-1.37343
103838862	chr14:103838862:C:T	1.56022e-05	-1.07666e-10	-1.14846	2.24419e-05	-1.07666e-10	-1.20089	2.31206e-05	-1.07666e-10	-1.20118
103839393	chr14:103839393:T:A	1.5e-05	-1.07666e-10	-1.18782	2.13763e-05	-1.07666e-10	-1.24954	2.20349e-05	-1.07666e-10	-1.24927
103839426	chr14:103839426:G:T	1.24595e-05	-1.07666e-10	-1.37339	1.88924e-05	-1.07666e-10	-1.37306	1.94642e-05	-1.07666e-10	-1.37333
103839457	chr14:103839457:A:G	3.12048e-06	-1.49508	-1.26281	4.5266e-06	-1.48949	-1.31236	4.64002e-06	-1.49315	-1.31403
103839495	chr14:103839495:T:C	1.3528e-05	-1.07666e-10	-1.29111	2.01855e-05	-1.07666e-10	-1.30686	2.08236e-05	-1.07666e-10	-1.30582
103839974	chr14:103839974:A:T	1.35958e-05	-1.07666e-10	-1.28611	2.13374e-05	-1.07666e-10	-1.25136	2.17511e-05	-1.07666e-10	-1.26224
103840359	chr14:103840359:T:C	3.30976e-06	-1.46173	-1.23726	4.77778e-06	-1.45484	-1.293	4.89175e-06	-1.45948	-1.29487
103840767	chr14:103840767:G:A	1.32668e-05	-1.07666e-10	-1.31061	1.98061e-05	-1.07666e-10	-1.32583	2.04357e-05	-1.07666e-10	-1.32462
103840843	chr14:103840843:C:G	1.16819e-05	-1.43783	-3.65436e-10	1.77985e-05	-1.43271	-3.65436e-10	1.84407e-05	-1.42734	-3.65436e-10
103841182	chr14:103841182:G:A	1.27376e-05	-1.07666e-10	-1.35131	1.89843e-05	-1.07666e-10	-1.36821	1.95538e-05	-1.07666e-10	-1.36873
103841216	chr14:103841216:T:C	3.63839e-06	-1.44135	-1.16298	5.17626e-06	-1.43402	-1.23372	5.29359e-06	-1.43897	-1.23644
103841217	chr14:103841217:G:A	9.89518e-06	-1.28396	-0.319863	1.19436e-05	-1.32329	-0.508332	1.27809e-05	-1.32584	-0.46811
103841488	chr14:103841488:G:A	2.19975e-05	-1.07666e-10	-0.804946	3.10794e-05	-1.07666e-10	-0.87528	3.27953e-05	-1.07666e-10	-0.851616
103841603	chr14:103841603:A:G	1.63475e-05	-1.07666e-10	-1.1018	2.39892e-05	-1.07666e-10	-1.13422	2.49771e-05	-1.07666e-10	-1.12394
103842262	chr14:103842262:C:T	2.40024e-05	-1.07666e-10	-0.717721	3.99027e-05	-1.07666e-10	-0.62538	4.10211e-05	-1.07666e-10	-0.627817
103842583	chr14:103842583:G:A	3.30014e-06	-1.47299	-1.22892	4.75384e-06	-1.46654	-1.28633	4.86799e-06	-1.47088	-1.28834
103843292	chr14:103843292:T:C	1.04469e-05	-1.54957	-3.65436e-10	1.58708e-05	-1.54734	-3.65436e-10	1.63295e-05	-1.54893	-3.65436e-10
103843360	chr14:103843360:C:T	1.31829e-05	-1.07666e-10	-1.31695	2.05312e-05	-1.07666e-10	-1.28988	2.09917e-05	-1.07666e-10	-1.29778
103843688	chr14:103843688:C:T	8.58392e-06	-1.30545	-0.440538	1.05278e-05	-1.34294	-0.614869	1.1262e-05	-1.34529	-0.575181
103843714	chr14:103843714:G:A	2.17278e-05	-1.07666e-10	-0.81728	3.11339e-05	-1.07666e-10	-0.873526	3.09332e-05	-1.07666e-10	-0.910071
103843764	chr14:103843764:C:G	1.80807e-05	-1.07666e-10	-1.00103	2.64125e-05	-1.07666e-10	-1.03799	2.75542e-05	-1.07666e-10	-1.02575
103843837	chr14:103843837:G:A	0.000191264	0.145177	1.2126	0.000172646	0.152412	0.687008	0.000192455	0.160215	0.757747
103844036	chr14:103844036:G:A	1.26674e-05	-1.07666e-10	-1.35684	1.90001e-05	-1.07666e-10	-1.36738	1.95934e-05	-1.07666e-10	-1.36671
103844038	chr14:103844038:G:A	1.24599e-05	-1.07666e-10	-1.37336	1.88912e-05	-1.07666e-10	-1.37313	1.94634e-05	-1.07666e-10	-1.37336
103844103	chr14:103844103:C:G	6.09118e-05	0.213553	-3.65436e-10	8.53771e-05	0.135254	-3.65436e-10	9.06241e-05	0.164817	-3.65436e-10
103844124	chr14:103844124:G:A	2.02844e-05	-1.07666e-10	-0.886022	2.98084e-05	-1.07666e-10	-0.917033	3.11003e-05	-1.07666e-10	-0.904686
103844310	chr14:103844310:G:C	2.08834e-05	-1.07666e-10	-0.856919	3.33119e-05	-1.07666e-10	-0.805911	3.45901e-05	-1.07666e-10	-0.798336
103844345	chr14:103844345:G:T	1.05935e-05	-1.53563	-3.65436e-10	1.6267e-05	-1.52268	-3.65436e-10	1.68255e-05	-1.519	-3.65436e-10
103844458	chr14:103844458:A:G	1.79641e-05	-1.07666e-10	-1.0075	2.62547e-05	-1.07666e-10	-1.04398	2.73826e-05	-1.07666e-10	-1.032
103844498	chr14:103844498:G:A	1.44339e-05	-1.07666e-10	-1.22629	2.2601e-05	-1.07666e-10	-1.19383	2.34252e-05	-1.07666e-10	-1.18809
103844648	chr14:103844648:G:A	5.61029e-05	-1.07666e-10	0.131313	7.3279e-05	-1.07666e-10	-0.0175506	7.90982e-05	-1.07666e-10	0.0287884
103844914	chr14:103844914:T:C	1.49626e-05	-1.07666e-10	-1.19032	2.11091e-05	-1.07666e-10	-1.26212	2.20878e-05	-1.07666e-10	-1.24688
103845128	chr14:103845128:A:G	3.37528e-06	-1.47072	-1.20868	4.84067e-06	-1.46393	-1.27084	4.95787e-06	-1.46808	-1.27284
103845200	chr14:103845200:A:T	1.80071e-05	-1.07666e-10	-1.00511	2.94642e-05	-1.07666e-10	-0.928648	2.91447e-05	-1.07666e-10	-0.96963
103845669	chr14:103845669:A:C	1.86364e-05	-1.07666e-10	-0.970759	3.06031e-05	-1.07666e-10	-0.890722	3.02626e-05	-1.07666e-10	-0.93199
103846248	chr14:103846248:G:A	1.91947e-05	-1.07666e-10	-0.94124	2.79484e-05	-1.07666e-10	-0.981465	2.91953e-05	-1.07666e-10	-0.967893
103846831	chr14:103846831:C:T	1.24688e-05	-1.07666e-10	-1.37264	1.88845e-05	-1.07666e-10	-1.37348	1.94623e-05	-1.07666e-10	-1.37342
103846902	chr14:103846902:C:T	1.65006e-05	-1.07666e-10	-1.09248	2.39415e-05	-1.07666e-10	-1.13621	2.49618e-05	-1.07666e-10	-1.12455
103847004	chr14:103847004:G:A	1.53959e-05	-1.07666e-10	-1.16177	2.15932e-05	-1.07666e-10	-1.23945	2.26277e-05	-1.07666e-10	-1.22273
103847115	chr14:103847115:C:G	3.5505e-05	-1.07666e-10	-0.3262	5.81884e-05	-1.07666e-10	-0.248138	6.05654e-05	-1.07666e-10	-0.238178
103847268	chr14:103847268:C:T	1.52453e-05	-1.07666e-10	-1.1716	2.19928e-05	-1.07666e-10	-1.22111	2.26672e-05	-1.07666e-10	-1.22098
103847708	chr14:103847708:G:A	2.50542e-05	-1.07666e-10	-0.674832	3.52935e-05	-1.07666e-10	-0.748126	3.62717e-05	-1.07666e-10	-0.750864
103847710	chr14:103847710:T:C	1.25148e-05	-1.07666e-10	-1.36896	1.8886e-05	-1.07666e-10	-1.3734	1.94642e-05	-1.07666e-10	-1.37333
103847746	chr14:103847746:G:A	2.09203e-05	-0.855154	-3.65436e-10	3.14025e-05	-0.864937	-3.65436e-10	3.34479e-05	-0.831913	-3.65436e-10
103847845	chr14:103847845:G:A	3.62798e-06	-1.43847	-1.16872	5.16927e-06	-1.43045	-1.23864	5.28649e-06	-1.43516	-1.24159
103847846	chr14:103847846:C:G	3.63197e-06	-1.44292	-1.16318	5.16894e-06	-1.43503	-1.23413	5.28632e-06	-1.43963	-1.23715
103849154	chr14:103849154:A:G	1.00049e-05	-1.23701	-0.355793	1.20771e-05	-1.27895	-0.541566	1.29264e-05	-1.28144	-0.501191
103849176	chr14:103849176:C:T	2.344e-05	-1.07666e-10	-0.741428	3.74401e-05	-1.07666e-10	-0.689081	3.8955e-05	-1.07666e-10	-0.679495
103849640	chr14:103849640:C:T	2.17267e-05	-1.07666e-10	-0.817332	3.47227e-05	-1.07666e-10	-0.76443	3.60533e-05	-1.07666e-10	-0.756903
103849696	chr14:103849696:C:T	3.43711e-06	-1.46795	-1.1933	4.91518e-06	-1.46078	-1.25871	5.03036e-06	-1.46492	-1.26149
103849718	chr14:103849718:A:C	3.4591e-06	-1.46648	-1.18839	4.94387e-06	-1.45919	-1.25449	5.05751e-06	-1.46356	-1.25747
103849828	chr14:103849828:C:T	1.25687e-05	-1.07666e-10	-1.36467	1.88905e-05	-1.07666e-10	-1.37317	1.94651e-05	-1.07666e-10	-1.37328
103850101	chr14:103850101:TCAGC:T	2.30747e-05	-1.07666e-10	-0.757137	3.68341e-05	-1.07666e-10	-0.7054	3.83194e-05	-1.07666e-10	-0.695946
103850265	chr14:103850265:G:A	1.39192e-05	-1.07666e-10	-1.26261	2.19291e-05	-1.07666e-10	-1.22401	2.23213e-05	-1.07666e-10	-1.23636
103850566	chr14:103850566:C:T	1.3037e-05	-1.07666e-10	-1.32808	2.02274e-05	-1.07666e-10	-1.30479	2.08527e-05	-1.07666e-10	-1.30442
103850708	chr14:103850708:C:T	3.24778e-06	-1.49406	-1.22384	4.66749e-06	-1.48835	-1.28286	4.78245e-06	-1.49148	-1.28547
103850899	chr14:103850899:G:A	6.52591e-05	-1.07666e-10	0.282492	8.46852e-05	-1.07666e-10	0.127117	9.15814e-05	-1.07666e-10	0.175326
103851436	chr14:103851436:C:G	1.48961e-05	-1.07666e-10	-1.19477	2.33901e-05	-1.07666e-10	-1.15951	2.42637e-05	-1.07666e-10	-1.15292
103851704	chr14:103851704:C:T	5.90828e-06	-1.42718	-0.692339	8.2368e-06	-1.44932	-0.753893	8.7582e-06	-1.45242	-0.719495
103852374	chr14:103852374:G:A	1.9979e-05	-1.07666e-10	-0.901193	2.89595e-05	-1.07666e-10	-0.945925	2.9034e-05	-1.07666e-10	-0.973435
103852432	chr14:103852432:C:T	1.40845e-05	-1.07666e-10	-1.2508	2.21438e-05	-1.07666e-10	-1.21427	2.28071e-05	-1.07666e-10	-1.21483
103852450	chr14:103852450:C:T	3.05415e-06	-1.43801	-1.34137	4.69309e-06	-1.43467	-1.33106	4.84833e-06	-1.43894	-1.32433
103852555	chr14:103852555:C:T	6.76537e-05	-1.07666e-10	0.318529	8.75399e-05	-1.07666e-10	0.16027	9.42044e-05	-1.07666e-10	0.203564
103852576	chr14:103852576:G:A	1.04366e-05	-1.55056	-3.65436e-10	1.59721e-05	-1.54098	-3.65436e-10	1.6397e-05	-1.5448	-3.65436e-10
103852603	chr14:103852603:G:A	1.94861e-05	-1.07666e-10	-0.926174	3.21167e-05	-1.07666e-10	-0.842448	3.16949e-05	-1.07666e-10	-0.885746
103852837	chr14:103852837:CTGCTGTTGCATTTCATGTTTGATTTT:C	1.42801e-05	-1.07666e-10	-1.237	2.116e-05	-1.07666e-10	-1.25971	2.18415e-05	-1.07666e-10	-1.25809
103853193	chr14:103853193:A:T	3.24037e-06	-1.52083	-1.19936	4.62824e-06	-1.51645	-1.2632	4.74251e-06	-1.5192	-1.26614
103853393	chr14:103853393:T:C	3.49174e-06	-1.47323	-1.17224	4.97294e-06	-1.46642	-1.24139	5.08827e-06	-1.47032	-1.24465
103854067	chr14:103854067:A:G	1.31868e-05	-1.07666e-10	-1.31665	2.02656e-05	-1.07666e-10	-1.3029	2.08424e-05	-1.07666e-10	-1.30492
103854106	chr14:103854106:A:G	1.56414e-05	-1.07666e-10	-1.14595	2.28622e-05	-1.07666e-10	-1.18234	2.37296e-05	-1.07666e-10	-1.17518
103854125	chr14:103854125:T:C	1.24684e-05	-1.07666e-10	-1.37267	1.89923e-05	-1.07666e-10	-1.36779	1.95571e-05	-1.07666e-10	-1.36856
103854207	chr14:103854207:A:G	1.25325e-05	-1.07666e-10	-1.36755	1.93447e-05	-1.07666e-10	-1.34941	1.98374e-05	-1.07666e-10	-1.35433
103854267	chr14:103854267:C:T	2.35523e-05	-1.07666e-10	-0.73665	3.41774e-05	-1.07666e-10	-0.78026	3.57628e-05	-1.07666e-10	-0.764994
103854364	chr14:103854364:G:A	1.26977e-05	-1.07666e-10	-1.35445	1.90922e-05	-1.07666e-10	-1.36255	1.96873e-05	-1.07666e-10	-1.36193
103854966	chr14:103854966:G:A	3.387e-06	-1.43585	-1.24008	4.90443e-06	-1.47243	-1.24925	5.02833e-06	-1.47122	-1.25559
103855039	chr14:103855039:G:T	3.41368e-06	-1.43177	-1.23632	4.93813e-06	-1.46922	-1.24562	5.06286e-06	-1.46791	-1.25206
103855040	chr14:103855040:T:C	3.42887e-06	-1.42915	-1.2345	4.95745e-06	-1.46704	-1.2439	5.08277e-06	-1.46569	-1.25035
103855386	chr14:103855386:C:G	8.89508e-05	-1.07666e-10	0.59221	0.00011022	-1.07666e-10	0.390657	0.000110136	-1.07666e-10	0.359817
103855516	chr14:103855516:G:A	1.47589e-05	-1.07666e-10	-1.20403	2.1841e-05	-1.07666e-10	-1.22803	2.25317e-05	-1.07666e-10	-1.22698
103855689	chr14:103855689:A:G	6.34778e-06	-1.36713	-0.680641	8.79247e-06	-1.39333	-0.7446	9.35697e-06	-1.39681	-0.708968
103856236	chr14:103856236:G:A	2.8387e-06	-1.49265	-1.35988	4.2567e-06	-1.51648	-1.34685	4.36482e-06	-1.51761	-1.35072
103856274	chr14:103856274:G:A	1.91064e-05	-1.07666e-10	-0.945848	2.78505e-05	-1.07666e-10	-0.984973	2.90969e-05	-1.07666e-10	-0.971272
103856308	chr14:103856308:G:A	1.28788e-05	-1.07666e-10	-1.34029	1.93103e-05	-1.07666e-10	-1.35119	2.00937e-05	-1.07666e-10	-1.3415
103856469	chr14:103856469:G:A	4.03219e-05	-1.07666e-10	-0.198978	5.40225e-05	-1.07666e-10	-0.322424	5.7937e-05	-1.07666e-10	-0.282546
103856617	chr14:103856617:G:A	4.01849e-05	-1.07666e-10	-0.202382	5.38481e-05	-1.07666e-10	-0.325657	5.77472e-05	-1.07666e-10	-0.285828
103856646	chr14:103856646:C:T	2.89802e-06	-1.46674	-1.36511	5.21504e-06	-1.44242	-1.21786	5.20353e-06	-1.45266	-1.23991
103856686	chr14:103856686:G:A	5.08089e-06	-1.54855	-0.721838	6.79525e-06	-1.55075	-0.844847	7.0506e-06	-1.55086	-0.837933
103857647	chr14:103857647:G:A	2.87643e-06	-1.47739	-1.36193	5.23082e-06	-1.45449	-1.20276	5.21455e-06	-1.46394	-1.22651
103857756	chr14:103857756:T:C	2.17749e-05	-1.07666e-10	-0.815113	3.08196e-05	-1.07666e-10	-0.883672	3.24957e-05	-1.07666e-10	-0.860796
103857838	chr14:103857838:T:TGAGGTCAA	2.19827e-05	-1.07666e-10	-0.805618	3.19253e-05	-1.07666e-10	-0.848427	3.25524e-05	-1.07666e-10	-0.859051
103857846	chr14:103857846:A:G	5.76539e-06	-1.4109	-0.733103	8.04498e-06	-1.43428	-0.792498	8.54613e-06	-1.43742	-0.759009
103858159	chr14:103858159:T:G	1.07275e-05	-1.52307	-3.65436e-10	1.6404e-05	-1.5143	-3.65436e-10	1.6818e-05	-1.51945	-3.65436e-10
103858212	chr14:103858212:A:T	1.65257e-05	-1.09095	-3.65436e-10	2.03061e-05	-1.3009	-3.65436e-10	2.15346e-05	-1.27224	-3.65436e-10
103858476	chr14:103858476:C:A	1.44678e-05	-1.07666e-10	-1.22395	2.14421e-05	-1.07666e-10	-1.24647	2.21174e-05	-1.07666e-10	-1.24554
103858564	chr14:103858564:C:T	2.83167e-05	-1.07666e-10	-0.552421	4.04194e-05	-1.07666e-10	-0.612513	4.01297e-05	-1.07666e-10	-0.649786
103859650	chr14:103859650:G:A	3.50391e-06	-1.52053	-1.12146	5.26215e-06	-1.49492	-1.15637	5.47232e-06	-1.4962	-1.146
103859878	chr14:103859878:C:T	1.87145e-05	-1.07666e-10	-0.966574	2.96238e-05	-1.07666e-10	-0.923245	3.07342e-05	-1.07666e-10	-0.916526
103859922	chr14:103859922:C:T	1.48262e-05	-1.07666e-10	-1.19948	2.17127e-05	-1.07666e-10	-1.23392	2.25883e-05	-1.07666e-10	-1.22447
103860496	chr14:103860496:A:G	1.45167e-05	-1.07666e-10	-1.22058	2.13403e-05	-1.07666e-10	-1.25123	2.21355e-05	-1.07666e-10	-1.24472
103861061	chr14:103861061:G:A	1.50479e-05	-1.07666e-10	-1.18464	2.20013e-05	-1.07666e-10	-1.22072	2.29011e-05	-1.07666e-10	-1.21072
103861395	chr14:103861395:C:T	4.10286e-06	-1.33055	-1.15364	8.46834e-06	-1.33935	-0.836138	8.31299e-06	-1.34938	-0.874701
103861404	chr14:103861404:G:A	1.23466e-05	-1.38249	-3.65436e-10	1.84607e-05	-1.39618	-3.65436e-10	1.91051e-05	-1.39195	-3.65436e-10
103862017	chr14:103862017:C:T	2.37664e-05	-0.727602	-3.65436e-10	3.56095e-05	-0.739211	-3.65436e-10	3.79917e-05	-0.704534	-3.65436e-10
103862158	chr14:103862158:C:T	2.44479e-05	-0.699328	-3.65436e-10	4.24726e-05	-0.562966	-3.65436e-10	4.56575e-05	-0.520735	-3.65436e-10
103862327	chr14:103862327:A:G	2.04525e-05	-1.07666e-10	-0.877769	2.94376e-05	-1.07666e-10	-0.929551	2.93075e-05	-1.07666e-10	-0.964058
103862329	chr14:103862329:A:C	1.43128e-05	-1.07666e-10	-1.23472	2.10387e-05	-1.07666e-10	-1.26546	2.18561e-05	-1.07666e-10	-1.25742
103862554	chr14:103862554:A:G	2.68833e-05	-1.07666e-10	-0.60437	3.66263e-05	-1.07666e-10	-0.711058	3.89096e-05	-1.07666e-10	-0.68066
103862555	chr14:103862555:A:G	1.12347e-05	-1.47687	-3.65436e-10	1.67271e-05	-1.49479	-3.65436e-10	1.72695e-05	-1.49296	-3.65436e-10
103863732	chr14:103863732:T:C	2.13605e-05	-1.07666e-10	-0.834329	3.02319e-05	-1.07666e-10	-0.902927	3.04012e-05	-1.07666e-10	-0.92742
103863771	chr14:103863771:C:T	6.84837e-06	-1.54604	-0.425819	9.22266e-06	-1.55106	-0.539097	9.4264e-06	-1.55106	-0.54733
103863874	chr14:103863874:C:T	2.08863e-05	-0.856782	-3.65436e-10	3.58375e-05	-0.732829	-3.65436e-10	3.8432e-05	-0.693012	-3.65436e-10
103863937	chr14:103863937:A:G	1.98958e-05	-1.07666e-10	-0.905364	2.82456e-05	-1.07666e-10	-0.970886	2.84641e-05	-1.07666e-10	-0.993259
103864018	chr14:103864018:G:A	1.25582e-05	-1.07666e-10	-1.3655	1.92752e-05	-1.07666e-10	-1.353	1.97787e-05	-1.07666e-10	-1.3573
103864054	chr14:103864054:T:C	2.00443e-05	-1.07666e-10	-0.897928	2.84916e-05	-1.07666e-10	-0.962214	2.87001e-05	-1.07666e-10	-0.985003
103864089	chr14:103864089:A:C	1.6242e-05	-1.07666e-10	-1.10827	2.24488e-05	-1.07666e-10	-1.20059	2.31749e-05	-1.07666e-10	-1.19883
103864257	chr14:103864257:G:T	4.20024e-06	-1.50672	-0.95401	8.0395e-06	-1.52552	-0.701941	7.94046e-06	-1.51927	-0.750659
103864649	chr14:103864649:C:T	1.26094e-05	-1.07666e-10	-1.36143	1.94044e-05	-1.07666e-10	-1.34632	1.98938e-05	-1.07666e-10	-1.3515
103864702	chr14:103864702:A:G	3.02693e-06	-1.54297	-1.24536	4.31373e-06	-1.54846	-1.30156	4.45065e-06	-1.54824	-1.30061
103864704	chr14:103864704:A:C	2.99799e-06	-1.54647	-1.25146	4.28726e-06	-1.55024	-1.30594	4.4227e-06	-1.55013	-1.30502
103864717	chr14:103864717:C:T	3.02582e-06	-1.54608	-1.24261	4.31718e-06	-1.55007	-1.29915	4.45358e-06	-1.54996	-1.29823
103864718	chr14:103864718:A:G	2.97813e-06	-1.54741	-1.25717	4.26708e-06	-1.55062	-1.31027	4.40188e-06	-1.55055	-1.30932
103864735	chr14:103864735:T:A	3.45892e-06	-1.55013	-1.10479	5.17908e-06	-1.55027	-1.11692	5.28907e-06	-1.55047	-1.12579
103864751	chr14:103864751:T:C	2.12639e-05	-1.41252	0.573655	1.93881e-05	-1.47173	0.124563	2.06246e-05	-1.46541	0.149995
103865137	chr14:103865137:C:T	6.23485e-06	-1.28889	-0.776831	1.35442e-05	-1.2919	-0.413967	1.32778e-05	-1.30274	-0.453066
103865191	chr14:103865191:T:A	2.13536e-05	-1.07666e-10	-0.834655	3.0459e-05	-1.07666e-10	-0.895443	3.19943e-05	-1.07666e-10	-0.876346
103865226	chr14:103865226:A:G	1.4591e-05	-1.07666e-10	-1.21547	2.13643e-05	-1.07666e-10	-1.25011	2.21254e-05	-1.07666e-10	-1.24518
103865579	chr14:103865579:A:C	1.42299e-05	-1.07666e-10	-1.24052	2.08822e-05	-1.07666e-10	-1.27293	2.16239e-05	-1.07666e-10	-1.2681
103865691	chr14:103865691:G:A	4.35878e-06	-1.54302	-0.880663	5.97366e-06	-1.54109	-0.983379	6.36694e-06	-1.54151	-0.949272
103865752	chr14:103865752:C:T	0.0001485	1.10471	-3.65436e-10	0.000255287	1.23056	-3.65436e-10	0.00027046	1.25822	-3.65436e-10
103865809	chr14:103865809:A:G	1.82572e-05	-1.07666e-10	-0.991315	2.87976e-05	-1.07666e-10	-0.951533	2.96182e-05	-1.07666e-10	-0.953514
103865954	chr14:103865954:T:C	6.6361e-06	-1.54796	-0.455391	8.24947e-06	-1.55069	-0.650989	8.597e-06	-1.55086	-0.639629
103866132	chr14:103866132:C:T	1.6295e-05	-1.07666e-10	-1.10502	2.35597e-05	-1.07666e-10	-1.15229	2.38549e-05	-1.07666e-10	-1.16991
103866422	chr14:103866422:C:T	0.00016375	-0.908037	2.11051	0.000103562	-1.05306	1.3814	0.000119516	-1.03964	1.4812
103866798	chr14:103866798:C:T	4.56031e-06	-1.12517	-1.25332	6.91925e-06	-1.05372	-1.3238	7.17637e-06	-1.05881	-1.3123
103867254	chr14:103867254:A:G	2.55458e-05	-1.32751	0.672106	2.22935e-05	-1.40498	0.19745	2.37813e-05	-1.39627	0.223269
103867374	chr14:103867374:G:A	1.60436e-05	-1.07666e-10	-1.12057	2.32316e-05	-1.07666e-10	-1.16631	2.35333e-05	-1.07666e-10	-1.18349
103867376	chr14:103867376:G:A	1.47431e-05	-1.07666e-10	-1.2051	2.30028e-05	-1.07666e-10	-1.17621	2.37636e-05	-1.07666e-10	-1.17375
103867538	chr14:103867538:G:C	3.41231e-06	-1.53881	-1.12968	5.64216e-06	-1.53374	-1.04782	5.68192e-06	-1.53586	-1.06875
103867548	chr14:103867548:C:T	1.43506e-05	-1.07666e-10	-1.23208	2.12825e-05	-1.07666e-10	-1.25394	2.18193e-05	-1.07666e-10	-1.25911
103867821	chr14:103867821:C:T	1.44063e-05	-1.07666e-10	-1.22821	2.05013e-05	-1.07666e-10	-1.29134	2.11224e-05	-1.07666e-10	-1.29157
103867873	chr14:103867873:A:G	9.38e-06	-1.54357	-0.113719	1.18288e-05	-1.52371	-0.317578	1.2436e-05	-1.52444	-0.296865
103868393	chr14:103868393:G:A	1.59004e-05	-1.07666e-10	-1.12953	2.34195e-05	-1.07666e-10	-1.15826	2.40196e-05	-1.07666e-10	-1.16303
103868464	chr14:103868464:C:T	2.73534e-05	-1.07666e-10	-0.587031	3.90222e-05	-1.07666e-10	-0.647694	4.08439e-05	-1.07666e-10	-0.632145
103868595	chr14:103868595:C:T	4.48077e-06	-1.5346	-0.861481	6.77698e-06	-1.53812	-0.860177	6.78297e-06	-1.54296	-0.884527
103868636	chr14:103868636:C:A	1.45076e-05	-1.07666e-10	-1.2212	2.13505e-05	-1.07666e-10	-1.25075	2.18827e-05	-1.07666e-10	-1.2562
103868717	chr14:103868717:T:C	2.55036e-05	-1.07666e-10	-0.657055	3.50388e-05	-1.07666e-10	-0.755368	3.70283e-05	-1.07666e-10	-0.730221
103868787	chr14:103868787:C:G	1.57993e-05	-1.07666e-10	-1.13591	2.28078e-05	-1.07666e-10	-1.18472	2.37571e-05	-1.07666e-10	-1.17402
103868873	chr14:103868873:G:A	2.01242e-05	-1.07666e-10	-0.893952	3.38634e-05	-1.07666e-10	-0.78949	3.40173e-05	-1.07666e-10	-0.815034
103868966	chr14:103868966:T:C	3.57246e-06	-1.43211	-1.19051	4.89644e-06	-1.48549	-1.23783	5.15184e-06	-1.47607	-1.22648
103869075	chr14:103869075:C:T	1.71497e-05	-1.07666e-10	-1.05389	2.65614e-05	-1.07666e-10	-1.03237	2.68968e-05	-1.07666e-10	-1.0499
103869115	chr14:103869115:G:A	2.81545e-05	-1.55069	0.992521	3.05798e-05	-1.54138	0.649897	3.45921e-05	-1.54074	0.74246
103869141	chr14:103869141:C:T	1.55303e-05	-1.07666e-10	-1.15308	2.42587e-05	-1.07666e-10	-1.12305	2.4923e-05	-1.07666e-10	-1.12611
103869631	chr14:103869631:A:G	1.44132e-05	-1.07666e-10	-1.22773	2.14068e-05	-1.07666e-10	-1.24811	2.19173e-05	-1.07666e-10	-1.25462
103869665	chr14:103869665:G:A	1.74743e-05	-1.07666e-10	-1.03514	2.58351e-05	-1.07666e-10	-1.06009	2.70986e-05	-1.07666e-10	-1.04242
103870346	chr14:103870346:G:A	2.30422e-05	-1.07666e-10	-0.758548	4.04054e-05	-1.07666e-10	-0.61286	3.96828e-05	-1.07666e-10	-0.660985
103870570	chr14:103870570:G:A	2.17212e-05	-1.07666e-10	-0.817583	3.75551e-05	-1.07666e-10	-0.686015	3.7013e-05	-1.07666e-10	-0.730634
103870918	chr14:103870918:T:C	4.39525e-05	-1.07666e-10	-0.112763	6.19563e-05	-1.07666e-10	-0.185394	6.57438e-05	-1.07666e-10	-0.156136
103870955	chr14:103870955:G:A	2.57009e-05	-1.07666e-10	-0.649346	3.64537e-05	-1.07666e-10	-0.715782	3.89952e-05	-1.07666e-10	-0.678465
103871085	chr14:103871085:T:C	2.05159e-05	-1.07666e-10	-0.874675	3.52177e-05	-1.07666e-10	-0.750276	3.47767e-05	-1.07666e-10	-0.792956
103871421	chr14:103871421:A:G	1.0107e-05	-0.227452	-1.35519	1.22443e-05	-0.443011	-1.36375	1.28158e-05	-0.432032	-1.35919
103871921	chr14:103871921:A:G	0.000125908	-1.10166	2.04134	7.62084e-05	-1.23256	1.25421	8.80014e-05	-1.22501	1.36046
103872151	chr14:103872151:C:T	1.42559e-05	-1.07666e-10	-1.2387	2.08659e-05	-1.07666e-10	-1.27371	2.17553e-05	-1.07666e-10	-1.26204
103872955	chr14:103872955:T:C	2.11858e-05	-1.07666e-10	-0.842543	3.06844e-05	-1.07666e-10	-0.888071	3.21974e-05	-1.07666e-10	-0.870016
103873032	chr14:103873032:T:C	1.89917e-05	-1.07666e-10	-0.951873	2.75492e-05	-1.07666e-10	-0.995852	2.87848e-05	-1.07666e-10	-0.982055
103873038	chr14:103873038:T:G	1.89805e-05	-1.07666e-10	-0.952461	2.75337e-05	-1.07666e-10	-0.996412	2.87701e-05	-1.07666e-10	-0.982566
103873126	chr14:103873126:G:A	2.28933e-05	-1.07666e-10	-0.76503	3.20682e-05	-1.07666e-10	-0.843961	3.35968e-05	-1.07666e-10	-0.827472
103873180	chr14:103873180:G:A	3.11751e-05	-0.456253	-3.65436e-10	4.37154e-05	-0.534124	-3.65436e-10	4.65054e-05	-0.502334	-3.65436e-10
103873253	chr14:103873253:C:T	7.25505e-06	-0.66641	-1.24777	8.45436e-06	-0.82767	-1.34947	8.80867e-06	-0.826861	-1.33931
103873860	chr14:103873860:G:A	1.34492e-05	-1.07666e-10	-1.29695	1.97964e-05	-1.07666e-10	-1.32632	2.0544e-05	-1.07666e-10	-1.31933
103874019	chr14:103874019:T:C	3.80625e-05	-0.256644	-3.65436e-10	6.22778e-05	-0.180218	-3.65436e-10	6.48406e-05	-0.169971	-3.65436e-10
103874344	chr14:103874344:C:T	1.27874e-05	-1.07666e-10	-1.34741	1.99129e-05	-1.07666e-10	-1.32045	2.04281e-05	-1.07666e-10	-1.32499
103874408	chr14:103874408:C:T	7.43854e-05	-1.47802	1.8914	8.70949e-05	-1.47809	1.63326	9.48265e-05	-1.4828	1.69295
103874864	chr14:103874864:A:G	0.000222128	-0.867949	2.37533	0.00016087	-0.815095	1.58387	0.000189158	-0.836508	1.73719
103875066	chr14:103875066:A:G	1.46007e-05	-1.07666e-10	-1.2148	2.24336e-05	-1.07666e-10	-1.20126	2.31431e-05	-1.07666e-10	-1.20021
103875175	chr14:103875175:T:G	1.27448e-05	-1.07666e-10	-1.35075	1.90656e-05	-1.07666e-10	-1.36394	1.97266e-05	-1.07666e-10	-1.35994
103875527	chr14:103875527:A:G	0.000176953	-1.31789	2.5979	0.000117989	-1.40268	1.86145	0.000139759	-1.39332	1.99134
103875828	chr14:103875828:G:A	1.39727e-05	-1.07666e-10	-1.25877	1.98298e-05	-1.07666e-10	-1.32464	2.044e-05	-1.07666e-10	-1.32441
103876665	chr14:103876665:G:A	1.35545e-05	-1.07666e-10	-1.28915	1.99129e-05	-1.07666e-10	-1.32045	2.06646e-05	-1.07666e-10	-1.31348
103876792	chr14:103876792:T:A	7.31424e-05	-1.45989	1.85643	8.53256e-05	-1.4591	1.59375	9.29709e-05	-1.46447	1.65486
103876977	chr14:103876977:G:A	1.70197e-05	-1.07666e-10	-1.0615	2.73484e-05	-1.07666e-10	-1.00317	2.81378e-05	-1.07666e-10	-1.00479
103877515	chr14:103877515:A:C	9.68892e-06	-0.252505	-1.37238	1.75126e-05	-0.092825	-1.35608	1.75259e-05	-0.115466	-1.36275
103877675	chr14:103877675:T:C	1.34227e-05	-1.07666e-10	-1.29892	1.97603e-05	-1.07666e-10	-1.32815	2.05081e-05	-1.07666e-10	-1.32108
103877678	chr14:103877678:C:T	1.97026e-05	-0.915123	-3.65436e-10	3.03953e-05	-0.897537	-3.65436e-10	3.12836e-05	-0.898808	-3.65436e-10
103878004	chr14:103878004:G:A	1.9518e-05	-1.19901	0.274473	2.37724e-05	-1.29543	0.152127	2.513e-05	-1.28876	0.170917
103878054	chr14:103878054:C:T	1.77521e-05	-1.19431	0.174937	2.17737e-05	-1.29172	0.0606009	2.30017e-05	-1.28478	0.0784447
103878207	chr14:103878207:C:G	1.36351e-05	-1.07666e-10	-1.28323	2.00076e-05	-1.07666e-10	-1.31571	2.07688e-05	-1.07666e-10	-1.30845
103878214	chr14:103878214:C:T	1.34139e-05	-1.07666e-10	-1.29958	1.97569e-05	-1.07666e-10	-1.32832	2.05007e-05	-1.07666e-10	-1.32144
103878274	chr14:103878274:A:G	3.41049e-05	-1.07666e-10	-0.366433	4.88006e-05	-1.07666e-10	-0.424082	5.00117e-05	-1.07666e-10	-0.429645
103878399	chr14:103878399:C:T	5.47219e-05	0.106391	-3.65436e-10	9.01804e-05	0.189988	-3.65436e-10	9.52634e-05	0.214744	-3.65436e-10
103878546	chr14:103878546:C:T	1.04389e-05	-1.55033	-3.65436e-10	1.59412e-05	-1.54292	-3.65436e-10	1.64316e-05	-1.5427	-3.65436e-10
103878738	chr14:103878738:C:T	1.82545e-05	-1.19971	0.208244	2.23288e-05	-1.2966	0.0906533	2.35958e-05	-1.29027	0.109435
103879053	chr14:103879053:A:G	9.60014e-05	-1.07666e-10	0.668489	0.000157334	-1.07666e-10	0.746544	0.000166972	-1.07666e-10	0.775925
103879204	chr14:103879204:G:A	4.42405e-05	-1.434	1.32776	5.26746e-05	-1.43208	1.08439	5.70736e-05	-1.43911	1.14155
103879366	chr14:103879366:C:T	2.65207e-05	0.204455	-0.822402	3.0132e-05	0.0249263	-0.931161	3.20379e-05	0.0252874	-0.90027
103879485	chr14:103879485:A:G	1.74701e-05	-1.47824	0.44286	2.51889e-05	-1.5236	0.438177	2.60098e-05	-1.52151	0.438083
103879739	chr14:103879739:C:T	1.41209e-05	-1.07666e-10	-1.24822	2.05854e-05	-1.07666e-10	-1.28724	2.13986e-05	-1.07666e-10	-1.27858
103879779	chr14:103879779:G:A	2.63959e-05	-1.07666e-10	-0.622666	4.5102e-05	-1.07666e-10	-0.502897	4.47882e-05	-1.07666e-10	-0.539957
103879781	chr14:103879781:G:A	6.58866e-05	0.292062	-3.65436e-10	0.000108921	0.378797	-3.65436e-10	0.00011535	0.406071	-3.65436e-10
103879848	chr14:103879848:T:C	5.73962e-05	-1.06549	1.21959	3.64944e-05	-1.19624	0.481571	4.19479e-05	-1.18242	0.576942
103879908	chr14:103879908:G:T	6.28758e-05	0.245288	-3.65436e-10	0.000103951	0.332091	-3.65436e-10	0.000110011	0.358678	-3.65436e-10
103879941	chr14:103879941:C:T	0.000138696	1.03641	-3.65436e-10	0.000236163	1.1527	-3.65436e-10	0.000243827	1.15455	-3.65436e-10
103881176	chr14:103881176:C:T	8.59573e-05	-1.53609	2.09407	9.58613e-05	-1.53568	1.78676	0.000106093	-1.53786	1.86027
103881247	chr14:103881247:C:T	1.3992e-05	-1.07666e-10	-1.25739	2.04297e-05	-1.07666e-10	-1.29483	2.12379e-05	-1.07666e-10	-1.28611
103881647	chr14:103881647:C:G	0.000124761	0.930529	-3.65436e-10	0.000212893	1.04896	-3.65436e-10	0.000221354	1.05786	-3.65436e-10
103881741	chr14:103881741:G:A	0.000103983	0.748355	-3.65436e-10	0.000176666	0.862437	-3.65436e-10	0.000183462	0.870107	-3.65436e-10
103882520	chr14:103882520:G:A	1.0233e-05	-1.51015	-0.0601033	1.19729e-05	-1.50883	-0.320352	1.27006e-05	-1.51281	-0.287446
103882757	chr14:103882757:TG:T	1.4729e-05	-1.07666e-10	-1.20605	2.2823e-05	-1.07666e-10	-1.18405	2.32247e-05	-1.07666e-10	-1.19668
103882840	chr14:103882840:C:T	0.000106083	0.768349	-3.65436e-10	0.000180081	0.881583	-3.65436e-10	0.000187156	0.890041	-3.65436e-10
103882946	chr14:103882946:G:A	3.37611e-05	-1.07666e-10	-0.376565	4.8308e-05	-1.07666e-10	-0.434227	5.02333e-05	-1.07666e-10	-0.425224
103882981	chr14:103882981:C:T	1.44693e-05	-1.07666e-10	-1.22384	2.30274e-05	-1.07666e-10	-1.17514	2.35773e-05	-1.07666e-10	-1.18162
103883454	chr14:103883454:A:T	5.5846e-06	-1.50813	-0.667732	5.98246e-06	-1.53131	-0.99168	6.44851e-06	-1.53425	-0.943805
103883902	chr14:103883902:A:T	3.52784e-05	0.815454	-1.14806	5.95245e-05	0.959404	-1.18484	6.15795e-05	0.951296	-1.17287
103884085	chr14:103884085:C:A	1.39314e-05	-1.07666e-10	-1.26173	2.0449e-05	-1.07666e-10	-1.29389	2.12816e-05	-1.07666e-10	-1.28406
103884419	chr14:103884419:G:A	3.21213e-05	-1.54265	1.11629	3.75483e-05	-1.54263	0.856437	4.11467e-05	-1.54445	0.919693
103884492	chr14:103884492:TTC:T	3.09074e-05	-1.53495	1.07007	3.61741e-05	-1.53509	0.811614	3.9607e-05	-1.5376	0.874708
103884654	chr14:103884654:C:T	1.31546e-05	-1.07666e-10	-1.31911	2.05266e-05	-1.07666e-10	-1.2901	2.109e-05	-1.07666e-10	-1.29311
103885188	chr14:103885188:C:T	1.53016e-05	-1.07666e-10	-1.16792	2.24397e-05	-1.07666e-10	-1.20099	2.33576e-05	-1.07666e-10	-1.19098
103885324	chr14:103885324:T:A	2.43463e-05	-0.269994	-0.433498	2.05909e-05	-0.466401	-0.820572	2.22958e-05	-0.4655	-0.772003
103885653	chr14:103885653:G:A	4.20838e-06	-1.11045	-1.34834	5.89256e-06	-1.1732	-1.36494	6.03492e-06	-1.17303	-1.37131
103885823	chr14:103885823:C:G	1.31607e-05	-1.07666e-10	-1.31864	1.91851e-05	-1.07666e-10	-1.35769	1.97707e-05	-1.07666e-10	-1.3577
103885890	chr14:103885890:G:GTC	4.28995e-06	-1.27744	-1.16216	5.69083e-06	-1.38106	-1.19191	5.95541e-06	-1.38022	-1.17738
103886034	chr14:103886034:C:A	7.52989e-06	-1.53754	-0.339449	8.54505e-06	-1.53119	-0.635286	9.19219e-06	-1.52833	-0.595215
103886586	chr14:103886586:G:A	1.29226e-05	-1.07666e-10	-1.33689	1.98544e-05	-1.07666e-10	-1.3234	2.04795e-05	-1.07666e-10	-1.32248
103886591	chr14:103886591:G:A	1.40423e-05	-0.736616	-0.517183	1.80462e-05	-0.87733	-0.541558	1.87767e-05	-0.865772	-0.543511
103886662	chr14:103886662:A:T	1.3624e-05	-1.07666e-10	-1.28404	1.99944e-05	-1.07666e-10	-1.31637	2.07144e-05	-1.07666e-10	-1.31107
103886971	chr14:103886971:T:C	2.98125e-05	0.220451	-0.721398	3.52791e-05	0.0549364	-0.803469	3.69572e-05	0.0680216	-0.800162
103887080	chr14:103887080:C:A	4.38127e-05	-1.07666e-10	-0.115949	7.0938e-05	-1.07666e-10	-0.0500175	7.51037e-05	-1.07666e-10	-0.0230321
103887449	chr14:103887449:C:T	2.14341e-05	-1.07666e-10	-0.830891	3.02852e-05	-1.07666e-10	-0.901164	3.18434e-05	-1.07666e-10	-0.881073
103887888	chr14:103887888:G:A	6.56424e-05	-1.07272	1.36107	4.08305e-05	-1.19119	0.5888	4.69886e-05	-1.17623	0.684236
103887995	chr14:103887995:C:T	1.29226e-05	-1.07666e-10	-1.33689	1.98544e-05	-1.07666e-10	-1.3234	2.04795e-05	-1.07666e-10	-1.32248
103888058	chr14:103888058:T:C	0.00192434	-1.07666e-10	3.66646	0.00225831	-1.07666e-10	3.41055	0.00274037	-1.07666e-10	3.57395
103888108	chr14:103888108:C:T	5.93139e-05	-1.49705	1.68402	6.7806e-05	-1.50056	1.40539	7.51496e-05	-1.5041	1.48168
103888168	chr14:103888168:T:C	5.31693e-05	-1.17932	1.25693	2.70057e-05	-1.29082	0.275048	3.17389e-05	-1.27718	0.39282
103888288	chr14:103888288:G:C	2.00338e-05	0.0895815	-0.988034	2.44345e-05	-0.0682462	-1.04758	2.56958e-05	-0.0478299	-1.04774
103888576	chr14:103888576:G:A	1.07118e-05	-1.52453	-3.65436e-10	1.59793e-05	-1.54053	-3.65436e-10	1.64334e-05	-1.54259	-3.65436e-10
103888636	chr14:103888636:A:G	1.29317e-05	-1.07666e-10	-1.33619	1.98706e-05	-1.07666e-10	-1.32258	2.04963e-05	-1.07666e-10	-1.32166
103888841	chr14:103888841:A:G	1.69627e-05	-1.07666e-10	-1.06486	2.73586e-05	-1.07666e-10	-1.00279	2.8097e-05	-1.07666e-10	-1.00624
103888991	chr14:103888991:T:G	0.000363024	1.9986	-3.65436e-10	0.000629651	2.13334	-3.65436e-10	0.000650689	2.13613	-3.65436e-10
103889054	chr14:103889054:A:C	5.70045e-05	-1.24145	1.3887	3.4135e-05	-1.33484	0.55334	3.92739e-05	-1.32439	0.653048
103889329	chr14:103889329:G:T	1.59072e-05	-1.07666e-10	-1.1291	2.32061e-05	-1.07666e-10	-1.16741	2.42822e-05	-1.07666e-10	-1.15216
103889379	chr14:103889379:AGCTCT:A	1.36835e-05	-1.27968	-3.65436e-10	1.85463e-05	-1.39155	-3.65436e-10	1.92133e-05	-1.3863	-3.65436e-10
103889386	chr14:103889386:CTCTG:C	1.5805e-05	-1.07666e-10	-1.13555	2.6064e-05	-1.07666e-10	-1.05127	2.65609e-05	-1.07666e-10	-1.06246
103889392	chr14:103889392:CA:C	1.58222e-05	-1.07666e-10	-1.13446	2.60964e-05	-1.07666e-10	-1.05003	2.65947e-05	-1.07666e-10	-1.06119
103889537	chr14:103889537:G:C	0.000162749	1.19633	-3.65436e-10	0.000272928	1.29738	-3.65436e-10	0.000288174	1.32166	-3.65436e-10
103889546	chr14:103889546:T:C	6.43538e-06	-1.06107	-0.972993	8.26761e-06	-1.16455	-1.03493	8.62107e-06	-1.15749	-1.0302
103889677	chr14:103889677:A:G	3.67857e-05	-1.07666e-10	-0.290763	5.08963e-05	-1.07666e-10	-0.382033	5.21201e-05	-1.07666e-10	-0.388352
103889702	chr14:103889702:C:T	2.0412e-05	-1.07666e-10	-0.879751	3.22853e-05	-1.07666e-10	-0.837212	3.30455e-05	-1.07666e-10	-0.844017
103889807	chr14:103889807:T:C	1.34375e-05	-1.07666e-10	-1.29782	2.09636e-05	-1.07666e-10	-1.26904	2.16029e-05	-1.07666e-10	-1.26907
103890177	chr14:103890177:C:G	2.64776e-05	-1.07666e-10	-0.619574	3.72813e-05	-1.07666e-10	-0.693333	3.79409e-05	-1.07666e-10	-0.705874
103890368	chr14:103890368:G:A	1.83144e-05	-1.07666e-10	-0.988186	2.65553e-05	-1.07666e-10	-1.0326	2.77476e-05	-1.07666e-10	-1.01875
103890845	chr14:103890845:A:G	1.35492e-05	-1.49688	0.207333	1.7179e-05	-1.49423	0.0260896	1.86927e-05	-1.48756	0.0737922
103890912	chr14:103890912:C:T	7.75514e-05	1.66736	-1.21229	0.000133921	1.83248	-1.24706	0.000136539	1.81207	-1.23736
103891055	chr14:103891055:C:T	2.15721e-05	-1.07666e-10	-0.824471	3.13278e-05	-1.07666e-10	-0.867319	3.18733e-05	-1.07666e-10	-0.880135
103891230	chr14:103891230:G:A	1.79959e-05	-1.00573	-3.65436e-10	2.81889e-05	-0.972895	-3.65436e-10	2.93143e-05	-0.963826	-3.65436e-10
103891301	chr14:103891301:T:C	1.41208e-05	-0.579554	-0.668667	1.55615e-05	-0.743046	-0.823977	1.69967e-05	-0.717726	-0.791159
103891453	chr14:103891453:C:T	1.94279e-05	-1.07666e-10	-0.929163	2.80645e-05	-1.07666e-10	-0.977319	2.93242e-05	-1.07666e-10	-0.96349
103891651	chr14:103891651:C:G	0.000136121	-0.531053	1.54873	0.000130708	-0.482143	1.04328	0.000147234	-0.477096	1.12721
103891654	chr14:103891654:G:A	0.000100717	-1.07666e-10	0.716441	0.000161246	-1.07666e-10	0.771107	0.000158085	-1.07666e-10	0.721233
103891757	chr14:103891757:A:C	0.000267399	1.69287	-3.65436e-10	0.000460705	1.82093	-3.65436e-10	0.000475468	1.8224	-3.65436e-10
103891815	chr14:103891815:G:A	0.000177561	-1.54643	2.82987	6.74825e-05	-1.54438	1.44443	8.27851e-05	-1.547	1.62135
103892650	chr14:103892650:T:G	1.5422e-05	-1.07666e-10	-1.16008	2.21806e-05	-1.07666e-10	-1.21261	2.31231e-05	-1.07666e-10	-1.20107
103892784	chr14:103892784:C:T	2.37492e-05	-0.270416	-0.457908	2.03235e-05	-0.46251	-0.837538	2.19099e-05	-0.464065	-0.790897
103892932	chr14:103892932:G:T	7.12441e-06	-1.54036	-0.391989	8.02021e-06	-1.54155	-0.688307	8.65223e-06	-1.54334	-0.640742
103892973	chr14:103892973:C:T	1.87551e-05	-0.964409	-3.65436e-10	2.86346e-05	-0.957207	-3.65436e-10	3.04415e-05	-0.926095	-3.65436e-10
103893265	chr14:103893265:C:T	0.0185253	1.32163	4.60938	0.0197766	1.15497	4.42546	0.0264093	1.24213	4.59744
103893306	chr14:103893306:T:C	9.50039e-06	-1.4532	-0.191339	1.12176e-05	-1.45193	-0.442411	1.21393e-05	-1.44483	-0.400631
103893359	chr14:103893359:C:T	0.000184401	-0.26074	1.58198	9.61801e-05	-0.465042	0.71944	0.000114177	-0.434831	0.830675
103893702	chr14:103893702:C:T	3.6694e-05	-1.07666e-10	-0.29326	6.53476e-05	-1.07666e-10	-0.132103	6.76384e-05	-1.07666e-10	-0.127727
103893728	chr14:103893728:TTTTA:T	2.33302e-05	-0.382517	-0.363609	2.60427e-05	-0.551464	-0.500621	2.78953e-05	-0.534376	-0.47907
103893795	chr14:103893795:C:T	2.93102e-05	-1.07666e-10	-0.517938	4.12095e-05	-1.07666e-10	-0.593155	4.19896e-05	-1.07666e-10	-0.60448
103893796	chr14:103893796:G:A	1.949e-05	-1.07666e-10	-0.925973	2.81652e-05	-1.07666e-10	-0.973738	2.94031e-05	-1.07666e-10	-0.960802
103894094	chr14:103894094:G:A	2.59371e-05	-0.14214	-0.498058	2.21113e-05	-0.346571	-0.869165	2.38102e-05	-0.348247	-0.823541
103894162	chr14:103894162:G:T	3.5677e-05	-1.07666e-10	-0.321367	6.26326e-05	-1.07666e-10	-0.174538	6.19832e-05	-1.07666e-10	-0.215039
103894166	chr14:103894166:G:A	1.39384e-05	-1.07666e-10	-1.26123	2.07379e-05	-1.07666e-10	-1.27986	2.13103e-05	-1.07666e-10	-1.28271
103894339	chr14:103894339:C:T	3.95557e-06	-1.55092	-0.96983	6.91652e-06	-1.54791	-0.830004	7.0971e-06	-1.54748	-0.834735
103894359	chr14:103894359:G:A	1.58482e-05	-1.13282	-3.65436e-10	2.3177e-05	-1.16867	-3.65436e-10	2.38852e-05	-1.16864	-3.65436e-10
103894467	chr14:103894467:T:C	8.3198e-06	-1.47028	-0.306955	9.95537e-06	-1.4692	-0.544508	1.07314e-05	-1.46275	-0.505973
103894571	chr14:103894571:G:A	5.45223e-06	-1.40054	-0.799314	1.00436e-05	-1.34744	-0.657453	1.03757e-05	-1.33971	-0.662721
103894907	chr14:103894907:C:T	0.00971935	0.893606	4.39239	0.00669853	0.692467	3.80535	0.00927857	0.776549	4.01701
103894956	chr14:103894956:C:G	4.8556e-05	-0.0131558	-3.65436e-10	6.1835e-05	-0.187355	-3.65436e-10	6.78843e-05	-0.124098	-3.65436e-10
103895228	chr14:103895228:T:C	2.50633e-05	-1.07666e-10	-0.674469	3.54205e-05	-1.07666e-10	-0.744533	3.6088e-05	-1.07666e-10	-0.755942
103895246	chr14:103895246:C:T	1.26495e-05	-1.07666e-10	-1.35826	1.96996e-05	-1.07666e-10	-1.33123	2.02015e-05	-1.07666e-10	-1.33614
103895534	chr14:103895534:C:T	1.47854e-05	-0.74073	-0.461505	1.66939e-05	-0.88081	-0.615972	1.76728e-05	-0.877058	-0.592816
103895579	chr14:103895579:C:T	1.25866e-05	-1.36324	-3.65436e-10	2.16996e-05	-1.23453	-3.65436e-10	2.26892e-05	-1.22002	-3.65436e-10
103895659	chr14:103895659:A:G	1.32163e-05	-0.907267	-0.407154	1.50741e-05	-1.03216	-0.566689	1.59832e-05	-1.02845	-0.541915
103895954	chr14:103895954:T:G	1.24042e-05	-0.845355	-0.532481	1.4213e-05	-0.975712	-0.681952	1.50314e-05	-0.972439	-0.659322
103895986	chr14:103895986:C:T	1.69372e-05	-1.07666e-10	-1.06636	2.48663e-05	-1.07666e-10	-1.09831	2.5578e-05	-1.07666e-10	-1.10017
103896051	chr14:103896051:C:T	1.50376e-05	-1.07666e-10	-1.18532	2.20002e-05	-1.07666e-10	-1.22077	2.26466e-05	-1.07666e-10	-1.22189
103896054	chr14:103896054:A:G	1.58121e-05	-1.07666e-10	-1.1351	2.2662e-05	-1.07666e-10	-1.19113	2.36782e-05	-1.07666e-10	-1.17735
103896106	chr14:103896106:T:C	5.11353e-06	-1.32514	-0.938844	6.59411e-06	-1.31637	-1.10928	6.83616e-06	-1.32101	-1.09867
103896336	chr14:103896336:T:C	1.18645e-05	-0.317119	-1.1052	1.39543e-05	-0.493654	-1.18238	1.48081e-05	-0.474687	-1.17204
103896572	chr14:103896572:C:T	1.57403e-05	-1.07666e-10	-1.13965	2.67722e-05	-1.07666e-10	-1.02446	2.71359e-05	-1.07666e-10	-1.04104
103896985	chr14:103896985:G:T	0.000832524	2.33681	0.491783	0.000424719	1.94881	-0.209211	0.000505957	2.00812	-0.123574
103897168	chr14:103897168:G:A	4.04442e-05	-1.07666e-10	-0.195951	7.63613e-05	-1.07666e-10	0.0236522	7.78882e-05	-1.07666e-10	0.0133727
103897235	chr14:103897235:G:A	2.80287e-05	-1.07666e-10	-0.562645	3.54652e-05	-1.07666e-10	-0.743272	3.70852e-05	-1.07666e-10	-0.728685
103897334	chr14:103897334:G:A	6.85497e-06	-0.817048	-1.15385	1.05498e-05	-0.768019	-1.1877	1.10029e-05	-0.765681	-1.17806
103897411	chr14:103897411:A:G	1.24187e-05	-0.0432488	-1.33342	1.59245e-05	-0.193646	-1.35032	1.64465e-05	-0.194362	-1.34743
103898069	chr14:103898069:AG:A	1.60515e-05	-1.07666e-10	-1.12007	2.3366e-05	-1.07666e-10	-1.16054	2.43031e-05	-1.07666e-10	-1.1513
103898119	chr14:103898119:C:T	3.20303e-05	-1.07666e-10	-0.42919	4.29894e-05	-1.07666e-10	-0.550871	4.62466e-05	-1.07666e-10	-0.507914
103898462	chr14:103898462:G:A	0.000541194	-0.322293	2.7202	0.000293478	-0.554448	1.92443	0.000374308	-0.536647	2.11982
103898562	chr14:103898562:A:G	2.71689e-05	-1.07666e-10	-0.593802	4.37581e-05	-1.07666e-10	-0.533147	4.42667e-05	-1.07666e-10	-0.551669
103898601	chr14:103898601:C:T	1.6331e-05	-1.10281	-3.65436e-10	2.5467e-05	-1.07444	-3.65436e-10	2.6372e-05	-1.0696	-3.65436e-10
103898870	chr14:103898870:C:T	1.78296e-05	-1.07666e-10	-1.01501	2.58456e-05	-1.07666e-10	-1.05968	2.76354e-05	-1.07666e-10	-1.0228
103898973	chr14:103898973:G:A	1.65347e-05	-0.160874	-0.929536	1.78606e-05	-0.273774	-1.15545	1.86354e-05	-0.281699	-1.13514
103899446	chr14:103899446:G:A	1.08689e-05	-0.689602	-0.820363	1.63429e-05	-0.651357	-0.866672	1.67816e-05	-0.644417	-0.877203
103899604	chr14:103899604:C:T	9.45608e-06	-0.305843	-1.34337	1.25214e-05	-0.430397	-1.35399	1.28191e-05	-0.436559	-1.35441
103899777	chr14:103899777:T:A	2.07101e-05	-1.07666e-10	-0.86525	3.0318e-05	-1.07666e-10	-0.900082	3.18208e-05	-1.07666e-10	-0.881783
103899823	chr14:103899823:C:T	1.85263e-05	-0.976682	-3.65436e-10	2.65483e-05	-1.03286	-3.65436e-10	2.81042e-05	-1.00598	-3.65436e-10
103899842	chr14:103899842:T:C	0.000120316	0.4812	0.413047	7.91331e-05	0.229246	-0.169938	9.42719e-05	0.25479	-0.0505098
103899846	chr14:103899846:A:G	7.62415e-05	0.270315	0.167717	5.81434e-05	0.0377763	-0.286688	6.78856e-05	0.0611181	-0.185196
103900039	chr14:103900039:C:A	7.1552e-06	-0.7921	-1.13593	8.71928e-06	-0.879052	-1.26724	9.00097e-06	-0.887793	-1.25678
103900107	chr14:103900107:G:A	1.46617e-05	-1.25469	0.0440549	1.34116e-05	-1.2981	-0.417612	1.55638e-05	-1.2819	-0.31505
103900169	chr14:103900169:T:C	1.59951e-05	-1.07666e-10	-1.12359	2.32223e-05	-1.07666e-10	-1.16671	2.43563e-05	-1.07666e-10	-1.14911
103900190	chr14:103900190:C:T	1.27335e-05	-1.07666e-10	-1.35164	1.95738e-05	-1.07666e-10	-1.33763	2.00708e-05	-1.07666e-10	-1.34264
103900620	chr14:103900620:C:T	1.33704e-05	-1.07666e-10	-1.30283	2.00197e-05	-1.07666e-10	-1.31511	2.06605e-05	-1.07666e-10	-1.31368
103901014	chr14:103901014:C:T	1.52664e-05	-1.07666e-10	-1.17022	2.39798e-05	-1.07666e-10	-1.13461	2.49891e-05	-1.07666e-10	-1.12346
103901112	chr14:103901112:A:G	2.17799e-05	-1.45859	0.643701	4.33468e-05	-1.45325	0.910659	4.36094e-05	-1.45562	0.888988
103902048	chr14:103902048:A:ATTG	1.45489e-05	-1.07666e-10	-1.21836	2.24982e-05	-1.07666e-10	-1.19839	2.33465e-05	-1.07666e-10	-1.19146
103902633	chr14:103902633:A:G	1.46581e-05	-1.07666e-10	-1.21088	2.29499e-05	-1.07666e-10	-1.17851	2.39069e-05	-1.07666e-10	-1.16773
103903530	chr14:103903530:G:A	1.67711e-05	-1.07666e-10	-1.07622	2.73304e-05	-1.07666e-10	-1.00382	2.71757e-05	-1.07666e-10	-1.03958
103903597	chr14:103903597:C:T	7.9158e-06	-1.25996	-0.56705	7.18307e-06	-1.36469	-0.975411	7.84719e-06	-1.35634	-0.925411
103903646	chr14:103903646:C:T	1.42327e-05	-1.07666e-10	-1.24033	2.22048e-05	-1.07666e-10	-1.21152	2.30979e-05	-1.07666e-10	-1.20216
103903647	chr14:103903647:C:T	2.75783e-06	-1.5503	-1.33112	4.23822e-06	-1.54865	-1.31903	4.33454e-06	-1.5493	-1.32599
103903656	chr14:103903656:G:A	1.24874e-05	-1.07666e-10	-1.37116	1.9036e-05	-1.07666e-10	-1.36549	1.95414e-05	-1.07666e-10	-1.36937
103903698	chr14:103903698:T:G	5.88688e-06	-0.881054	-1.24209	7.31414e-06	-0.960725	-1.36129	7.64723e-06	-0.956157	-1.3514
103903722	chr14:103903722:C:G	1.34152e-05	-1.07666e-10	-1.29948	2.00656e-05	-1.07666e-10	-1.31282	2.07436e-05	-1.07666e-10	-1.30966
103904002	chr14:103904002:C:G	6.07223e-05	-1.42487	1.6353	5.08949e-05	-1.46755	1.08549	6.10794e-05	-1.45596	1.22623
103904083	chr14:103904083:A:G	1.66133e-05	-1.07666e-10	-1.08567	2.4208e-05	-1.07666e-10	-1.12514	2.57556e-05	-1.07666e-10	-1.09325
103904319	chr14:103904319:C:T	2.1034e-05	-1.07666e-10	-0.849735	3.01204e-05	-1.07666e-10	-0.90662	3.11083e-05	-1.07666e-10	-0.904428
103904328	chr14:103904328:C:T	2.56395e-05	-0.335257	-0.316484	2.27151e-05	-0.508014	-0.680778	2.61313e-05	-0.478865	-0.599905
103904873	chr14:103904873:A:G	2.64867e-05	-1.07666e-10	-0.619229	3.63238e-05	-1.07666e-10	-0.71935	3.89914e-05	-1.07666e-10	-0.678561
103905059	chr14:103905059:G:A	3.04495e-05	-1.07666e-10	-0.479803	4.26179e-05	-1.07666e-10	-0.559549	4.42186e-05	-1.07666e-10	-0.552756
103905170	chr14:103905170:A:G	1.53693e-05	-1.07666e-10	-1.1635	2.23979e-05	-1.07666e-10	-1.20286	2.34524e-05	-1.07666e-10	-1.18693
103905183	chr14:103905183:G:T	1.65426e-05	-1.07666e-10	-1.08993	2.41157e-05	-1.07666e-10	-1.12896	2.56496e-05	-1.07666e-10	-1.09737
103905361	chr14:103905361:C:T	8.549e-05	-1.48514	2.03767	7.26842e-05	-1.51394	1.48824	8.90645e-05	-1.50633	1.65378
103905923	chr14:103905923:G:A	8.69707e-05	-1.04178	1.61148	7.44434e-05	-1.14309	1.14131	9.0306e-05	-1.11514	1.27644
103906124	chr14:103906124:C:T	2.04735e-05	-1.07666e-10	-0.876744	3.29132e-05	-1.07666e-10	-0.81795	3.44126e-05	-1.07666e-10	-0.80348
103906441	chr14:103906441:G:A	1.24934e-05	-1.07666e-10	-1.37067	1.89018e-05	-1.07666e-10	-1.37257	1.94751e-05	-1.07666e-10	-1.37276
103906540	chr14:103906540:A:G	1.25615e-05	-1.07666e-10	-1.36524	1.8923e-05	-1.07666e-10	-1.37145	1.95349e-05	-1.07666e-10	-1.3697
103906669	chr14:103906669:C:T	8.33438e-06	-0.90245	-0.873034	1.18654e-05	-0.906088	-0.932113	1.24738e-05	-0.907634	-0.910636
103906762	chr14:103906762:C:T	0.000144331	-1.49171	2.56794	0.000118152	-1.51875	1.97889	0.000146331	-1.5116	2.15557
103907308	chr14:103907308:C:T	6.25091e-06	-0.853692	-1.20945	8.01369e-06	-0.943221	-1.28745	8.47988e-06	-0.933879	-1.27033
103907457	chr14:103907457:T:C	2.53916e-05	-1.07666e-10	-0.661454	3.6704e-05	-1.07666e-10	-0.708939	3.7139e-05	-1.07666e-10	-0.727236
103907551	chr14:103907551:A:C	1.94487e-05	-0.928093	-3.65436e-10	3.05562e-05	-0.892256	-3.65436e-10	3.20069e-05	-0.87595	-3.65436e-10
103907637	chr14:103907637:G:A	1.26464e-05	-1.07666e-10	-1.3585	1.89962e-05	-1.07666e-10	-1.36759	1.963e-05	-1.07666e-10	-1.36484
103907850	chr14:103907850:G:A	0.000165569	1.21351	-3.65436e-10	0.000285066	1.3409	-3.65436e-10	0.000290781	1.33067	-3.65436e-10
103907900	chr14:103907900:C:A	1.74809e-05	-1.07666e-10	-1.03476	2.8547e-05	-1.07666e-10	-0.960271	2.83699e-05	-1.07666e-10	-0.996575
103908039	chr14:103908039:G:A	5.73816e-05	-1.07666e-10	0.15385	0.000100001	-1.07666e-10	0.293352	0.000102358	-1.07666e-10	0.286578
103908744	chr14:103908744:A:T	5.63344e-05	-1.07666e-10	0.135431	9.80723e-05	-1.07666e-10	0.273881	0.000100411	-1.07666e-10	0.267372
103908926	chr14:103908926:A:T	1.32703e-05	-1.07666e-10	-1.31035	1.97021e-05	-1.07666e-10	-1.3311	2.04484e-05	-1.07666e-10	-1.324
103909022	chr14:103909022:CA:C	2.55456e-05	-0.296794	-0.358614	2.17383e-05	-0.474634	-0.758115	2.51897e-05	-0.444052	-0.671416
103909113	chr14:103909113:G:A	6.79214e-05	-1.05293	1.37541	5.97096e-05	-1.15162	0.929284	7.18138e-05	-1.12501	1.05719
103909291	chr14:103909291:C:T	1.29566e-05	-1.07666e-10	-1.33426	1.9962e-05	-1.07666e-10	-1.31799	2.06839e-05	-1.07666e-10	-1.31255
103909643	chr14:103909643:C:T	8.85563e-06	-0.85946	-0.855359	1.25838e-05	-0.863671	-0.915744	1.32387e-05	-0.865399	-0.893358
103909967	chr14:103909967:A:C	1.34813e-05	-1.53172	0.237155	1.35713e-05	-1.50594	-0.197923	1.5543e-05	-1.51059	-0.0876943
103909981	chr14:103909981:C:G	1.89359e-05	-0.954812	-3.65436e-10	2.96998e-05	-0.920684	-3.65436e-10	3.10907e-05	-0.904993	-3.65436e-10
103910480	chr14:103910480:C:T	1.09568e-05	-1.50191	-3.65436e-10	1.71907e-05	-1.46746	-3.65436e-10	1.77531e-05	-1.46534	-3.65436e-10
103910486	chr14:103910486:C:T	1.04702e-05	-1.54734	-3.65436e-10	1.58308e-05	-1.54987	-3.65436e-10	1.63222e-05	-1.54938	-3.65436e-10
103910762	chr14:103910762:C:T	9.80963e-06	-1.46313	-0.149383	9.78642e-06	-1.50067	-0.530162	1.1097e-05	-1.49108	-0.444146
103911321	chr14:103911321:G:A	1.89066e-05	-1.07666e-10	-0.956361	2.69103e-05	-1.07666e-10	-1.01932	2.80363e-05	-1.07666e-10	-1.0084
103911750	chr14:103911750:G:A	6.29912e-06	-0.682055	-1.37341	8.58231e-06	-0.790334	-1.37179	8.97222e-06	-0.775441	-1.37233
103911895	chr14:103911895:C:A	1.07413e-05	-1.39963	-0.122152	1.04888e-05	-1.45111	-0.510402	1.19689e-05	-1.43771	-0.421879
103911991	chr14:103911991:T:C	0.000151114	-1.22027	2.34243	0.000189177	-1.27905	2.20991	0.000224592	-1.26838	2.34077
103912026	chr14:103912026:T:C	1.98184e-05	-1.07666e-10	-0.909261	2.81067e-05	-1.07666e-10	-0.975817	2.93015e-05	-1.07666e-10	-0.964262
103912030	chr14:103912030:A:C	1.33368e-05	-1.07666e-10	-1.30535	1.95484e-05	-1.07666e-10	-1.33893	2.03312e-05	-1.07666e-10	-1.32975
103912428	chr14:103912428:C:T	1.32516e-05	-1.07666e-10	-1.31175	2.07511e-05	-1.07666e-10	-1.27923	2.12835e-05	-1.07666e-10	-1.28397
103912515	chr14:103912515:G:A	1.60401e-05	0.176179	-1.29696	2.07891e-05	0.0934947	-1.37089	2.25778e-05	0.141775	-1.36671
103912570	chr14:103912570:T:C	1.28624e-05	-1.07666e-10	-1.34157	1.9232e-05	-1.07666e-10	-1.35525	1.99182e-05	-1.07666e-10	-1.35027
103912986	chr14:103912986:G:A	1.24807e-05	-1.07666e-10	-1.37169	1.89997e-05	-1.07666e-10	-1.3674	1.96211e-05	-1.07666e-10	-1.36529
103913018	chr14:103913018:T:C	1.24586e-05	-1.07666e-10	-1.37347	1.88891e-05	-1.07666e-10	-1.37324	1.94669e-05	-1.07666e-10	-1.37319
103913471	chr14:103913471:C:T	0.00019164	-1.07666e-10	1.35974	0.000380126	-1.07666e-10	1.62868	0.000392029	-1.07666e-10	1.62943
103913558	chr14:103913558:C:T	1.25644e-05	-1.07666e-10	-1.365	1.89304e-05	-1.07666e-10	-1.37105	1.95392e-05	-1.07666e-10	-1.36948
103913575	chr14:103913575:C:T	6.90051e-06	-0.7836	-1.18068	8.21287e-06	-0.867856	-1.33827	8.64924e-06	-0.861516	-1.32292
103913589	chr14:103913589:C:T	1.9286e-05	-0.936495	-3.65436e-10	3.02833e-05	-0.901229	-3.65436e-10	3.17204e-05	-0.884943	-3.65436e-10
103913693	chr14:103913693:T:C	4.01006e-05	-1.07666e-10	-0.204481	6.54088e-05	-1.07666e-10	-0.131167	6.57738e-05	-1.07666e-10	-0.15568
103914534	chr14:103914534:TC:T	1.06354e-05	-1.53169	-3.65436e-10	1.59039e-05	-1.54526	-3.65436e-10	1.63926e-05	-1.54507	-3.65436e-10
103914588	chr14:103914588:C:T	6.88016e-05	-1.01736	1.35271	6.18568e-05	-1.11826	0.931254	7.40784e-05	-1.09262	1.05584
103914680	chr14:103914680:T:C	0.000178995	-1.07666e-10	1.29149	0.000354408	-1.07666e-10	1.55863	0.000366153	-1.07666e-10	1.56115
103914696	chr14:103914696:G:A	1.26827e-05	-1.07666e-10	-1.35564	1.90373e-05	-1.07666e-10	-1.36542	1.96864e-05	-1.07666e-10	-1.36198
103914981	chr14:103914981:T:C	4.10782e-06	-1.31815	-1.16483	6.8913e-06	-1.30527	-1.07629	6.97651e-06	-1.309	-1.09035
103915304	chr14:103915304:G:A	0.000684379	-1.07666e-10	2.63264	0.000836037	-1.07666e-10	2.41685	0.00100489	-1.07666e-10	2.57073
103915350	chr14:103915350:A:G	1.16908e-05	-1.5308	0.0937324	1.20524e-05	-1.50472	-0.317841	1.371e-05	-1.50909	-0.214686
103915494	chr14:103915494:G:A	8.07408e-06	-0.466451	-1.34076	1.16339e-05	-0.508079	-1.34982	1.2191e-05	-0.496925	-1.34428
103915573	chr14:103915573:C:G	8.62382e-06	-0.910922	-0.830423	1.22031e-05	-0.916234	-0.893901	1.28528e-05	-0.917548	-0.870794
103915676	chr14:103915676:A:G	4.97377e-06	-1.32334	-0.968354	5.757e-06	-1.32208	-1.23933	6.23259e-06	-1.3141	-1.19801
103915695	chr14:103915695:G:T	7.09067e-06	-0.7443	-1.19279	9.02166e-06	-0.837297	-1.2749	9.56247e-06	-0.827768	-1.25629
103915787	chr14:103915787:C:G	2.15304e-05	-0.82641	-3.65436e-10	3.38843e-05	-0.788871	-3.65436e-10	3.55549e-05	-0.770825	-3.65436e-10
103915928	chr14:103915928:T:C	2.03739e-05	-0.881617	-3.65436e-10	3.20542e-05	-0.844395	-3.65436e-10	3.36015e-05	-0.827331	-3.65436e-10
103916002	chr14:103916002:C:T	1.95904e-05	-0.920831	-3.65436e-10	3.07908e-05	-0.884608	-3.65436e-10	3.22425e-05	-0.868616	-3.65436e-10
103916024	chr14:103916024:C:T	2.54562e-05	-1.07666e-10	-0.658913	3.68222e-05	-1.07666e-10	-0.705723	3.7264e-05	-1.07666e-10	-0.723876
103916127	chr14:103916127:T:C	1.94605e-05	-0.927486	-3.65436e-10	3.05675e-05	-0.891888	-3.65436e-10	3.20049e-05	-0.876012	-3.65436e-10
103916164	chr14:103916164:A:T	2.00758e-05	-0.896359	-3.65436e-10	3.15424e-05	-0.860491	-3.65436e-10	3.30517e-05	-0.843828	-3.65436e-10
103916576	chr14:103916576:TA:T	5.39335e-06	-0.905658	-1.30505	7.09598e-06	-0.97892	-1.37337	7.3541e-06	-0.975622	-1.37102
103916701	chr14:103916701:A:T	1.85341e-05	-1.07666e-10	-0.976262	3.01185e-05	-1.07666e-10	-0.906684	3.22082e-05	-1.07666e-10	-0.86968
103916889	chr14:103916889:C:T	1.32069e-05	-1.07666e-10	-1.31514	2.05722e-05	-1.07666e-10	-1.28788	2.1548e-05	-1.07666e-10	-1.27162
103916895	chr14:103916895:G:A	2.65573e-05	-1.07666e-10	-0.61657	5.02316e-05	-1.07666e-10	-0.39518	5.28091e-05	-1.07666e-10	-0.375218
103917027	chr14:103917027:G:A	1.44668e-05	-1.07666e-10	-1.22401	2.13588e-05	-1.07666e-10	-1.25036	2.21905e-05	-1.07666e-10	-1.24224
103917213	chr14:103917213:C:T	2.05105e-05	-0.874936	-3.65436e-10	3.23212e-05	-0.836102	-3.65436e-10	3.38016e-05	-0.821395	-3.65436e-10
103917350	chr14:103917350:A:T	1.65226e-05	-1.07666e-10	-1.09115	2.68214e-05	-1.07666e-10	-1.02262	2.67219e-05	-1.07666e-10	-1.05642
103917393	chr14:103917393:TA:T	4.46834e-06	-1.54823	-0.850631	8.76784e-06	-1.54922	-0.59151	8.92525e-06	-1.5495	-0.603521
103917568	chr14:103917568:G:A	1.35954e-05	-1.07666e-10	-1.28614	2.10821e-05	-1.07666e-10	-1.2634	2.19018e-05	-1.07666e-10	-1.25533
103917665	chr14:103917665:T:C	2.02981e-05	-0.885344	-3.65436e-10	3.19764e-05	-0.846826	-3.65436e-10	3.34323e-05	-0.832379	-3.65436e-10
103917669	chr14:103917669:G:C	1.73087e-05	-1.07666e-10	-1.04466	2.82456e-05	-1.07666e-10	-0.970888	2.80699e-05	-1.07666e-10	-1.00721
103917698	chr14:103917698:G:A	3.36449e-06	-1.53092	-1.15168	4.48454e-06	-1.54707	-1.26412	4.75262e-06	-1.54758	-1.23563
103917728	chr14:103917728:G:A	2.73153e-05	-0.588425	-3.65436e-10	4.35101e-05	-0.53883	-3.65436e-10	4.48756e-05	-0.538007	-3.65436e-10
103918068	chr14:103918068:C:T	2.10618e-05	-0.848411	-3.65436e-10	3.322e-05	-0.808672	-3.65436e-10	3.4744e-05	-0.793895	-3.65436e-10
103918112	chr14:103918112:G:A	1.79499e-05	-1.07666e-10	-1.00829	2.93981e-05	-1.07666e-10	-0.930894	2.91626e-05	-1.07666e-10	-0.969017
103918221	chr14:103918221:T:C	9.8146e-06	-0.846802	-0.765201	1.38046e-05	-0.85302	-0.833803	1.45665e-05	-0.854277	-0.8089
103918551	chr14:103918551:T:G	2.17813e-05	-0.814822	-3.65436e-10	3.43969e-05	-0.773858	-3.65436e-10	3.59951e-05	-0.758521	-3.65436e-10
103918606	chr14:103918606:C:T	4.72822e-06	-1.06645	-1.27587	7.49434e-06	-1.02941	-1.26826	7.86751e-06	-1.01699	-1.26217
103918651	chr14:103918651:G:C	2.91846e-06	-1.45173	-1.37309	4.81413e-06	-1.40529	-1.33498	4.86066e-06	-1.4146	-1.34613
103918675	chr14:103918675:C:T	1.42231e-05	-1.07666e-10	-1.24101	2.10225e-05	-1.07666e-10	-1.26623	2.20803e-05	-1.07666e-10	-1.24721
103918879	chr14:103918879:G:A	2.10896e-05	-1.07666e-10	-0.847091	2.6267e-05	-1.07666e-10	-1.04351	2.80246e-05	-1.07666e-10	-1.00882
103918922	chr14:103918922:C:T	3.29003e-06	-1.33162	-1.37336	5.11245e-06	-1.31331	-1.36683	5.28128e-06	-1.30827	-1.36946
103918925	chr14:103918925:G:A	3.19586e-06	-1.48711	-1.24691	4.6769e-06	-1.46688	-1.3023	4.84876e-06	-1.46468	-1.2985
103919111	chr14:103919111:G:A	2.0225e-05	-1.07666e-10	-0.888955	2.95124e-05	-1.07666e-10	-0.927014	2.98886e-05	-1.07666e-10	-0.944425
103919377	chr14:103919377:T:C	1.246e-05	-1.07666e-10	-1.37335	1.95132e-05	-1.07666e-10	-1.34073	1.99158e-05	-1.07666e-10	-1.35039
103919553	chr14:103919553:G:C	2.14615e-05	-1.07666e-10	-0.829611	2.66242e-05	-1.07666e-10	-1.03	2.84329e-05	-1.07666e-10	-0.994354
103919754	chr14:103919754:T:C	2.27576e-05	-0.770976	-3.65436e-10	3.59131e-05	-0.730722	-3.65436e-10	3.76114e-05	-0.714595	-3.65436e-10
103919813	chr14:103919813:C:T	2.15854e-05	-0.823857	-3.65436e-10	3.4009e-05	-0.785199	-3.65436e-10	3.56096e-05	-0.769288	-3.65436e-10
103921073	chr14:103921073:C:T	2.23259e-05	-0.790124	-3.65436e-10	3.52098e-05	-0.750501	-3.65436e-10	3.68577e-05	-0.734839	-3.65436e-10
103921134	chr14:103921134:T:C	1.04389e-05	-1.55034	-3.65436e-10	1.58715e-05	-1.5473	-3.65436e-10	1.63051e-05	-1.55043	-3.65436e-10
103921194	chr14:103921194:G:A	2.05449e-05	-1.07666e-10	-0.87326	3.23139e-05	-1.07666e-10	-0.836325	3.26577e-05	-1.07666e-10	-0.855822
103921305	chr14:103921305:G:C	9.19949e-06	-0.594854	-1.08187	1.03466e-05	-0.698171	-1.277	1.10137e-05	-0.691586	-1.25118
103921312	chr14:103921312:G:A	2.18512e-05	-0.811618	-3.65436e-10	3.44264e-05	-0.773001	-3.65436e-10	3.60401e-05	-0.75727	-3.65436e-10
103921634	chr14:103921634:C:G	1.83369e-05	-1.07666e-10	-0.98696	2.58093e-05	-1.07666e-10	-1.06109	2.73648e-05	-1.07666e-10	-1.03265
103921780	chr14:103921780:A:T	5.28977e-06	-1.17352	-1.05658	6.76959e-06	-1.14319	-1.25619	7.08371e-06	-1.1422	-1.24191
103922057	chr14:103922057:G:A	1.69876e-05	-1.07666e-10	-1.06339	2.47945e-05	-1.07666e-10	-1.1012	2.58541e-05	-1.07666e-10	-1.08943
103922253	chr14:103922253:T:G	1.26494e-05	-1.07666e-10	-1.35827	2.07243e-05	-1.07666e-10	-1.28052	2.10151e-05	-1.07666e-10	-1.29666
103922699	chr14:103922699:G:A	2.01492e-05	-0.892709	-3.65436e-10	3.17169e-05	-0.854974	-3.65436e-10	3.31746e-05	-0.840117	-3.65436e-10
103922780	chr14:103922780:G:A	1.15998e-05	-0.565631	-0.879251	1.37118e-05	-0.677905	-1.01566	1.48384e-05	-0.667433	-0.977248
103922894	chr14:103922894:A:G	1.40439e-05	-1.07666e-10	-1.25369	2.07858e-05	-1.07666e-10	-1.27755	2.18087e-05	-1.07666e-10	-1.25959
103923304	chr14:103923304:G:A	1.59894e-05	-1.07666e-10	-1.12395	2.58481e-05	-1.07666e-10	-1.05959	2.58171e-05	-1.07666e-10	-1.09086
103923695	chr14:103923695:A:G	2.06577e-05	-1.07666e-10	-0.867784	2.58271e-05	-1.07666e-10	-1.0604	2.75483e-05	-1.07666e-10	-1.02596
103923758	chr14:103923758:C:T	1.11351e-05	-0.708869	-0.776903	1.56756e-05	-0.714643	-0.845077	1.65178e-05	-0.716803	-0.82066
103924419	chr14:103924419:T:C	2.16412e-05	-0.821275	-3.65436e-10	3.4125e-05	-0.781795	-3.65436e-10	3.57029e-05	-0.766671	-3.65436e-10
103924673	chr14:103924673:A:G	2.29838e-05	-0.761086	-3.65436e-10	3.62945e-05	-0.720158	-3.65436e-10	3.79928e-05	-0.704506	-3.65436e-10
103924729	chr14:103924729:T:C	2.42095e-05	-0.709127	-3.65436e-10	3.82723e-05	-0.667098	-3.65436e-10	4.00943e-05	-0.650667	-3.65436e-10
103924860	chr14:103924860:T:C	2.17199e-05	-0.817643	-3.65436e-10	3.42338e-05	-0.77861	-3.65436e-10	3.58627e-05	-0.762204	-3.65436e-10
103925031	chr14:103925031:A:C	4.16495e-05	-1.07666e-10	-0.166583	7.34402e-05	-1.07666e-10	-0.0153522	7.81123e-05	-1.07666e-10	0.0162449
103925193	chr14:103925193:G:A	2.50696e-05	-1.07666e-10	-0.674217	3.29199e-05	-1.07666e-10	-0.817748	3.47963e-05	-1.07666e-10	-0.792392
103925265	chr14:103925265:T:C	1.24901e-05	-1.07666e-10	-1.37093	1.89809e-05	-1.07666e-10	-1.36839	1.95632e-05	-1.07666e-10	-1.36825
103925290	chr14:103925290:G:A	0.00019114	-1.07666e-10	1.35713	0.000377305	-1.07666e-10	1.62123	0.000390221	-1.07666e-10	1.62481
103925315	chr14:103925315:G:A	1.03177e-05	-0.476827	-1.08519	1.26068e-05	-0.538329	-1.23926	1.32465e-05	-0.529985	-1.22818
103925755	chr14:103925755:T:C	2.76051e-05	-0.577872	-3.65436e-10	4.34337e-05	-0.540588	-3.65436e-10	4.53032e-05	-0.528524	-3.65436e-10
103925978	chr14:103925978:G:A	5.85372e-05	-1.07666e-10	0.173789	0.000111214	-1.07666e-10	0.399629	0.000112703	-1.07666e-10	0.38285
103926518	chr14:103926518:C:G	0.0004536	2.22134	-3.65436e-10	0.00075591	2.3161	-3.65436e-10	0.000833728	2.384	-3.65436e-10
103926863	chr14:103926863:G:A	5.08397e-06	-1.4677	-0.802083	7.99997e-06	-1.50711	-0.725274	8.41306e-06	-1.50679	-0.70533
103927187	chr14:103927187:T:C	9.56561e-06	-0.636904	-1.0008	1.5543e-05	-0.592397	-0.975817	1.66048e-05	-0.576313	-0.9559
103927192	chr14:103927192:A:G	0.000200912	-1.07666e-10	1.40699	0.000399743	-1.07666e-10	1.679	0.000412525	-1.07666e-10	1.68039
103927566	chr14:103927566:C:T	1.93005e-05	-1.07666e-10	-0.935744	2.82471e-05	-1.07666e-10	-0.970834	2.86205e-05	-1.07666e-10	-0.987779
103927595	chr14:103927595:T:C	3.43305e-05	-0.359838	-3.65436e-10	5.19702e-05	-0.361154	-3.65436e-10	5.31658e-05	-0.368486	-3.65436e-10
103927610	chr14:103927610:G:T	3.76211e-06	-1.55106	-1.01984	6.79644e-06	-1.5511	-0.844328	6.83308e-06	-1.55105	-0.869074
103927698	chr14:103927698:T:C	1.57761e-05	-1.07666e-10	-1.13737	2.52383e-05	-1.07666e-10	-1.08346	2.67183e-05	-1.07666e-10	-1.05656
103927807	chr14:103927807:G:T	1.24728e-05	-1.07666e-10	-1.37232	1.89236e-05	-1.07666e-10	-1.37142	1.95087e-05	-1.07666e-10	-1.37104
103927893	chr14:103927893:T:C	1.39323e-05	-1.07666e-10	-1.26166	2.06239e-05	-1.07666e-10	-1.28537	2.1608e-05	-1.07666e-10	-1.26884
103928103	chr14:103928103:A:G	8.85026e-06	-0.718035	-0.997392	1.09049e-05	-0.820923	-1.10169	1.17646e-05	-0.807427	-1.06938
103928219	chr14:103928219:G:A	0.000201628	-1.07666e-10	1.41055	0.000401485	-1.07666e-10	1.68335	0.00041402	-1.07666e-10	1.68401
103928416	chr14:103928416:GC:G	5.56784e-05	-1.07666e-10	0.123719	9.23281e-05	-1.07666e-10	0.213524	9.27898e-05	-1.07666e-10	0.188434
103928820	chr14:103928820:C:T	1.28178e-05	-1.07666e-10	-1.34504	1.90216e-05	-1.07666e-10	-1.36625	1.96864e-05	-1.07666e-10	-1.36198
103928849	chr14:103928849:C:T	1.36312e-05	-1.07666e-10	-1.28352	2.023e-05	-1.07666e-10	-1.30466	2.11848e-05	-1.07666e-10	-1.28862
103929029	chr14:103929029:C:T	1.53141e-05	-1.07666e-10	-1.1671	2.46839e-05	-1.07666e-10	-1.10567	2.46714e-05	-1.07666e-10	-1.13626
103929154	chr14:103929154:G:A	1.29938e-05	-1.07666e-10	-1.3314	1.94223e-05	-1.07666e-10	-1.3454	2.02227e-05	-1.07666e-10	-1.3351
103929255	chr14:103929255:C:G	6.67134e-06	-1.17869	-0.819358	9.25779e-06	-1.17873	-0.907632	9.87127e-06	-1.17884	-0.873438
103929711	chr14:103929711:G:T	3.43707e-06	-1.30743	-1.35382	5.49982e-06	-1.2944	-1.31271	5.64932e-06	-1.28489	-1.32548
103930013	chr14:103930013:C:T	0.000225928	-1.07666e-10	1.52434	0.00045324	-1.07666e-10	1.8046	0.000468883	-1.07666e-10	1.80845
103930210	chr14:103930210:T:A	1.99909e-05	-1.07666e-10	-0.900596	2.93383e-05	-1.07666e-10	-0.932931	3.02213e-05	-1.07666e-10	-0.933354
103930222	chr14:103930222:T:C	1.48103e-05	-1.07666e-10	-1.20055	2.34543e-05	-1.07666e-10	-1.15677	2.48241e-05	-1.07666e-10	-1.13009
103930332	chr14:103930332:C:T	3.86255e-06	-1.49727	-1.04728	5.6108e-06	-1.47501	-1.11212	5.96827e-06	-1.47424	-1.08121
103930427	chr14:103930427:C:T	8.90924e-06	-0.665568	-1.04322	1.34071e-05	-0.700718	-1.01532	1.37519e-05	-0.68907	-1.03165
103930496	chr14:103930496:T:TA	4.58458e-05	-1.07666e-10	-0.0705906	8.09265e-05	-1.07666e-10	0.0817166	7.75491e-05	-1.07666e-10	0.00900914
103930655	chr14:103930655:C:T	1.99557e-05	-0.90236	-3.65436e-10	3.12984e-05	-0.868259	-3.65436e-10	3.27131e-05	-0.854126	-3.65436e-10
103930743	chr14:103930743:C:A	2.04413e-05	-0.878315	-3.65436e-10	3.20858e-05	-0.84341	-3.65436e-10	3.35422e-05	-0.829099	-3.65436e-10
103930808	chr14:103930808:C:T	2.09399e-05	-0.854215	-3.65436e-10	3.28874e-05	-0.818735	-3.65436e-10	3.43869e-05	-0.804227	-3.65436e-10
103930918	chr14:103930918:TGAGA:T	2.02018e-05	-0.8901	-3.65436e-10	3.17e-05	-0.855507	-3.65436e-10	3.31328e-05	-0.841377	-3.65436e-10
103931012	chr14:103931012:A:G	2.15068e-05	-0.827505	-3.65436e-10	3.3778e-05	-0.792013	-3.65436e-10	3.5322e-05	-0.777398	-3.65436e-10
103931030	chr14:103931030:C:A	1.8688e-05	-0.850499	-0.117491	1.89063e-05	-0.936951	-0.435376	2.03361e-05	-0.927301	-0.402202
103931253	chr14:103931253:T:C	1.96641e-05	-0.917081	-3.65436e-10	3.08388e-05	-0.88305	-3.65436e-10	3.22226e-05	-0.869235	-3.65436e-10
103931872	chr14:103931872:A:G	2.14998e-05	-0.827831	-3.65436e-10	3.38134e-05	-0.790966	-3.65436e-10	3.53689e-05	-0.776069	-3.65436e-10
103931878	chr14:103931878:C:T	1.98717e-05	-1.07666e-10	-0.906579	2.88482e-05	-1.07666e-10	-0.949778	3.02691e-05	-1.07666e-10	-0.931774
103932323	chr14:103932323:C:G	4.49456e-05	-1.07666e-10	-0.0904211	7.87553e-05	-1.07666e-10	0.0545218	8.43159e-05	-1.07666e-10	0.0926685
103932523	chr14:103932523:G:A	2.94005e-05	-0.514863	-3.65436e-10	5.52966e-05	-0.299113	-3.65436e-10	5.80071e-05	-0.281337	-3.65436e-10
103932548	chr14:103932548:C:T	1.61898e-05	-1.07666e-10	-1.11149	2.31096e-05	-1.07666e-10	-1.17158	2.43643e-05	-1.07666e-10	-1.14878
103932623	chr14:103932623:G:A	2.03404e-05	-0.883265	-3.65436e-10	3.19539e-05	-0.84753	-3.65436e-10	3.34102e-05	-0.83304	-3.65436e-10
103932626	chr14:103932626:A:G	0.000229878	-1.07666e-10	1.54168	0.000461568	-1.07666e-10	1.82281	0.00047748	-1.07666e-10	1.82662
103932644	chr14:103932644:T:C	2.13538e-05	-0.834644	-3.65436e-10	3.35866e-05	-0.797696	-3.65436e-10	3.51307e-05	-0.782827	-3.65436e-10
103932793	chr14:103932793:G:A	4.9689e-06	-1.48035	-0.81233	7.03606e-06	-1.45572	-0.905057	7.60189e-06	-1.45489	-0.858614
103933303	chr14:103933303:G:A	1.59692e-05	0.236575	-1.36179	2.32019e-05	0.132661	-1.30025	2.34786e-05	0.132914	-1.31873
103933365	chr14:103933365:T:C	2.04167e-05	-0.879521	-3.65436e-10	3.20654e-05	-0.844048	-3.65436e-10	3.35262e-05	-0.829574	-3.65436e-10
103933564	chr14:103933564:T:C	2.03899e-05	-0.880834	-3.65436e-10	3.20306e-05	-0.845133	-3.65436e-10	3.34849e-05	-0.830807	-3.65436e-10
103933697	chr14:103933697:C:T	7.01926e-05	0.355369	-3.65436e-10	0.000114962	0.432776	-3.65436e-10	0.000123885	0.477451	-3.65436e-10
103933822	chr14:103933822:T:C	6.92881e-06	-0.857047	-1.10314	8.0511e-06	-0.940778	-1.28524	8.58063e-06	-0.932991	-1.2594
103934031	chr14:103934031:ACT:A	2.08854e-05	-0.856821	-3.65436e-10	3.2829e-05	-0.820513	-3.65436e-10	3.43278e-05	-0.805947	-3.65436e-10
103934129	chr14:103934129:T:G	2.07097e-05	-0.86527	-3.65436e-10	3.25481e-05	-0.829105	-3.65436e-10	3.40307e-05	-0.81464	-3.65436e-10
103934222	chr14:103934222:A:G	4.38997e-06	-1.46902	-0.947533	6.85572e-06	-1.50622	-0.880519	7.18955e-06	-1.50551	-0.863761
103934474	chr14:103934474:CAGG:C	2.09253e-05	-0.854915	-3.65436e-10	3.28925e-05	-0.818579	-3.65436e-10	3.43948e-05	-0.803998	-3.65436e-10
103934608	chr14:103934608:C:T	2.06803e-05	-0.86669	-3.65436e-10	3.24988e-05	-0.83062	-3.65436e-10	3.39789e-05	-0.816163	-3.65436e-10
103934654	chr14:103934654:C:T	4.43595e-06	-1.48995	-0.916182	6.97514e-06	-1.52126	-0.848212	7.3176e-06	-1.52068	-0.830936
103934843	chr14:103934843:T:A	1.26403e-05	-1.07666e-10	-1.35899	1.88879e-05	-1.07666e-10	-1.3733	1.94649e-05	-1.07666e-10	-1.37329
103935029	chr14:103935029:G:A	3.76905e-06	-1.28317	-1.28588	6.14845e-06	-1.26864	-1.22698	6.31266e-06	-1.25742	-1.24192
103935154	chr14:103935154:T:C	2.00613e-05	-0.897081	-3.65436e-10	3.15054e-05	-0.861665	-3.65436e-10	3.29252e-05	-0.847664	-3.65436e-10
103935196	chr14:103935196:C:T	2.08417e-05	-0.85892	-3.65436e-10	3.27523e-05	-0.822851	-3.65436e-10	3.4251e-05	-0.808188	-3.65436e-10
103935230	chr14:103935230:A:T	3.73399e-06	-1.27681	-1.30159	6.06171e-06	-1.26195	-1.24788	6.2274e-06	-1.25127	-1.26168
103935333	chr14:103935333:A:G	4.28735e-06	-1.49181	-0.948395	6.1717e-06	-1.46842	-1.02343	6.60178e-06	-1.46762	-0.98694
103935618	chr14:103935618:A:C	2.19048e-05	-0.80917	-3.65436e-10	3.44717e-05	-0.771685	-3.65436e-10	3.60626e-05	-0.756646	-3.65436e-10
103935689	chr14:103935689:C:G	1.26937e-05	-1.07666e-10	-1.35477	1.88846e-05	-1.07666e-10	-1.37348	1.94612e-05	-1.07666e-10	-1.37348
103935736	chr14:103935736:C:T	4.41656e-06	-1.48041	-0.930107	6.9185e-06	-1.5145	-0.863127	7.25545e-06	-1.51388	-0.84627
103936235	chr14:103936235:G:A	2.07551e-05	-0.86308	-3.65436e-10	3.26203e-05	-0.826889	-3.65436e-10	3.41064e-05	-0.812416	-3.65436e-10
103936424	chr14:103936424:T:C	1.7068e-05	-1.05867	-3.65436e-10	2.47281e-05	-1.10389	-3.65436e-10	2.62681e-05	-1.07355	-3.65436e-10
103936512	chr14:103936512:A:G	2.03016e-05	-0.885172	-3.65436e-10	3.18877e-05	-0.849605	-3.65436e-10	3.33341e-05	-0.83532	-3.65436e-10
103936818	chr14:103936818:A:G	6.24884e-06	-1.49784	-0.565641	9.98072e-06	-1.52651	-0.484657	1.05898e-05	-1.52599	-0.456017
103936836	chr14:103936836:A:G	0.000236831	-1.07666e-10	1.57147	0.000476148	-1.07666e-10	1.85391	0.000492636	-1.07666e-10	1.85787
103937425	chr14:103937425:C:T	1.9749e-05	-0.912771	-3.65436e-10	3.09974e-05	-0.877921	-3.65436e-10	3.23937e-05	-0.863937	-3.65436e-10
103937635	chr14:103937635:G:A	4.52057e-06	-1.48347	-0.903764	7.10127e-06	-1.51664	-0.834911	7.45075e-06	-1.51603	-0.817561
103937675	chr14:103937675:G:A	2.12409e-05	-0.839947	-3.65436e-10	3.34024e-05	-0.803196	-3.65436e-10	3.49337e-05	-0.788451	-3.65436e-10
103937678	chr14:103937678:C:T	0.000221777	-1.07666e-10	1.5058	0.000444473	-1.07666e-10	1.78506	0.000459863	-1.07666e-10	1.78903
103937850	chr14:103937850:T:C	2.50189e-05	-1.07666e-10	-0.676242	3.18439e-05	-1.07666e-10	-0.850979	3.32784e-05	-1.07666e-10	-0.836993
103938280	chr14:103938280:A:G	1.99169e-05	-0.904306	-3.65436e-10	3.12669e-05	-0.869265	-3.65436e-10	3.26721e-05	-0.855382	-3.65436e-10
103938672	chr14:103938672:T:C	1.96615e-05	-0.91721	-3.65436e-10	3.08628e-05	-0.882272	-3.65436e-10	3.22559e-05	-0.868203	-3.65436e-10
103938679	chr14:103938679:C:T	3.80062e-06	-1.28416	-1.27654	6.21682e-06	-1.26948	-1.21509	6.37492e-06	-1.25896	-1.23058
103938726	chr14:103938726:C:T	1.95304e-05	-0.923899	-3.65436e-10	3.06489e-05	-0.889228	-3.65436e-10	3.20271e-05	-0.87532	-3.65436e-10
103938893	chr14:103938893:G:T	2.04185e-05	-0.879435	-3.65436e-10	3.20741e-05	-0.843775	-3.65436e-10	3.35316e-05	-0.829415	-3.65436e-10
103938944	chr14:103938944:A:G	9.08153e-06	-1.01505	-0.674578	1.02108e-05	-1.01898	-0.969397	1.08286e-05	-1.01786	-0.941847
103939243	chr14:103939243:T:C	2.02081e-05	-0.889788	-3.65436e-10	3.1736e-05	-0.854371	-3.65436e-10	3.31714e-05	-0.840214	-3.65436e-10
103939314	chr14:103939314:A:G	2.81069e-06	-1.52194	-1.3405	4.16992e-06	-1.54089	-1.34303	4.28222e-06	-1.54074	-1.34669
103939578	chr14:103939578:G:A	0.000259548	-1.07666e-10	1.66307	0.000524163	-1.07666e-10	1.94998	0.000542367	-1.07666e-10	1.95404
103940026	chr14:103940026:T:G	2.1075e-05	-0.847787	-3.65436e-10	3.31749e-05	-0.810031	-3.65436e-10	3.46667e-05	-0.796122	-3.65436e-10
103940099	chr14:103940099:A:G	3.37579e-06	-1.55083	-1.12842	4.5189e-06	-1.54804	-1.25552	4.77647e-06	-1.54737	-1.23083
103940290	chr14:103940290:C:T	6.83576e-06	-0.748309	-1.2254	8.87771e-06	-0.845222	-1.28306	9.33933e-06	-0.835004	-1.27266
103940344	chr14:103940344:C:T	2.98772e-05	-1.07666e-10	-0.498778	4.17678e-05	-1.07666e-10	-0.579698	4.35204e-05	-1.07666e-10	-0.568673
103940377	chr14:103940377:G:A	2.89558e-06	-1.5371	-1.29558	4.69051e-06	-1.52773	-1.23855	4.78153e-06	-1.52672	-1.25042
103940455	chr14:103940455:T:C	2.65815e-05	-1.07666e-10	-0.615657	3.36239e-05	-1.07666e-10	-0.796587	3.51194e-05	-1.07666e-10	-0.783148
103940796	chr14:103940796:TGTAA:T	6.60243e-06	-0.938956	-1.06948	1.05594e-05	-0.90344	-1.05137	1.11923e-05	-0.890401	-1.03627
103941213	chr14:103941213:T:A	2.12736e-05	-0.838406	-3.65436e-10	3.34617e-05	-0.801424	-3.65436e-10	3.4968e-05	-0.787469	-3.65436e-10
103941451	chr14:103941451:A:G	9.78216e-06	-1.10032	-0.514991	8.39147e-06	-1.28724	-0.897363	9.12335e-06	-1.27212	-0.858945
103941510	chr14:103941510:G:A	3.84841e-05	-1.07666e-10	-0.245629	6.29319e-05	-1.07666e-10	-0.169771	6.58694e-05	-1.07666e-10	-0.154228
103941845	chr14:103941845:A:G	8.16402e-06	-0.758263	-1.03787	1.23373e-05	-0.792218	-1.00698	1.2645e-05	-0.780547	-1.02409
103942031	chr14:103942031:G:A	2.09261e-05	-0.854874	-3.65436e-10	3.29079e-05	-0.818113	-3.65436e-10	3.43813e-05	-0.804389	-3.65436e-10
103942190	chr14:103942190:G:T	0.000221257	-1.07666e-10	1.50345	0.000443384	-1.07666e-10	1.78261	0.000458728	-1.07666e-10	1.78655
103942619	chr14:103942619:G:A	2.20804e-05	-0.801181	-3.65436e-10	3.4757e-05	-0.763443	-3.65436e-10	3.63291e-05	-0.749282	-3.65436e-10
103942691	chr14:103942691:G:A	1.70686e-05	-1.07666e-10	-1.05864	2.42172e-05	-1.07666e-10	-1.12476	2.56033e-05	-1.07666e-10	-1.09918
103942739	chr14:103942739:A:G	2.37277e-05	-0.729232	-3.65436e-10	3.74258e-05	-0.689464	-3.65436e-10	3.91484e-05	-0.674543	-3.65436e-10
103942837	chr14:103942837:T:G	2.25982e-05	-0.778003	-3.65436e-10	3.56027e-05	-0.739402	-3.65436e-10	3.72247e-05	-0.72493	-3.65436e-10
103942940	chr14:103942940:T:C	1.1166e-05	-1.483	-3.65436e-10	1.60651e-05	-1.53518	-3.65436e-10	1.64875e-05	-1.5393	-3.65436e-10
103942966	chr14:103942966:GA:G	4.34956e-06	-1.49005	-0.935743	6.83603e-06	-1.52116	-0.868453	7.16897e-06	-1.52057	-0.851566
103943399	chr14:103943399:A:G	1.37036e-05	-1.07666e-10	-1.27821	2.04502e-05	-1.07666e-10	-1.29383	2.12066e-05	-1.07666e-10	-1.28759
103943422	chr14:103943422:A:G	3.33192e-06	-1.42088	-1.27144	4.727e-06	-1.47005	-1.28849	4.97794e-06	-1.46832	-1.26856
103943652	chr14:103943652:C:A	1.08289e-05	-1.51366	-3.65436e-10	1.68099e-05	-1.48986	-3.65436e-10	1.74205e-05	-1.48425	-3.65436e-10
103943731	chr14:103943731:A:G	1.26251e-05	-1.07666e-10	-1.36019	1.90586e-05	-1.07666e-10	-1.36431	1.96362e-05	-1.07666e-10	-1.36453
103943968	chr14:103943968:A:G	0.000246584	2.28633	-0.674499	0.000239955	2.16429	-0.995666	0.000268631	2.20224	-0.950803
103944482	chr14:103944482:T:G	1.25352e-05	-1.07666e-10	-1.36733	1.89185e-05	-1.07666e-10	-1.37169	1.95579e-05	-1.07666e-10	-1.36853
103944670	chr14:103944670:A:G	1.58511e-05	-1.07666e-10	-1.13263	2.32673e-05	-1.07666e-10	-1.16477	2.42939e-05	-1.07666e-10	-1.15168
103944903	chr14:103944903:G:C	2.02587e-05	-1.07666e-10	-0.887291	2.93841e-05	-1.07666e-10	-0.931371	3.08431e-05	-1.07666e-10	-0.912989
103945010	chr14:103945010:A:C	3.45888e-06	-1.38991	-1.26502	4.87429e-06	-1.4453	-1.28255	5.13795e-06	-1.44334	-1.26191
103945575	chr14:103945575:A:T	3.33881e-06	-1.43024	-1.26002	4.74162e-06	-1.47743	-1.27802	4.99831e-06	-1.47581	-1.25699
103945684	chr14:103945684:A:G	0.000223479	-1.07666e-10	1.51345	0.000448047	-1.07666e-10	1.79307	0.000463547	-1.07666e-10	1.79701
103946149	chr14:103946149:G:A	2.1108e-05	-0.846223	-3.65436e-10	3.31978e-05	-0.809339	-3.65436e-10	3.46884e-05	-0.795497	-3.65436e-10
103946919	chr14:103946919:A:G	1.3367e-05	-1.07666e-10	-1.30309	2.07221e-05	-1.07666e-10	-1.28062	2.14798e-05	-1.07666e-10	-1.27479
103947090	chr14:103947090:A:G	1.29086e-05	-1.07666e-10	-1.33798	1.92547e-05	-1.07666e-10	-1.35407	1.97552e-05	-1.07666e-10	-1.35849
103947106	chr14:103947106:C:A	0.000236034	-1.07666e-10	1.5681	0.000474439	-1.07666e-10	1.85031	0.000490878	-1.07666e-10	1.85429
103947118	chr14:103947118:C:T	7.67688e-06	-0.829314	-1.02835	8.64401e-06	-0.915086	-1.23987	9.26935e-06	-0.907231	-1.20796
103947206	chr14:103947206:A:G	6.10181e-06	-1.45686	-0.630426	8.56015e-06	-1.42803	-0.736671	9.33081e-06	-1.42749	-0.681088
103947297	chr14:103947297:G:T	9.70468e-06	-1.10524	-0.518022	1.51947e-05	-1.07471	-0.516174	1.54324e-05	-1.06434	-0.541089
103947361	chr14:103947361:T:G	2.20536e-05	-0.802397	-3.65436e-10	3.4724e-05	-0.764394	-3.65436e-10	3.62978e-05	-0.750146	-3.65436e-10
103947362	chr14:103947362:C:G	0.00023696	-1.07666e-10	1.57202	0.000476483	-1.07666e-10	1.85461	0.000492836	-1.07666e-10	1.85827
103947368	chr14:103947368:C:T	2.15539e-05	-0.825317	-3.65436e-10	3.39129e-05	-0.78803	-3.65436e-10	3.54574e-05	-0.773569	-3.65436e-10
103947373	chr14:103947373:A:T	4.46919e-06	-1.4794	-0.919261	6.43678e-06	-1.45358	-0.996219	6.8957e-06	-1.45289	-0.958115
103947410	chr14:103947410:C:CTCT	1.77349e-05	-1.07666e-10	-1.02034	2.77898e-05	-1.07666e-10	-0.987156	2.87148e-05	-1.07666e-10	-0.984489
103947611	chr14:103947611:G:A	2.03927e-05	-0.880696	-3.65436e-10	3.20138e-05	-0.845656	-3.65436e-10	3.34567e-05	-0.831651	-3.65436e-10
103947645	chr14:103947645:A:G	3.4895e-06	-1.47153	-1.17459	4.60153e-06	-1.50327	-1.28216	4.83983e-06	-1.50454	-1.26048
103948378	chr14:103948378:C:T	1.26208e-05	-1.07666e-10	-1.36053	1.88923e-05	-1.07666e-10	-1.37307	1.94696e-05	-1.07666e-10	-1.37305
103948516	chr14:103948516:G:C	1.74277e-05	-1.07666e-10	-1.03781	2.8499e-05	-1.07666e-10	-0.961956	2.82795e-05	-1.07666e-10	-0.999764
103948688	chr14:103948688:T:C	4.87545e-05	-1.07666e-10	-0.00907502	8.58321e-05	-1.07666e-10	0.14057	9.20027e-05	-1.07666e-10	0.179916
103949013	chr14:103949013:T:C	4.54498e-06	-1.47431	-0.907542	6.54259e-06	-1.44809	-0.9854	7.01138e-06	-1.44731	-0.947055
103949445	chr14:103949445:C:T	1.25827e-05	-1.07666e-10	-1.36355	1.89613e-05	-1.07666e-10	-1.36943	1.96253e-05	-1.07666e-10	-1.36508
103949715	chr14:103949715:A:T	2.48645e-05	-1.07666e-10	-0.682433	3.16792e-05	-1.07666e-10	-0.856163	3.30987e-05	-1.07666e-10	-0.842409
103949736	chr14:103949736:A:G	2.00147e-05	-0.899407	-3.65436e-10	3.14225e-05	-0.8643	-3.65436e-10	3.28327e-05	-0.850476	-3.65436e-10
103949781	chr14:103949781:G:A	2.26471e-05	-0.775841	-3.65436e-10	3.57137e-05	-0.736291	-3.65436e-10	3.73417e-05	-0.721793	-3.65436e-10
103949927	chr14:103949927:C:T	2.23822e-05	-0.787606	-3.65436e-10	3.52817e-05	-0.748459	-3.65436e-10	3.68927e-05	-0.733889	-3.65436e-10
103950612	chr14:103950612:G:A	2.14212e-05	-0.831493	-3.65436e-10	3.37329e-05	-0.793351	-3.65436e-10	3.52525e-05	-0.779364	-3.65436e-10
103950725	chr14:103950725:C:T	1.25883e-05	-1.07666e-10	-1.36311	1.89042e-05	-1.07666e-10	-1.37244	1.94822e-05	-1.07666e-10	-1.3724
103950843	chr14:103950843:A:G	3.65666e-06	-1.36459	-1.23473	5.87658e-06	-1.35146	-1.18939	5.98029e-06	-1.3424	-1.21103
103951012	chr14:103951012:A:C	2.07725e-05	-0.862241	-3.65436e-10	3.26753e-05	-0.825204	-3.65436e-10	3.4146e-05	-0.811256	-3.65436e-10
103952087	chr14:103952087:A:T	2.0949e-05	-0.853783	-3.65436e-10	3.29742e-05	-0.816099	-3.65436e-10	3.44477e-05	-0.802459	-3.65436e-10
103952380	chr14:103952380:T:C	1.23423e-05	-1.38284	-3.65436e-10	1.7683e-05	-1.43922	-3.65436e-10	1.85044e-05	-1.4239	-3.65436e-10
103952483	chr14:103952483:C:T	1.29606e-05	-1.07666e-10	-1.33396	1.99892e-05	-1.07666e-10	-1.31663	2.06921e-05	-1.07666e-10	-1.31215
103952521	chr14:103952521:A:G	1.89558e-05	-0.953765	-3.65436e-10	2.97713e-05	-0.918281	-3.65436e-10	3.10697e-05	-0.905668	-3.65436e-10
103952907	chr14:103952907:A:T	1.26019e-05	-1.07666e-10	-1.36202	1.88983e-05	-1.07666e-10	-1.37275	1.94759e-05	-1.07666e-10	-1.37272
103952974	chr14:103952974:A:G	1.98262e-05	-0.908869	-3.65436e-10	2.99273e-05	-0.913054	-3.65436e-10	3.08053e-05	-0.914215	-3.65436e-10
103952999	chr14:103952999:T:C	1.2714e-05	-1.07666e-10	-1.35317	1.88858e-05	-1.07666e-10	-1.37341	1.94623e-05	-1.07666e-10	-1.37342
103953078	chr14:103953078:G:T	7.51811e-06	-0.767645	-1.11091	1.13259e-05	-0.802368	-1.08236	1.16295e-05	-0.790755	-1.0976
103953291	chr14:103953291:G:A	2.38845e-05	-1.07666e-10	-0.722645	3.3639e-05	-1.07666e-10	-0.796138	3.57782e-05	-1.07666e-10	-0.764565
103953535	chr14:103953535:G:A	2.00981e-05	-0.895249	-3.65436e-10	3.15693e-05	-0.859639	-3.65436e-10	3.29873e-05	-0.84578	-3.65436e-10
103953722	chr14:103953722:G:T	1.25802e-05	-1.07666e-10	-1.36375	1.89588e-05	-1.07666e-10	-1.36955	1.96217e-05	-1.07666e-10	-1.36527
103954006	chr14:103954006:A:T	2.06343e-05	-0.868921	-3.65436e-10	3.24344e-05	-0.832603	-3.65436e-10	3.39003e-05	-0.818478	-3.65436e-10
103954169	chr14:103954169:A:G	3.57477e-06	-1.47001	-1.15196	4.67837e-06	-1.50209	-1.26679	4.92855e-06	-1.50342	-1.24344
103954330	chr14:103954330:C:T	2.15253e-05	-1.07666e-10	-0.826646	3.13719e-05	-1.07666e-10	-0.865913	3.17084e-05	-1.07666e-10	-0.885319
103954535	chr14:103954535:T:C	1.74295e-05	-1.07666e-10	-1.03771	2.85028e-05	-1.07666e-10	-0.961821	2.82824e-05	-1.07666e-10	-0.999662
103954638	chr14:103954638:A:AT	2.15961e-05	-0.823361	-3.65436e-10	3.12461e-05	-0.869931	-3.65436e-10	3.29829e-05	-0.845914	-3.65436e-10
103954909	chr14:103954909:G:A	1.803e-05	-1.07666e-10	-1.00384	2.9606e-05	-1.07666e-10	-0.923848	2.93039e-05	-1.07666e-10	-0.964183
103955150	chr14:103955150:C:T	1.13601e-05	-1.46577	-3.65436e-10	1.70895e-05	-1.47336	-3.65436e-10	1.7502e-05	-1.47959	-3.65436e-10
103955513	chr14:103955513:C:T	2.05074e-05	-0.875086	-3.65436e-10	3.22295e-05	-0.838942	-3.65436e-10	3.36845e-05	-0.824863	-3.65436e-10
103956431	chr14:103956431:C:T	1.98445e-05	-0.907949	-3.65436e-10	3.11413e-05	-0.87329	-3.65436e-10	3.25307e-05	-0.859717	-3.65436e-10
103956512	chr14:103956512:C:T	0.000280123	-1.07666e-10	1.73936	0.000566927	-1.07666e-10	2.02841	0.000587744	-1.07666e-10	2.03439
103956616	chr14:103956616:C:T	1.05518e-05	-1.53958	-3.65436e-10	1.59073e-05	-1.54505	-3.65436e-10	1.64057e-05	-1.54427	-3.65436e-10
103956744	chr14:103956744:C:T	6.94164e-06	-1.06226	-0.896077	9.84214e-06	-1.06665	-0.9585	1.03637e-05	-1.06734	-0.936253
103956984	chr14:103956984:G:A	4.835e-05	-1.07666e-10	-0.0174077	6.37186e-05	-1.07666e-10	-0.157348	6.75422e-05	-1.07666e-10	-0.12915
103957049	chr14:103957049:A:G	2.11399e-05	-0.844709	-3.65436e-10	3.32502e-05	-0.807765	-3.65436e-10	3.47612e-05	-0.793401	-3.65436e-10
103957094	chr14:103957094:A:G	3.3294e-06	-1.41892	-1.27416	4.72149e-06	-1.46862	-1.29108	4.97015e-06	-1.46696	-1.27149
103957339	chr14:103957339:C:A	7.00495e-06	-1.07298	-0.876273	9.92044e-06	-1.07729	-0.939934	1.04496e-05	-1.07796	-0.917378
103957838	chr14:103957838:T:C	2.09e-05	-0.856126	-3.65436e-10	3.28642e-05	-0.81944	-3.65436e-10	3.43423e-05	-0.805524	-3.65436e-10
103957871	chr14:103957871:A:T	3.33628e-06	-1.41471	-1.27631	4.7283e-06	-1.46525	-1.29301	4.97592e-06	-1.46361	-1.27369
103958054	chr14:103958054:A:G	2.07624e-05	-0.862729	-3.65436e-10	3.26396e-05	-0.826299	-3.65436e-10	3.41142e-05	-0.812188	-3.65436e-10
103958068	chr14:103958068:C:T	3.3003e-06	-1.42964	-1.27222	4.69032e-06	-1.47707	-1.28926	4.93806e-06	-1.47549	-1.26944
103958200	chr14:103958200:G:A	1.27276e-05	-1.07666e-10	-1.3521	1.91168e-05	-1.07666e-10	-1.36126	1.98357e-05	-1.07666e-10	-1.35442
103958201	chr14:103958201:T:C	2.05667e-05	-0.872201	-3.65436e-10	3.2325e-05	-0.835984	-3.65436e-10	3.37838e-05	-0.82192	-3.65436e-10
103958306	chr14:103958306:G:A	6.5512e-06	-1.09266	-0.923569	9.30825e-06	-1.09687	-0.984048	9.79368e-06	-1.09751	-0.962654
103958488	chr14:103958488:C:T	1.32041e-05	-1.07666e-10	-1.31535	2.05547e-05	-1.07666e-10	-1.28874	2.15659e-05	-1.07666e-10	-1.27079
103958725	chr14:103958725:C:T	2.11227e-05	-0.845524	-3.65436e-10	3.32223e-05	-0.808604	-3.65436e-10	3.47345e-05	-0.794169	-3.65436e-10
103958958	chr14:103958958:T:C	1.46884e-05	-1.07666e-10	-1.20882	2.32386e-05	-1.07666e-10	-1.16601	2.45866e-05	-1.07666e-10	-1.1397
103959049	chr14:103959049:G:A	2.0616e-05	-0.869807	-3.65436e-10	3.24001e-05	-0.833663	-3.65436e-10	3.38736e-05	-0.819267	-3.65436e-10
103959328	chr14:103959328:A:G	2.07341e-05	-0.864093	-3.65436e-10	3.25939e-05	-0.827699	-3.65436e-10	3.4067e-05	-0.813572	-3.65436e-10
103959589	chr14:103959589:G:A	6.64316e-05	-1.07666e-10	0.300299	0.000110762	-1.07666e-10	0.395562	0.000111021	-1.07666e-10	0.367814
103959939	chr14:103959939:C:T	1.05074e-05	-1.54379	-3.65436e-10	1.58609e-05	-1.54797	-3.65436e-10	1.6354e-05	-1.54743	-3.65436e-10
103960087	chr14:103960087:T:G	2.06686e-05	-0.867257	-3.65436e-10	3.24897e-05	-0.8309	-3.65436e-10	3.39569e-05	-0.816809	-3.65436e-10
103960141	chr14:103960141:G:T	2.05698e-05	-0.87205	-3.65436e-10	3.23293e-05	-0.835851	-3.65436e-10	3.3789e-05	-0.821767	-3.65436e-10
103960163	chr14:103960163:C:A	2.06822e-05	-0.866599	-3.65436e-10	3.25107e-05	-0.830256	-3.65436e-10	3.39798e-05	-0.816136	-3.65436e-10
103960180	chr14:103960180:T:C	4.39517e-05	-1.07666e-10	-0.112782	7.69211e-05	-1.07666e-10	0.0309556	8.23605e-05	-1.07666e-10	0.0692039
103960245	chr14:103960245:A:G	1.25508e-05	-1.07666e-10	-1.36609	1.89282e-05	-1.07666e-10	-1.37117	1.95077e-05	-1.07666e-10	-1.37109
103960248	chr14:103960248:GACAT:G	1.46733e-05	-1.07666e-10	-1.20984	2.15197e-05	-1.07666e-10	-1.24285	2.27357e-05	-1.07666e-10	-1.21796
103960559	chr14:103960559:CCTT:C	2.22977e-05	-0.791388	-3.65436e-10	3.5111e-05	-0.75331	-3.65436e-10	3.67336e-05	-0.738211	-3.65436e-10
103960657	chr14:103960657:AG:A	2.00629e-05	-0.897003	-3.65436e-10	3.15063e-05	-0.861635	-3.65436e-10	3.29253e-05	-0.847662	-3.65436e-10
103960706	chr14:103960706:T:C	1.25609e-05	-1.07666e-10	-1.36528	1.89201e-05	-1.07666e-10	-1.3716	1.94993e-05	-1.07666e-10	-1.37152
103960917	chr14:103960917:G:A	4.6774e-06	-1.48686	-0.866271	7.37425e-06	-1.51896	-0.794868	7.75345e-06	-1.51846	-0.7753
103961593	chr14:103961593:A:G	1.43398e-05	-1.07666e-10	-1.23284	2.11185e-05	-1.07666e-10	-1.26168	2.22454e-05	-1.07666e-10	-1.23977
103961743	chr14:103961743:G:A	2.04267e-05	-0.879031	-3.65436e-10	3.20872e-05	-0.843366	-3.65436e-10	3.35397e-05	-0.829173	-3.65436e-10
103961822	chr14:103961822:G:A	2.15578e-05	-0.825135	-3.65436e-10	3.3924e-05	-0.787702	-3.65436e-10	3.54707e-05	-0.773194	-3.65436e-10
103961946	chr14:103961946:C:T	1.26488e-05	-1.07666e-10	-1.35831	1.90583e-05	-1.07666e-10	-1.36432	1.96467e-05	-1.07666e-10	-1.36399
103962074	chr14:103962074:A:G	7.14249e-06	-1.04718	-0.882635	1.01218e-05	-1.05167	-0.945461	1.06567e-05	-1.05247	-0.923236
103962239	chr14:103962239:C:G	1.45191e-05	-0.973189	-0.247217	1.54342e-05	-1.05187	-0.52337	1.65674e-05	-1.04202	-0.49244
103962270	chr14:103962270:ACT:A	2.02151e-05	-0.889444	-3.65436e-10	3.17576e-05	-0.853692	-3.65436e-10	3.31848e-05	-0.839809	-3.65436e-10
103962273	chr14:103962273:T:A	2.00577e-05	-0.897262	-3.65436e-10	3.15045e-05	-0.861693	-3.65436e-10	3.29171e-05	-0.847911	-3.65436e-10
103962412	chr14:103962412:T:C	3.15508e-06	-1.41812	-1.32874	4.53325e-06	-1.46405	-1.33633	4.71038e-06	-1.4637	-1.32843
103962666	chr14:103962666:T:C	1.92132e-05	-1.07666e-10	-0.940277	2.82434e-05	-1.07666e-10	-0.970965	2.90876e-05	-1.07666e-10	-0.97159
103962880	chr14:103962880:A:T	1.25873e-05	-1.07666e-10	-1.36318	1.89656e-05	-1.07666e-10	-1.3692	1.9634e-05	-1.07666e-10	-1.36464
103962889	chr14:103962889:T:C	2.66747e-06	-1.54512	-1.36963	4.04004e-06	-1.54779	-1.36778	4.1525e-06	-1.54715	-1.37104
103963003	chr14:103963003:C:A	2.09012e-05	-0.856065	-3.65436e-10	3.28441e-05	-0.820051	-3.65436e-10	3.43179e-05	-0.806236	-3.65436e-10
103963069	chr14:103963069:C:T	4.40924e-05	-1.07666e-10	-0.109587	7.75104e-05	-1.07666e-10	0.0385884	7.44069e-05	-1.07666e-10	-0.0323542
103963116	chr14:103963116:A:G	2.58774e-05	-1.07666e-10	-0.642504	3.27904e-05	-1.07666e-10	-0.821687	3.42706e-05	-1.07666e-10	-0.807614
103963484	chr14:103963484:TC:T	4.59544e-06	-1.49186	-0.878953	7.25958e-06	-1.52253	-0.806973	7.63249e-06	-1.52203	-0.78746
103963565	chr14:103963565:G:T	4.97491e-06	-1.4803	-0.811167	7.85833e-06	-1.51428	-0.735969	8.26985e-06	-1.5137	-0.715586
103964223	chr14:103964223:A:G	6.60643e-05	-1.07666e-10	0.294755	0.00011013	-1.07666e-10	0.389834	0.000110408	-1.07666e-10	0.362281
103964264	chr14:103964264:T:G	1.25312e-05	-1.07666e-10	-1.36765	1.91973e-05	-1.07666e-10	-1.35705	1.97457e-05	-1.07666e-10	-1.35897
103964403	chr14:103964403:A:G	4.55009e-05	-1.07666e-10	-0.0781417	7.97937e-05	-1.07666e-10	0.0676208	8.5463e-05	-1.07666e-10	0.106181
103964766	chr14:103964766:G:A	1.59448e-05	-1.07666e-10	-1.12674	2.28e-05	-1.07666e-10	-1.18507	2.40126e-05	-1.07666e-10	-1.16332
103965168	chr14:103965168:C:T	1.07158e-05	-1.52416	-3.65436e-10	1.59937e-05	-1.53963	-3.65436e-10	1.64749e-05	-1.54006	-3.65436e-10
103965583	chr14:103965583:G:A	0.000253213	-1.07666e-10	1.63836	0.000509553	-1.07666e-10	1.92171	0.000529818	-1.07666e-10	1.93063
103965616	chr14:103965616:T:C	1.46051e-05	-1.07666e-10	-1.2145	2.27714e-05	-1.07666e-10	-1.18632	2.41158e-05	-1.07666e-10	-1.15903
103965720	chr14:103965720:G:A	1.85083e-05	-1.07666e-10	-0.977653	2.68522e-05	-1.07666e-10	-1.02148	2.76162e-05	-1.07666e-10	-1.0235
103965932	chr14:103965932:G:C	6.65617e-05	-1.07666e-10	0.302257	0.000110989	-1.07666e-10	0.397607	0.000111234	-1.07666e-10	0.369731
103966152	chr14:103966152:G:A	1.10198e-05	-1.49618	-3.65436e-10	1.71854e-05	-1.46777	-3.65436e-10	1.78215e-05	-1.4615	-3.65436e-10
103966264	chr14:103966264:G:C	0.000274866	-1.07666e-10	1.72041	0.000555115	-1.07666e-10	2.00735	0.000577599	-1.07666e-10	2.01698
103966295	chr14:103966295:C:T	1.4496e-05	-1.07666e-10	-1.222	2.12452e-05	-1.07666e-10	-1.25569	2.22044e-05	-1.07666e-10	-1.24161
103966396	chr14:103966396:A:G	2.88188e-06	-1.55074	-1.28669	4.31343e-06	-1.5511	-1.29899	4.52476e-06	-1.55107	-1.28126
103966574	chr14:103966574:CT:C	1.60511e-05	-0.955807	-0.164291	1.64432e-05	-1.03462	-0.477296	1.76723e-05	-1.02561	-0.444293
103966902	chr14:103966902:C:T	6.80734e-06	-1.05574	-0.922132	9.66992e-06	-1.06013	-0.982678	1.01734e-05	-1.06079	-0.961341
103966920	chr14:103966920:T:G	0.000250694	-1.07666e-10	1.62836	0.000504196	-1.07666e-10	1.91114	0.000524539	-1.07666e-10	1.92062
103967414	chr14:103967414:A:G	1.77322e-05	-1.07666e-10	-1.02049	2.90726e-05	-1.07666e-10	-0.942029	2.88176e-05	-1.07666e-10	-0.980917
103967469	chr14:103967469:G:T	1.2515e-05	-1.07666e-10	-1.36894	1.89027e-05	-1.07666e-10	-1.37252	1.95301e-05	-1.07666e-10	-1.36995
103967867	chr14:103967867:G:T	4.72308e-06	-1.4876	-0.855815	7.45444e-06	-1.51946	-0.783557	7.83805e-06	-1.51892	-0.763989
103967900	chr14:103967900:G:A	5.9202e-05	0.185081	-3.65436e-10	9.69436e-05	0.262305	-3.65436e-10	0.000104215	0.304557	-3.65436e-10
103968130	chr14:103968130:CTG:C	3.99556e-06	-1.23582	-1.27487	6.5418e-06	-1.22021	-1.2134	6.71822e-06	-1.20822	-1.22886
103968944	chr14:103968944:CA:C	5.51432e-06	-0.963883	-1.22464	9.19383e-06	-0.941972	-1.15132	9.4529e-06	-0.925776	-1.1698
103968969	chr14:103968969:G:A	1.82398e-05	-1.07666e-10	-0.992269	2.99675e-05	-1.07666e-10	-0.911711	2.96723e-05	-1.07666e-10	-0.95169
103969123	chr14:103969123:C:A	1.04328e-05	-0.950369	-0.600548	1.14745e-05	-1.02798	-0.843716	1.22205e-05	-1.01916	-0.819627
103969129	chr14:103969129:A:C	1.38159e-05	-1.07666e-10	-1.27005	2.02969e-05	-1.07666e-10	-1.30135	2.07374e-05	-1.07666e-10	-1.30996
103969249	chr14:103969249:C:A	2.06701e-05	-0.867183	-3.65436e-10	3.24959e-05	-0.83071	-3.65436e-10	3.39581e-05	-0.816775	-3.65436e-10
103970183	chr14:103970183:A:T	7.03586e-06	-1.05381	-0.891041	9.97706e-06	-1.0582	-0.953334	1.05035e-05	-1.05889	-0.931297
103970488	chr14:103970488:T:A	2.01875e-05	-0.890808	-3.65436e-10	3.17131e-05	-0.855095	-3.65436e-10	3.31358e-05	-0.841287	-3.65436e-10
103970594	chr14:103970594:C:T	9.51376e-06	-1.39086	-0.252277	1.42408e-05	-1.44484	-0.210875	1.53897e-05	-1.44393	-0.164267
103970654	chr14:103970654:T:G	4.2493e-05	-1.07666e-10	-0.146534	7.45178e-05	-1.07666e-10	-0.000786172	7.1628e-05	-1.07666e-10	-0.0704161
103970727	chr14:103970727:C:T	1.25037e-05	-1.07666e-10	-1.36985	1.88956e-05	-1.07666e-10	-1.37289	1.95141e-05	-1.07666e-10	-1.37076
103970987	chr14:103970987:G:A	2.36164e-05	-0.733931	-3.65436e-10	3.70383e-05	-0.699871	-3.65436e-10	3.86053e-05	-0.688512	-3.65436e-10
103971174	chr14:103971174:G:A	5.36097e-06	-1.1968	-1.01992	6.29218e-06	-1.2353	-1.23722	6.75343e-06	-1.2239	-1.20795
103971273	chr14:103971273:G:A	2.18683e-05	-0.810836	-3.65436e-10	3.43519e-05	-0.775167	-3.65436e-10	3.59483e-05	-0.759821	-3.65436e-10
103971547	chr14:103971547:G:T	6.06015e-05	0.208446	-3.65436e-10	9.89694e-05	0.282987	-3.65436e-10	0.000106417	0.325465	-3.65436e-10
103971558	chr14:103971558:T:C	2.11621e-05	-0.843662	-3.65436e-10	3.32888e-05	-0.806602	-3.65436e-10	3.4798e-05	-0.792344	-3.65436e-10
103971583	chr14:103971583:T:C	4.42936e-05	-1.07666e-10	-0.105032	8.31397e-05	-1.07666e-10	0.108699	8.17731e-05	-1.07666e-10	0.0620456
103971952	chr14:103971952:A:T	2.03791e-05	-0.881366	-3.65436e-10	3.20264e-05	-0.845263	-3.65436e-10	3.34648e-05	-0.831409	-3.65436e-10
103971974	chr14:103971974:T:C	2.12825e-05	-0.837988	-3.65436e-10	3.34834e-05	-0.800774	-3.65436e-10	3.50012e-05	-0.786521	-3.65436e-10
103971982	chr14:103971982:C:T	1.36948e-05	-1.07666e-10	-1.27886	2.0437e-05	-1.07666e-10	-1.29448	2.11898e-05	-1.07666e-10	-1.28838
103972100	chr14:103972100:A:G	1.25951e-05	-1.07666e-10	-1.36257	1.8901e-05	-1.07666e-10	-1.37261	1.94788e-05	-1.07666e-10	-1.37257
103972175	chr14:103972175:C:T	3.06476e-05	-0.47332	-3.65436e-10	4.93607e-05	-0.412669	-3.65436e-10	5.1801e-05	-0.394493	-3.65436e-10
103972853	chr14:103972853:C:G	2.16232e-05	-0.822107	-3.65436e-10	3.40282e-05	-0.784633	-3.65436e-10	3.5581e-05	-0.77009	-3.65436e-10
103973032	chr14:103973032:TAA:T	1.24882e-05	-1.07666e-10	-1.37109	1.88876e-05	-1.07666e-10	-1.37332	1.94931e-05	-1.07666e-10	-1.37184
103973147	chr14:103973147:C:T	1.24882e-05	-1.07666e-10	-1.37109	1.88876e-05	-1.07666e-10	-1.37332	1.94931e-05	-1.07666e-10	-1.37184
103973202	chr14:103973202:A:G	0.000253085	-1.07666e-10	1.63785	0.000508696	-1.07666e-10	1.92003	0.000528943	-1.07666e-10	1.92898
103973678	chr14:103973678:C:T	0.000259605	-1.07666e-10	1.66329	0.000522977	-1.07666e-10	1.94771	0.000543974	-1.07666e-10	1.957
103973692	chr14:103973692:A:T	3.464e-06	-1.55102	-1.10243	4.60623e-06	-1.54714	-1.23727	4.87639e-06	-1.54638	-1.21112
103974045	chr14:103974045:C:T	3.12674e-06	-1.47755	-1.27833	4.32845e-06	-1.50483	-1.34179	4.48316e-06	-1.50721	-1.33437
103974182	chr14:103974182:G:A	1.26604e-05	-1.07666e-10	-1.35739	1.88855e-05	-1.07666e-10	-1.37343	1.94624e-05	-1.07666e-10	-1.37342
103974318	chr14:103974318:A:G	2.16511e-05	-0.820816	-3.65436e-10	3.40723e-05	-0.78334	-3.65436e-10	3.56287e-05	-0.768749	-3.65436e-10
103974448	chr14:103974448:C:T	6.67472e-06	-1.04613	-0.95142	9.50439e-06	-1.05068	-1.00939	9.99373e-06	-1.05123	-0.988715
103974631	chr14:103974631:T:C	2.15831e-05	-0.823964	-3.65436e-10	3.39638e-05	-0.78653	-3.65436e-10	3.55137e-05	-0.771982	-3.65436e-10
103974785	chr14:103974785:A:G	2.10504e-05	-0.848953	-3.65436e-10	3.3104e-05	-0.812171	-3.65436e-10	3.46072e-05	-0.797841	-3.65436e-10
103974806	chr14:103974806:A:C	1.03771e-05	-1.13057	-0.425699	8.77882e-06	-1.31134	-0.828141	9.55556e-06	-1.29721	-0.787567
103974893	chr14:103974893:C:T	1.27693e-05	-1.07666e-10	-1.34883	1.96147e-05	-1.07666e-10	-1.33555	2.03082e-05	-1.07666e-10	-1.33088
103974894	chr14:103974894:G:A	0.000227063	-1.07666e-10	1.52935	0.000451304	-1.07666e-10	1.80032	0.000469015	-1.07666e-10	1.80873
103974957	chr14:103974957:GAC:G	2.04228e-05	-1.07666e-10	-0.87922	2.97601e-05	-1.07666e-10	-0.918657	3.00354e-05	-1.07666e-10	-0.939525
103975005	chr14:103975005:C:G	1.24869e-05	-1.07666e-10	-1.3712	1.88871e-05	-1.07666e-10	-1.37335	1.94913e-05	-1.07666e-10	-1.37193
103975107	chr14:103975107:C:A	1.42574e-05	-1.07666e-10	-1.23859	2.22654e-05	-1.07666e-10	-1.20879	2.25026e-05	-1.07666e-10	-1.22827
103975644	chr14:103975644:G:A	1.42848e-05	-1.40121	0.164532	1.11003e-05	-1.50974	-0.395112	1.21151e-05	-1.50514	-0.342303
103975914	chr14:103975914:G:A	6.60962e-05	-1.07666e-10	0.295237	0.000110177	-1.07666e-10	0.390268	0.000110437	-1.07666e-10	0.362546
103975976	chr14:103975976:C:G	6.20455e-06	-1.10684	-0.963748	8.83744e-06	-1.11208	-1.02075	9.28543e-06	-1.11266	-1.00079
103976287	chr14:103976287:T:C	1.24879e-05	-1.07666e-10	-1.37111	1.88875e-05	-1.07666e-10	-1.37333	1.94927e-05	-1.07666e-10	-1.37186
103976399	chr14:103976399:A:G	2.27736e-05	-0.770271	-3.65436e-10	3.58815e-05	-0.731602	-3.65436e-10	3.75427e-05	-0.716424	-3.65436e-10
103976540	chr14:103976540:C:T	1.35899e-05	-1.28654	-3.65436e-10	2.00104e-05	-1.31557	-3.65436e-10	2.08236e-05	-1.30581	-3.65436e-10
103976657	chr14:103976657:G:A	1.51e-05	-1.07666e-10	-1.18118	2.20963e-05	-1.07666e-10	-1.21641	2.3388e-05	-1.07666e-10	-1.18968
103976924	chr14:103976924:A:G	0.00065191	-1.07666e-10	2.58403	0.000792753	-1.07666e-10	2.36369	0.000957634	-1.07666e-10	2.52256
103977634	chr14:103977634:T:C	2.33117e-05	-1.07666e-10	-0.746917	3.41898e-05	-1.07666e-10	-0.779897	3.44385e-05	-1.07666e-10	-0.802728
103977828	chr14:103977828:T:C	2.46153e-05	-0.692505	-3.65436e-10	3.88604e-05	-0.651848	-3.65436e-10	4.06389e-05	-0.637177	-3.65436e-10
103978233	chr14:103978233:T:G	6.59264e-05	-1.07666e-10	0.292666	0.000109887	-1.07666e-10	0.387632	0.000110149	-1.07666e-10	0.359935
103978355	chr14:103978355:C:T	1.60117e-05	-1.07666e-10	-1.12255	2.5612e-05	-1.07666e-10	-1.06876	2.67756e-05	-1.07666e-10	-1.05441
103978808	chr14:103978808:C:G	2.21825e-05	-0.796568	-3.65436e-10	3.49324e-05	-0.758408	-3.65436e-10	3.65371e-05	-0.743574	-3.65436e-10
103978908	chr14:103978908:G:T	1.96852e-05	-0.916006	-3.65436e-10	3.08942e-05	-0.881256	-3.65436e-10	3.22701e-05	-0.867762	-3.65436e-10
103978970	chr14:103978970:T:C	2.49392e-05	-0.679431	-3.65436e-10	3.93712e-05	-0.63879	-3.65436e-10	4.11667e-05	-0.624272	-3.65436e-10
103979972	chr14:103979972:C:T	3.3963e-06	-1.43872	-1.23446	4.54271e-06	-1.47709	-1.32121	4.75293e-06	-1.47867	-1.30447
103980199	chr14:103980199:TAAAAG:T	2.18172e-05	-1.07666e-10	-0.813175	3.11846e-05	-1.07666e-10	-0.871899	3.23082e-05	-1.07666e-10	-0.866581
103980309	chr14:103980309:G:T	1.16268e-05	-1.44256	-3.65436e-10	1.76709e-05	-1.43991	-3.65436e-10	1.78377e-05	-1.46059	-3.65436e-10
103980367	chr14:103980367:C:T	6.58409e-06	-1.09822	-0.912998	9.35852e-06	-1.10199	-0.973551	9.85022e-06	-1.10168	-0.952727
103980752	chr14:103980752:A:G	0.000225559	-1.07666e-10	1.52271	0.000448206	-1.07666e-10	1.79343	0.000465919	-1.07666e-10	1.80211
103980979	chr14:103980979:A:AT	4.55009e-05	-1.07666e-10	-0.0781417	7.97937e-05	-1.07666e-10	0.0676208	8.5463e-05	-1.07666e-10	0.106181
103981060	chr14:103981060:A:G	3.13837e-06	-1.42852	-1.32365	4.51718e-06	-1.47218	-1.33176	4.69668e-06	-1.47176	-1.32329
103981374	chr14:103981374:C:T	2.65653e-06	-1.55104	-1.36781	4.01576e-06	-1.55099	-1.37061	4.15525e-06	-1.55107	-1.36646
103981720	chr14:103981720:C:A	2.89492e-05	-1.07666e-10	-0.530331	4.14545e-05	-1.07666e-10	-0.587228	4.15776e-05	-1.07666e-10	-0.61434
103981884	chr14:103981884:T:C	4.07295e-06	-1.13782	-1.35369	5.71063e-06	-1.21274	-1.35675	5.94091e-06	-1.20876	-1.35128
103981995	chr14:103981995:C:T	6.42812e-06	-1.05602	-0.979166	9.17263e-06	-1.06049	-1.03511	9.63797e-06	-1.06105	-1.01514
103982098	chr14:103982098:T:A	1.80837e-05	-0.929763	-0.0711017	1.8278e-05	-1.01012	-0.396001	1.96742e-05	-1.00084	-0.361751
103982212	chr14:103982212:C:T	1.28936e-05	-1.07666e-10	-1.33914	1.92382e-05	-1.07666e-10	-1.35493	1.97404e-05	-1.07666e-10	-1.35924
103982766	chr14:103982766:T:C	1.30854e-05	-1.07666e-10	-1.32438	2.0377e-05	-1.07666e-10	-1.29742	2.10636e-05	-1.07666e-10	-1.29436
103982774	chr14:103982774:G:A	6.32138e-06	-1.07629	-0.975644	9.01919e-06	-1.0807	-1.03177	9.47766e-06	-1.08121	-1.01176
103982857	chr14:103982857:C:T	0.000261561	-1.07666e-10	1.67079	0.000526101	-1.07666e-10	1.95367	0.000547328	-1.07666e-10	1.96315
103982889	chr14:103982889:G:A	6.79706e-06	-1.05667	-0.922715	9.66287e-06	-1.06124	-0.982294	1.01715e-05	-1.06152	-0.960793
103983434	chr14:103983434:A:T	1.7048e-05	-1.07666e-10	-1.05984	2.47197e-05	-1.07666e-10	-1.10422	2.58114e-05	-1.07666e-10	-1.09109
103984430	chr14:103984430:G:A	4.3638e-05	-1.07666e-10	-0.119946	7.62322e-05	-1.07666e-10	0.0219601	8.1569e-05	-1.07666e-10	0.0595466
103984633	chr14:103984633:G:A	3.66468e-05	-1.07666e-10	-0.294548	5.96881e-05	-1.07666e-10	-0.222691	6.24683e-05	-1.07666e-10	-0.207244
103984635	chr14:103984635:A:G	3.18597e-06	-1.4321	-1.30501	4.54485e-06	-1.47887	-1.31896	4.7675e-06	-1.47737	-1.30271
103984793	chr14:103984793:C:T	3.16846e-06	-1.43764	-1.30499	4.52574e-06	-1.4831	-1.31894	4.74803e-06	-1.48148	-1.30269
103984806	chr14:103984806:G:A	4.72191e-06	-1.49022	-0.853439	7.45604e-06	-1.52137	-0.781433	7.8412e-06	-1.52088	-0.761629
103985095	chr14:103985095:A:C	4.75015e-06	-1.48829	-0.849412	7.49824e-06	-1.52001	-0.777143	7.88619e-06	-1.5195	-0.757285
103985146	chr14:103985146:G:A	6.70937e-06	-1.05102	-0.941348	9.54814e-06	-1.05555	-0.999927	1.00425e-05	-1.05609	-0.978989
103985380	chr14:103985380:GT:G	3.46341e-05	-1.07666e-10	-0.351036	4.80756e-05	-1.07666e-10	-0.439048	5.01404e-05	-1.07666e-10	-0.427075
103985434	chr14:103985434:G:A	1.24896e-05	-1.07666e-10	-1.37097	1.89188e-05	-1.07666e-10	-1.37167	1.94967e-05	-1.07666e-10	-1.37165
103985708	chr14:103985708:G:A	5.71627e-06	-0.819157	-1.3334	8.68719e-06	-0.804887	-1.34509	9.0032e-06	-0.807863	-1.33646
103985938	chr14:103985938:C:T	2.97727e-05	-0.502282	-3.65436e-10	4.74407e-05	-0.452344	-3.65436e-10	4.88636e-05	-0.45287	-3.65436e-10
103986068	chr14:103986068:C:G	4.47643e-06	-1.49052	-0.906525	7.05264e-06	-1.52163	-0.836789	7.41242e-06	-1.52115	-0.817596
103986418	chr14:103986418:C:T	6.89716e-06	-1.05513	-0.909635	9.79595e-06	-1.05929	-0.970569	1.03106e-05	-1.05999	-0.94874
103986499	chr14:103986499:A:G	2.162e-05	-0.822256	-3.65436e-10	3.40231e-05	-0.784785	-3.65436e-10	3.5577e-05	-0.770202	-3.65436e-10
103986825	chr14:103986825:T:A	4.48675e-06	-1.49144	-0.903306	7.07196e-06	-1.52221	-0.833477	7.4322e-06	-1.52176	-0.814318
103986866	chr14:103986866:A:G	5.12081e-06	-0.889182	-1.37338	7.87437e-06	-0.876449	-1.37176	8.08299e-06	-0.878975	-1.37317
103986887	chr14:103986887:C:T	1.24714e-05	-1.07666e-10	-1.37244	1.89537e-05	-1.07666e-10	-1.36982	1.95328e-05	-1.07666e-10	-1.36981
103986991	chr14:103986991:G:A	1.74277e-05	-1.07666e-10	-1.03781	2.8499e-05	-1.07666e-10	-0.961956	2.82795e-05	-1.07666e-10	-0.999764
103987130	chr14:103987130:A:G	1.11632e-05	-1.48325	-3.65436e-10	1.66317e-05	-1.50052	-3.65436e-10	1.71769e-05	-1.49834	-3.65436e-10
103987214	chr14:103987214:T:A	1.53723e-05	-1.16331	-3.65436e-10	2.14225e-05	-1.24738	-3.65436e-10	2.12235e-05	-1.28679	-3.65436e-10
103987264	chr14:103987264:C:G	2.09988e-05	-0.851408	-3.65436e-10	3.30063e-05	-0.815124	-3.65436e-10	3.45155e-05	-0.800494	-3.65436e-10
103987487	chr14:103987487:C:T	4.55478e-06	-1.42128	-0.958419	7.90528e-06	-1.41048	-0.833818	7.98719e-06	-1.41339	-0.850672
103987581	chr14:103987581:A:G	1.24964e-05	-1.07666e-10	-1.37043	1.91093e-05	-1.07666e-10	-1.36165	1.98167e-05	-1.07666e-10	-1.35538
103987697	chr14:103987697:C:T	2.63492e-05	-1.07666e-10	-0.624436	4.49329e-05	-1.07666e-10	-0.506655	4.76479e-05	-1.07666e-10	-0.478063
103988469	chr14:103988469:C:G	1.27566e-05	-1.07666e-10	-1.34982	1.95753e-05	-1.07666e-10	-1.33756	1.99765e-05	-1.07666e-10	-1.34735
103988636	chr14:103988636:G:C	1.25648e-05	-1.07666e-10	-1.36497	1.92906e-05	-1.07666e-10	-1.35221	2.00427e-05	-1.07666e-10	-1.34404
103988936	chr14:103988936:T:C	1.0444e-05	-1.54984	-3.65436e-10	1.58186e-05	-1.55064	-3.65436e-10	1.62941e-05	-1.5511	-3.65436e-10
103989048	chr14:103989048:G:A	6.93642e-06	-1.07111	-0.887979	9.83153e-06	-1.07552	-0.950709	1.03567e-05	-1.07634	-0.927926
103989071	chr14:103989071:T:TTTTG	3.18473e-06	-1.43357	-1.30394	4.54483e-06	-1.47999	-1.31784	4.76866e-06	-1.47843	-1.3014
103989488	chr14:103989488:C:T	5.6562e-06	-1.31034	-0.852779	6.66828e-06	-1.3181	-1.09636	7.02651e-06	-1.31429	-1.07792
103989686	chr14:103989686:T:C	1.97926e-05	-0.910568	-3.65436e-10	3.10714e-05	-0.875537	-3.65436e-10	3.2477e-05	-0.861371	-3.65436e-10
103990348	chr14:103990348:T:C	2.46658e-05	-0.690455	-3.65436e-10	3.8929e-05	-0.650084	-3.65436e-10	4.07011e-05	-0.635646	-3.65436e-10
103990655	chr14:103990655:C:T	1.32486e-05	-1.07666e-10	-1.31198	1.96989e-05	-1.07666e-10	-1.33126	2.06032e-05	-1.07666e-10	-1.31646
103990858	chr14:103990858:G:A	4.44438e-06	-1.49799	-0.906243	7.01585e-06	-1.52681	-0.836844	7.37631e-06	-1.5263	-0.817329
103990955	chr14:103990955:G:C	1.3434e-05	-1.07666e-10	-1.29809	1.99349e-05	-1.07666e-10	-1.31935	2.0888e-05	-1.07666e-10	-1.30273
103991361	chr14:103991361:G:T	1.53857e-05	-1.07666e-10	-1.16244	2.21037e-05	-1.07666e-10	-1.21608	2.32476e-05	-1.07666e-10	-1.1957
103991469	chr14:103991469:G:A	6.52158e-05	-1.07666e-10	0.281828	0.00010875	-1.07666e-10	0.37723	0.00010904	-1.07666e-10	0.349811
103991527	chr14:103991527:C:T	1.24982e-05	-1.07666e-10	-1.37029	1.90471e-05	-1.07666e-10	-1.36491	1.96239e-05	-1.07666e-10	-1.36515
103991538	chr14:103991538:G:A	2.1592e-05	-1.07666e-10	-0.823552	3.40543e-05	-1.07666e-10	-0.783866	3.43113e-05	-1.07666e-10	-0.806427
103991658	chr14:103991658:G:A	0.000317788	1.86551	-3.65436e-10	0.000409403	1.70288	-3.65436e-10	0.000424995	1.71017	-3.65436e-10
103991782	chr14:103991782:G:A	0.000290089	-1.07666e-10	1.77432	0.000587259	-1.07666e-10	2.06364	0.000612081	-1.07666e-10	2.07496
103991892	chr14:103991892:G:T	1.48398e-05	-1.19856	-3.65436e-10	2.07371e-05	-1.2799	-3.65436e-10	2.05898e-05	-1.31711	-3.65436e-10
103991930	chr14:103991930:A:G	6.50854e-05	-1.07666e-10	0.279826	0.000108453	-1.07666e-10	0.374495	0.000108731	-1.07666e-10	0.34697
103992008	chr14:103992008:G:A	1.27777e-05	-1.07666e-10	-1.34817	1.89821e-05	-1.07666e-10	-1.36833	1.95636e-05	-1.07666e-10	-1.36823
103992088	chr14:103992088:C:T	1.34576e-05	-1.07666e-10	-1.29633	2.15879e-05	-1.07666e-10	-1.23969	2.22434e-05	-1.07666e-10	-1.23986
103992389	chr14:103992389:G:A	5.98023e-06	-1.10221	-1.00521	8.55722e-06	-1.10619	-1.05886	8.98e-06	-1.10718	-1.03972
103992476	chr14:103992476:A:G	1.4276e-05	-1.07666e-10	-1.23729	2.22978e-05	-1.07666e-10	-1.20734	2.25334e-05	-1.07666e-10	-1.22691
103992544	chr14:103992544:T:C	5.71583e-06	-1.11991	-1.03272	8.20026e-06	-1.12336	-1.0843	8.598e-06	-1.12442	-1.06595
103992820	chr14:103992820:A:G	1.27361e-05	-1.07666e-10	-1.35144	1.89582e-05	-1.07666e-10	-1.36959	1.95358e-05	-1.07666e-10	-1.36965
103993207	chr14:103993207:A:G	2.10131e-05	-1.07666e-10	-0.850727	3.06188e-05	-1.07666e-10	-0.890209	3.1016e-05	-1.07666e-10	-0.9074
103993571	chr14:103993571:T:A	3.60909e-05	-1.07666e-10	-0.309833	6.24574e-05	-1.07666e-10	-0.177339	6.66507e-05	-1.07666e-10	-0.142437
103993901	chr14:103993901:T:A	2.2241e-05	-0.793938	-3.65436e-10	3.50155e-05	-0.756034	-3.65436e-10	3.66248e-05	-0.741176	-3.65436e-10
103994099	chr14:103994099:G:A	1.43401e-05	-1.23281	-3.65436e-10	2.06528e-05	-1.28397	-3.65436e-10	2.14185e-05	-1.27765	-3.65436e-10
103994160	chr14:103994160:T:C	1.05523e-05	-1.53953	-3.65436e-10	1.58607e-05	-1.54798	-3.65436e-10	1.63451e-05	-1.54798	-3.65436e-10
103994288	chr14:103994288:A:G	1.88701e-05	-1.07666e-10	-0.958297	2.7449e-05	-1.07666e-10	-0.999493	2.87344e-05	-1.07666e-10	-0.983806
103994986	chr14:103994986:G:A	2.30114e-05	-0.759885	-3.65436e-10	3.62528e-05	-0.721308	-3.65436e-10	3.79357e-05	-0.706009	-3.65436e-10
103995112	chr14:103995112:C:T	1.2644e-05	-1.07666e-10	-1.35869	1.93577e-05	-1.07666e-10	-1.34873	1.97894e-05	-1.07666e-10	-1.35676
103995157	chr14:103995157:C:G	3.39348e-06	-1.40118	-1.27283	4.84179e-06	-1.45076	-1.28378	5.05292e-06	-1.4507	-1.27123
103995217	chr14:103995217:C:A	3.42206e-06	-1.40021	-1.26542	4.87949e-06	-1.44998	-1.2768	5.09453e-06	-1.44986	-1.26388
103995484	chr14:103995484:A:G	7.06425e-06	-0.792839	-1.14799	1.06371e-05	-0.824926	-1.12255	1.09191e-05	-0.814626	-1.13677
103995513	chr14:103995513:C:T	6.62473e-06	-1.0274	-0.977666	9.45225e-06	-1.03204	-1.03353	9.93566e-06	-1.03251	-1.01327
103996493	chr14:103996493:A:T	6.06625e-06	-1.45147	-0.641664	9.62213e-06	-1.49317	-0.55459	1.01582e-05	-1.49261	-0.531012
103996778	chr14:103996778:A:G	4.0369e-05	-1.07666e-10	-0.19781	5.46727e-05	-1.07666e-10	-0.310459	5.78934e-05	-1.07666e-10	-0.283299
103997066	chr14:103997066:T:C	2.26549e-05	-0.775499	-3.65436e-10	3.56963e-05	-0.736778	-3.65436e-10	3.73465e-05	-0.721664	-3.65436e-10
103997188	chr14:103997188:G:A	5.66945e-06	-1.4551	-0.705679	9.0025e-06	-1.49649	-0.617836	9.49426e-06	-1.49549	-0.595724
103997438	chr14:103997438:C:T	5.71365e-06	-1.53127	-0.621747	9.26359e-06	-1.54745	-0.538285	9.79051e-06	-1.54737	-0.513116
103998027	chr14:103998027:G:A	5.38322e-06	-1.501	-0.711586	8.60764e-06	-1.53077	-0.6284	9.09292e-06	-1.53031	-0.604101
103998067	chr14:103998067:T:C	0.000211767	-1.07666e-10	1.45961	0.000422516	-1.07666e-10	1.7344	0.000439539	-1.07666e-10	1.74382
103998463	chr14:103998463:C:T	1.94712e-05	-0.84313	-0.0838049	2.0251e-05	-0.93361	-0.370011	2.19042e-05	-0.919628	-0.335597
103998472	chr14:103998472:C:T	2.69088e-06	-1.53929	-1.36671	4.07207e-06	-1.53587	-1.3718	4.19891e-06	-1.53687	-1.37021
103998700	chr14:103998700:T:C	1.26568e-05	-1.07666e-10	-1.35768	1.88859e-05	-1.07666e-10	-1.37341	1.94626e-05	-1.07666e-10	-1.37341
103998840	chr14:103998840:T:A	2.23064e-05	-0.846131	0.0551329	2.28361e-05	-0.936744	-0.246738	2.47546e-05	-0.922867	-0.210022
103998861	chr14:103998861:C:T	2.36851e-05	-0.731028	-3.65436e-10	3.72959e-05	-0.692941	-3.65436e-10	3.89637e-05	-0.679272	-3.65436e-10
103999081	chr14:103999081:C:T	5.53674e-06	-1.52664	-0.657832	8.97445e-06	-1.54545	-0.571995	9.47336e-06	-1.54522	-0.548197
103999139	chr14:103999139:G:A	2.13789e-05	-0.833468	-3.65436e-10	3.08879e-05	-0.881461	-3.65436e-10	3.20924e-05	-0.873284	-3.65436e-10
104000315	chr14:104000315:T:G	1.2804e-05	-1.07666e-10	-1.34611	1.91718e-05	-1.07666e-10	-1.35838	1.99223e-05	-1.07666e-10	-1.35006
104000626	chr14:104000626:A:C	0.000218685	-1.07666e-10	1.49176	0.000437544	-1.07666e-10	1.76935	0.000453831	-1.07666e-10	1.77582
104000834	chr14:104000834:G:A	2.94734e-06	-1.51024	-1.30473	4.27116e-06	-1.53658	-1.32336	4.46833e-06	-1.53594	-1.30894
104000949	chr14:104000949:A:G	2.25424e-05	-0.780474	-3.65436e-10	3.54935e-05	-0.742474	-3.65436e-10	3.71344e-05	-0.727357	-3.65436e-10
104001311	chr14:104001311:A:G	1.90602e-05	-0.94827	-3.65436e-10	2.80599e-05	-0.977482	-3.65436e-10	2.97599e-05	-0.948742	-3.65436e-10
104001342	chr14:104001342:C:T	3.09789e-06	-1.49495	-1.27021	4.50363e-06	-1.52537	-1.28157	4.70149e-06	-1.52522	-1.26881
104001668	chr14:104001668:A:G	1.27098e-05	-1.07666e-10	-1.3535	1.89397e-05	-1.07666e-10	-1.37056	1.95197e-05	-1.07666e-10	-1.37048
104001677	chr14:104001677:C:T	1.13758e-05	-1.46439	-3.65436e-10	1.62396e-05	-1.52437	-3.65436e-10	1.66459e-05	-1.52974	-3.65436e-10
104002136	chr14:104002136:A:G	1.4212e-05	-1.07666e-10	-1.24179	2.09019e-05	-1.07666e-10	-1.27198	2.15211e-05	-1.07666e-10	-1.27287
104002208	chr14:104002208:T:C	3.10472e-06	-1.48342	-1.27954	4.49958e-06	-1.51724	-1.2906	4.69389e-06	-1.51711	-1.27853
104002486	chr14:104002486:G:A	1.14352e-05	-1.45918	-3.65436e-10	1.72014e-05	-1.46683	-3.65436e-10	1.7613e-05	-1.47326	-3.65436e-10
104002593	chr14:104002593:C:T	1.35784e-05	-1.07666e-10	-1.2874	2.00856e-05	-1.07666e-10	-1.31182	2.06778e-05	-1.07666e-10	-1.31284
104002980	chr14:104002980:C:T	1.24588e-05	-1.07666e-10	-1.37345	1.89483e-05	-1.07666e-10	-1.37011	1.95415e-05	-1.07666e-10	-1.36936
104003206	chr14:104003206:G:T	3.06472e-06	-1.4994	-1.27652	4.46279e-06	-1.52833	-1.28772	4.65723e-06	-1.52824	-1.27524
104003355	chr14:104003355:G:A	7.64958e-05	0.441362	-3.65436e-10	0.000102105	0.314175	-3.65436e-10	0.000108198	0.342062	-3.65436e-10
104003737	chr14:104003737:CCTCA:C	4.87259e-06	-1.44543	-0.866823	8.55161e-06	-1.43567	-0.730033	8.62238e-06	-1.43844	-0.749099
104004349	chr14:104004349:G:A	5.03161e-06	-1.5476	-0.732532	8.26981e-06	-1.5506	-0.648612	8.72129e-06	-1.55066	-0.625475
104004620	chr14:104004620:C:T	6.17451e-05	0.227141	-3.65436e-10	0.000104442	0.336803	-3.65436e-10	0.000112783	0.383562	-3.65436e-10
104004895	chr14:104004895:A:G	1.24713e-05	-1.07666e-10	-1.37245	1.88952e-05	-1.07666e-10	-1.37291	1.9462e-05	-1.07666e-10	-1.37344
104005628	chr14:104005628:C:T	5.86547e-06	-1.53372	-0.593074	9.58198e-06	-1.54851	-0.503434	1.01213e-05	-1.54835	-0.478909
104005837	chr14:104005837:G:A	2.0287e-05	-1.07666e-10	-0.885892	2.94228e-05	-1.07666e-10	-0.930054	3.08855e-05	-1.07666e-10	-0.911614
104005871	chr14:104005871:G:A	2.79422e-05	-1.07666e-10	-0.565734	3.90033e-05	-1.07666e-10	-0.648178	4.16476e-05	-1.07666e-10	-0.612659
104005921	chr14:104005921:C:T	0.000128333	-1.31778	2.27654	0.000161123	-1.36751	2.13785	0.000191147	-1.35966	2.2708
104006419	chr14:104006419:G:A	5.73315e-06	-1.13663	-1.01298	8.20852e-06	-1.14046	-1.06619	8.61443e-06	-1.14135	-1.04711
104006916	chr14:104006916:A:G	2.96632e-06	-1.51476	-1.29379	4.29896e-06	-1.53921	-1.31424	4.49962e-06	-1.53861	-1.2993
104007407	chr14:104007407:G:A	3.21211e-06	-1.52609	-1.20285	4.65685e-06	-1.54423	-1.22925	4.87443e-06	-1.5441	-1.2138
104007598	chr14:104007598:C:T	1.80499e-05	-1.07666e-10	-1.00274	2.63611e-05	-1.07666e-10	-1.03993	2.7623e-05	-1.07666e-10	-1.02325
104007621	chr14:104007621:G:A	1.85762e-05	-1.07666e-10	-0.973994	2.71244e-05	-1.07666e-10	-1.01139	2.81194e-05	-1.07666e-10	-1.00544
104007902	chr14:104007902:C:T	4.85215e-06	-0.946669	-1.36978	8.19434e-06	-0.851961	-1.35642	8.24912e-06	-0.871275	-1.36052
104008031	chr14:104008031:G:A	4.34886e-06	-1.06085	-1.36511	6.71297e-06	-1.03481	-1.37297	7.02528e-06	-1.01891	-1.37348
104008105	chr14:104008105:G:T	1.25382e-05	-1.07666e-10	-1.36709	1.89429e-05	-1.07666e-10	-1.37039	1.95292e-05	-1.07666e-10	-1.36999
104008921	chr14:104008921:A:G	1.95871e-05	-1.07666e-10	-0.921004	3.23305e-05	-1.07666e-10	-0.835812	3.19872e-05	-1.07666e-10	-0.876566
104009101	chr14:104009101:G:A	1.25053e-05	-1.07666e-10	-1.36972	1.88984e-05	-1.07666e-10	-1.37275	1.95137e-05	-1.07666e-10	-1.37078
104009230	chr14:104009230:A:G	2.23348e-05	-1.07666e-10	-0.789727	3.22288e-05	-1.07666e-10	-0.838963	3.3856e-05	-1.07666e-10	-0.819786
104009233	chr14:104009233:T:C	3.23205e-05	-1.07666e-10	-0.420172	4.51917e-05	-1.07666e-10	-0.50091	4.7074e-05	-1.07666e-10	-0.490182
104009269	chr14:104009269:A:G	2.48876e-05	-1.07666e-10	-0.681503	3.51078e-05	-1.07666e-10	-0.7534	3.60864e-05	-1.07666e-10	-0.755986
104010213	chr14:104010213:G:A	1.24595e-05	-1.07666e-10	-1.37339	1.89229e-05	-1.07666e-10	-1.37145	1.94669e-05	-1.07666e-10	-1.37319
104010388	chr14:104010388:G:A	3.03887e-06	-1.49839	-1.286	4.42846e-06	-1.5272	-1.29657	4.61751e-06	-1.52706	-1.28499
104010439	chr14:104010439:T:A	4.52078e-06	-1.10509	-1.2821	7.47458e-06	-1.0801	-1.22021	7.71074e-06	-1.0637	-1.23559
104011357	chr14:104011357:C:T	5.02398e-05	0.0209345	-3.65436e-10	6.60696e-05	-0.121116	-3.65436e-10	6.48569e-05	-0.169718	-3.65436e-10
104011409	chr14:104011409:G:A	1.5724e-05	-1.07666e-10	-1.14068	2.28422e-05	-1.07666e-10	-1.18321	2.3968e-05	-1.07666e-10	-1.16518
104011738	chr14:104011738:G:A	1.27387e-05	-1.07666e-10	-1.35123	1.89626e-05	-1.07666e-10	-1.36936	1.9537e-05	-1.07666e-10	-1.36959
104012403	chr14:104012403:C:T	3.87692e-06	-1.53767	-1.00316	4.87432e-06	-1.54881	-1.17904	5.15139e-06	-1.5491	-1.15354
104012610	chr14:104012610:G:A	1.38088e-05	-1.07666e-10	-1.27057	2.03768e-05	-1.07666e-10	-1.29742	2.12665e-05	-1.07666e-10	-1.28477
104012964	chr14:104012964:G:A	3.97983e-06	-1.5372	-0.977435	4.96713e-06	-1.5486	-1.16038	5.25552e-06	-1.54887	-1.13375
104013395	chr14:104013395:G:A	3.19565e-06	-1.53631	-1.19777	5.45379e-06	-1.54171	-1.0738	5.52346e-06	-1.53616	-1.09673
104014520	chr14:104014520:A:G	3.89623e-06	-1.53786	-0.998003	4.8922e-06	-1.54889	-1.17529	5.17161e-06	-1.54917	-1.14955
104014679	chr14:104014679:G:A	1.34392e-05	-1.07666e-10	-1.2977	1.91774e-05	-1.07666e-10	-1.35809	1.98097e-05	-1.07666e-10	-1.35573
104015011	chr14:104015011:T:C	1.19625e-05	-1.4141	-3.65436e-10	1.92737e-05	-1.35308	-3.65436e-10	2.00503e-05	-1.34366	-3.65436e-10
104015125	chr14:104015125:G:GT	2.64314e-05	-1.07666e-10	-0.62132	3.74425e-05	-1.07666e-10	-0.689019	3.86383e-05	-1.07666e-10	-0.687659
104015826	chr14:104015826:T:C	3.91707e-05	-1.07666e-10	-0.227944	7.33322e-05	-1.07666e-10	-0.016824	7.58045e-05	-1.07666e-10	-0.0137443
104016300	chr14:104016300:G:A	4.08439e-06	-1.52718	-0.961517	5.09931e-06	-1.54371	-1.13901	5.42117e-06	-1.54423	-1.10736
104016337	chr14:104016337:G:T	3.63001e-06	-1.51856	-1.08808	5.20785e-06	-1.54014	-1.12152	5.48189e-06	-1.54003	-1.10043
104016485	chr14:104016485:C:T	1.25082e-05	-1.07666e-10	-1.36949	1.90657e-05	-1.07666e-10	-1.36393	1.95684e-05	-1.07666e-10	-1.36798
104016606	chr14:104016606:A:G	1.77902e-05	-1.07666e-10	-1.01723	2.57174e-05	-1.07666e-10	-1.06466	2.68788e-05	-1.07666e-10	-1.05056
104016946	chr14:104016946:AG:A	1.04998e-05	-1.54452	-3.65436e-10	1.59814e-05	-1.5404	-3.65436e-10	1.64715e-05	-1.54027	-3.65436e-10
104017665	chr14:104017665:T:C	1.29267e-05	-1.07666e-10	-1.33658	1.93507e-05	-1.07666e-10	-1.34909	2.01302e-05	-1.07666e-10	-1.33968
104017715	chr14:104017715:C:T	1.2764e-05	-1.07666e-10	-1.34924	1.91817e-05	-1.07666e-10	-1.35787	1.97037e-05	-1.07666e-10	-1.3611
104018009	chr14:104018009:G:A	4.9572e-06	-1.05559	-1.23944	8.34102e-06	-1.02985	-1.16079	8.57046e-06	-1.01272	-1.18086
104018309	chr14:104018309:T:C	4.54517e-06	-1.02338	-1.35842	7.37886e-06	-0.99966	-1.31354	7.64101e-06	-0.982193	-1.32618
104018507	chr14:104018507:T:C	1.27186e-05	-1.07666e-10	-1.35281	1.98611e-05	-1.07666e-10	-1.32306	2.05041e-05	-1.07666e-10	-1.32128
104018558	chr14:104018558:G:A	1.25499e-05	-1.07666e-10	-1.36616	1.89283e-05	-1.07666e-10	-1.37117	1.95074e-05	-1.07666e-10	-1.37111
104019188	chr14:104019188:T:C	1.25754e-05	-1.07666e-10	-1.36413	1.891e-05	-1.07666e-10	-1.37213	1.94884e-05	-1.07666e-10	-1.37208
104019444	chr14:104019444:C:T	2.09665e-05	-0.852948	-3.65436e-10	3.27686e-05	-0.822353	-3.65436e-10	3.41701e-05	-0.810551	-3.65436e-10
104019632	chr14:104019632:G:C	3.90365e-06	-1.37461	-1.15935	5.48014e-06	-1.42544	-1.18525	5.77219e-06	-1.42303	-1.16582
104019843	chr14:104019843:T:C	1.25663e-05	-1.07666e-10	-1.36485	1.89159e-05	-1.07666e-10	-1.37182	1.94945e-05	-1.07666e-10	-1.37177
104019914	chr14:104019914:G:A	3.33835e-06	-1.53919	-1.1512	4.41545e-06	-1.54938	-1.27734	4.64854e-06	-1.54966	-1.25569
104020118	chr14:104020118:G:A	4.61049e-06	-1.01298	-1.35456	7.52871e-06	-0.987376	-1.30572	7.78577e-06	-0.970327	-1.31928
104021063	chr14:104021063:C:A	7.5506e-06	-0.72626	-1.14799	1.13528e-05	-0.759806	-1.12255	1.1665e-05	-0.748544	-1.13677
104021306	chr14:104021306:A:G	1.35904e-05	-1.07666e-10	-1.28651	2.02925e-05	-1.07666e-10	-1.30158	2.10393e-05	-1.07666e-10	-1.29551
104021358	chr14:104021358:A:G	2.15586e-05	-0.8251	-3.65436e-10	3.39058e-05	-0.788237	-3.65436e-10	3.5455e-05	-0.773638	-3.65436e-10
104021696	chr14:104021696:T:A	2.45672e-05	-1.07666e-10	-0.694463	3.46141e-05	-1.07666e-10	-0.767564	3.62615e-05	-1.07666e-10	-0.751146
104022296	chr14:104022296:C:G	6.00135e-06	-1.05412	-1.04977	8.6161e-06	-1.05829	-1.0999	9.03307e-06	-1.05899	-1.08202
104022492	chr14:104022492:C:T	5.3499e-06	-1.49842	-0.72037	1.00765e-05	-1.47683	-0.524785	1.00325e-05	-1.47572	-0.560359
104023040	chr14:104023040:G:A	3.8068e-06	-1.52459	-1.03449	4.84126e-06	-1.54223	-1.19242	5.12437e-06	-1.54283	-1.16507
104024137	chr14:104024137:A:G	2.20705e-05	-1.07666e-10	-0.801632	3.12522e-05	-1.07666e-10	-0.869733	3.22171e-05	-1.07666e-10	-0.869406
104024219	chr14:104024219:G:A	1.05181e-05	-1.54277	-3.65436e-10	1.61219e-05	-1.53164	-3.65436e-10	1.65262e-05	-1.53696	-3.65436e-10
104024413	chr14:104024413:A:G	1.5439e-05	-1.07666e-10	-1.15897	2.28777e-05	-1.07666e-10	-1.18166	2.37601e-05	-1.07666e-10	-1.17389
104025142	chr14:104025142:C:T	2.1399e-05	-0.83253	-3.65436e-10	3.37329e-05	-0.79335	-3.65436e-10	3.50431e-05	-0.785323	-3.65436e-10
104025212	chr14:104025212:T:C	2.10011e-05	-1.07666e-10	-0.851296	3.05854e-05	-1.07666e-10	-0.8913	3.11853e-05	-1.07666e-10	-0.901955
104025384	chr14:104025384:G:A	1.52258e-05	-1.07666e-10	-1.17288	2.26236e-05	-1.07666e-10	-1.19283	2.32708e-05	-1.07666e-10	-1.1947
104025479	chr14:104025479:G:A	0.000202311	-1.07666e-10	1.41393	0.000401849	-1.07666e-10	1.68425	0.000416832	-1.07666e-10	1.69078
104025653	chr14:104025653:G:C	1.45275e-05	-1.07666e-10	-1.21983	2.10551e-05	-1.07666e-10	-1.26468	2.20777e-05	-1.07666e-10	-1.24733
104026378	chr14:104026378:C:T	1.50257e-05	-1.07666e-10	-1.18611	2.19284e-05	-1.07666e-10	-1.22404	2.29631e-05	-1.07666e-10	-1.20802
104026587	chr14:104026587:G:A	1.28063e-05	-1.07666e-10	-1.34594	1.98091e-05	-1.07666e-10	-1.32568	2.04698e-05	-1.07666e-10	-1.32295
104026775	chr14:104026775:C:T	2.30622e-05	-1.07666e-10	-0.757678	3.63901e-05	-1.07666e-10	-0.717527	3.65936e-05	-1.07666e-10	-0.74203
104027046	chr14:104027046:CTTCACCA:C	1.09225e-05	-1.50505	-3.65436e-10	1.61854e-05	-1.52772	-3.65436e-10	1.66686e-05	-1.52837	-3.65436e-10
104027220	chr14:104027220:C:G	2.06526e-05	-1.07666e-10	-0.868034	2.9367e-05	-1.07666e-10	-0.931951	3.02722e-05	-1.07666e-10	-0.931673
104027292	chr14:104027292:C:T	3.65222e-06	-1.52933	-1.07121	4.70064e-06	-1.54491	-1.21921	4.96597e-06	-1.54544	-1.19386
104027310	chr14:104027310:A:G	2.18376e-05	-1.07666e-10	-0.812239	3.17256e-05	-1.07666e-10	-0.854699	3.19698e-05	-1.07666e-10	-0.87711
104027784	chr14:104027784:C:T	5.73231e-06	-1.53261	-0.61714	9.34587e-06	-1.54796	-0.52893	9.86985e-06	-1.5478	-0.504619
104027868	chr14:104027868:G:C	1.25114e-05	-1.07666e-10	-1.36924	1.89732e-05	-1.07666e-10	-1.3688	1.95548e-05	-1.07666e-10	-1.36868
104028226	chr14:104028226:T:C	5.92251e-06	-1.53561	-0.581501	9.69289e-06	-1.54927	-0.49116	1.02427e-05	-1.54916	-0.466173
104028316	chr14:104028316:A:G	0.000194851	-1.07666e-10	1.37636	0.000385233	-1.07666e-10	1.64202	0.000399091	-1.07666e-10	1.64729
104028343	chr14:104028343:T:TA	1.46559e-05	-1.07666e-10	-1.21103	2.12122e-05	-1.07666e-10	-1.25725	2.22412e-05	-1.07666e-10	-1.23996
104028528	chr14:104028528:T:A	1.275e-05	-1.07666e-10	-1.35034	1.91637e-05	-1.07666e-10	-1.35881	1.96893e-05	-1.07666e-10	-1.36183
104028779	chr14:104028779:C:T	7.83571e-05	0.331074	0.134329	7.80471e-05	0.319325	-0.273836	8.47947e-05	0.313945	-0.215614
104028796	chr14:104028796:G:GT	2.34208e-05	-1.07666e-10	-0.74225	3.3148e-05	-1.07666e-10	-0.810842	3.40761e-05	-1.07666e-10	-0.813307
104028965	chr14:104028965:C:G	2.16559e-05	-0.820596	-3.65436e-10	3.40498e-05	-0.783999	-3.65436e-10	3.56115e-05	-0.769234	-3.65436e-10
104029358	chr14:104029358:T:C	2.3298e-05	-1.07666e-10	-0.747506	3.29844e-05	-1.07666e-10	-0.81579	3.39076e-05	-1.07666e-10	-0.818264
104029724	chr14:104029724:G:T	2.33417e-05	-1.07666e-10	-0.745631	3.3042e-05	-1.07666e-10	-0.814044	3.39679e-05	-1.07666e-10	-0.816486
104029785	chr14:104029785:C:T	2.77355e-05	-0.573161	-3.65436e-10	3.98196e-05	-0.627464	-3.65436e-10	4.03099e-05	-0.645305	-3.65436e-10
104029892	chr14:104029892:C:T	1.25345e-05	-1.07666e-10	-1.36739	1.88855e-05	-1.07666e-10	-1.37343	1.94625e-05	-1.07666e-10	-1.37341
104030231	chr14:104030231:A:G	2.45423e-05	-1.07666e-10	-0.695475	3.46483e-05	-1.07666e-10	-0.766574	3.56096e-05	-1.07666e-10	-0.769287
104030861	chr14:104030861:G:A	5.57427e-06	-1.53672	-0.640993	9.09956e-06	-1.54962	-0.553979	9.60666e-06	-1.5495	-0.529942
104031206	chr14:104031206:C:T	5.6782e-06	-1.53442	-0.624819	9.25986e-06	-1.54881	-0.537321	9.78116e-06	-1.54868	-0.512763
104031506	chr14:104031506:G:A	3.11442e-06	-1.54911	-1.21072	4.25804e-06	-1.55044	-1.31258	4.46386e-06	-1.55035	-1.29554
104031545	chr14:104031545:G:A	6.21674e-06	-1.06894	-0.999692	8.91348e-06	-1.07167	-1.05259	9.35211e-06	-1.07243	-1.03387
104031782	chr14:104031782:AG:A	3.74798e-06	-1.5238	-1.05085	4.78274e-06	-1.54177	-1.20504	5.05745e-06	-1.54244	-1.1786
104031784	chr14:104031784:G:C	3.71932e-06	-1.52736	-1.05497	4.75899e-06	-1.54378	-1.20801	5.03164e-06	-1.54435	-1.1818
104032135	chr14:104032135:G:A	1.65622e-05	-1.07666e-10	-1.08875	2.2294e-05	-1.07666e-10	-1.20751	2.28886e-05	-1.07666e-10	-1.21126
104032300	chr14:104032300:A:G	1.25209e-05	-1.07666e-10	-1.36848	1.89595e-05	-1.07666e-10	-1.36952	1.95407e-05	-1.07666e-10	-1.3694
104032500	chr14:104032500:C:T	5.43675e-06	-1.09871	-1.10398	1.04458e-05	-1.05834	-0.907283	1.06958e-05	-1.05199	-0.920053
104032854	chr14:104032854:C:T	3.67544e-06	-1.52149	-1.07271	4.71576e-06	-1.54038	-1.22053	4.98047e-06	-1.54104	-1.19534
104032862	chr14:104032862:C:T	2.21411e-05	-0.798439	-3.65436e-10	3.48502e-05	-0.760766	-3.65436e-10	3.6449e-05	-0.745988	-3.65436e-10
104033130	chr14:104033130:C:T	4.61971e-05	-1.39505	1.33209	3.57597e-05	-1.23013	0.495124	3.98732e-05	-1.23815	0.58195
104033184	chr14:104033184:T:C	0.000239425	-1.07666e-10	1.58237	0.000481295	-1.07666e-10	1.86466	0.000499024	-1.07666e-10	1.87075
104033393	chr14:104033393:A:G	6.14181e-06	-1.05367	-1.02708	8.8006e-06	-1.05783	-1.07918	9.23349e-06	-1.05853	-1.06053
104033452	chr14:104033452:A:G	1.25631e-05	-1.07666e-10	-1.36511	1.88851e-05	-1.07666e-10	-1.37345	1.94616e-05	-1.07666e-10	-1.37346
104033679	chr14:104033679:G:A	1.24586e-05	-1.07666e-10	-1.37346	1.89123e-05	-1.07666e-10	-1.37201	1.95075e-05	-1.07666e-10	-1.3711
104033894	chr14:104033894:G:T	6.29153e-06	-1.02927	-1.0274	9.01829e-06	-1.03367	-1.0789	9.45948e-06	-1.03446	-1.06043
104033964	chr14:104033964:G:A	1.70771e-05	-1.05814	-3.65436e-10	2.36296e-05	-1.14932	-3.65436e-10	2.32495e-05	-1.19562	-3.65436e-10
104034129	chr14:104034129:T:A	2.47342e-05	-1.07666e-10	-0.687687	3.48954e-05	-1.07666e-10	-0.759468	3.58767e-05	-1.07666e-10	-0.761815
104034191	chr14:104034191:TTC:T	5.0017e-06	-1.53995	-0.746142	5.91347e-06	-1.54921	-0.985379	6.37143e-06	-1.54937	-0.940713
104034338	chr14:104034338:C:T	1.05093e-05	-1.54361	-3.65436e-10	1.59996e-05	-1.53926	-3.65436e-10	1.64902e-05	-1.53914	-3.65436e-10
104034340	chr14:104034340:G:A	1.05261e-05	-1.54202	-3.65436e-10	1.60312e-05	-1.53729	-3.65436e-10	1.6523e-05	-1.53715	-3.65436e-10
104034387	chr14:104034387:T:C	1.28888e-05	-1.07666e-10	-1.33951	1.93024e-05	-1.07666e-10	-1.35159	2.00664e-05	-1.07666e-10	-1.34286
104034436	chr14:104034436:C:T	4.02967e-06	-1.12871	-1.37348	6.32732e-06	-1.10592	-1.36103	6.58121e-06	-1.09119	-1.36649
104035362	chr14:104035362:A:G	1.41434e-05	-1.24663	-3.65436e-10	1.99101e-05	-1.3206	-3.65436e-10	2.0959e-05	-1.29934	-3.65436e-10
104035588	chr14:104035588:A:G	5.24768e-06	-1.1077	-1.13039	7.59181e-06	-1.11119	-1.17357	7.94053e-06	-1.11185	-1.15807
104035861	chr14:104035861:G:A	5.70963e-06	-1.54261	-0.611107	9.37857e-06	-1.55098	-0.522413	9.90348e-06	-1.55095	-0.498066
104035916	chr14:104035916:C:T	2.62139e-05	-1.07666e-10	-0.629584	3.79376e-05	-1.07666e-10	-0.67588	3.82062e-05	-1.07666e-10	-0.698905
104036144	chr14:104036144:G:A	0.000187634	-1.07666e-10	1.33862	0.000375856	-1.07666e-10	1.61738	0.000387006	-1.07666e-10	1.61654
104036440	chr14:104036440:C:T	0.000205585	-1.07666e-10	1.42999	0.000413678	-1.07666e-10	1.71326	0.000425959	-1.07666e-10	1.71244
104036696	chr14:104036696:G:A	5.79491e-06	-1.54161	-0.597282	9.51816e-06	-1.55084	-0.507781	1.00546e-05	-1.55079	-0.483081
104036860	chr14:104036860:T:C	1.30167e-05	-1.07666e-10	-1.32964	1.94588e-05	-1.07666e-10	-1.34352	2.0255e-05	-1.07666e-10	-1.3335
104036896	chr14:104036896:G:A	3.6637e-06	-1.30669	-1.29071	5.18227e-06	-1.3693	-1.29728	5.42237e-06	-1.36629	-1.28508
104037151	chr14:104037151:T:G	1.71153e-05	-1.07666e-10	-1.0559	2.46744e-05	-1.07666e-10	-1.10606	2.53093e-05	-1.07666e-10	-1.11073
104037396	chr14:104037396:T:A	1.27426e-05	-1.07666e-10	-1.35092	1.91547e-05	-1.07666e-10	-1.35928	1.9681e-05	-1.07666e-10	-1.36225
104037530	chr14:104037530:T:C	5.09344e-05	-1.07666e-10	0.0346649	7.17624e-05	-1.07666e-10	-0.0384629	7.15671e-05	-1.07666e-10	-0.0712673
104037703	chr14:104037703:T:C	1.26188e-05	-1.07666e-10	-1.36069	1.88911e-05	-1.07666e-10	-1.37313	1.94701e-05	-1.07666e-10	-1.37302
104037778	chr14:104037778:T:G	2.23164e-05	-0.790552	-3.65436e-10	3.51269e-05	-0.752857	-3.65436e-10	3.67325e-05	-0.73824	-3.65436e-10
104037782	chr14:104037782:A:G	1.47638e-05	-1.2037	-3.65436e-10	2.29544e-05	-1.17831	-3.65436e-10	2.38827e-05	-1.16875	-3.65436e-10
104037783	chr14:104037783:G:A	1.49307e-05	-1.19245	-3.65436e-10	2.18805e-05	-1.22623	-3.65436e-10	2.28144e-05	-1.21451	-3.65436e-10
104038003	chr14:104038003:G:A	1.76384e-05	-1.07666e-10	-1.02579	2.54855e-05	-1.07666e-10	-1.07371	2.66389e-05	-1.07666e-10	-1.05953
104038178	chr14:104038178:T:C	6.10725e-06	-1.52434	-0.56206	9.94812e-06	-1.54438	-0.470057	1.05181e-05	-1.54408	-0.444729
104038358	chr14:104038358:T:C	3.4962e-06	-1.52364	-1.12056	5.01289e-06	-1.54292	-1.15689	5.27631e-06	-1.54284	-1.13583
104038547	chr14:104038547:G:T	1.50397e-05	-0.611734	-0.573449	2.94956e-05	-0.557142	-0.370439	2.94187e-05	-0.555952	-0.404319
104038673	chr14:104038673:CTGTTTTTTTGTT:C	6.56888e-06	-0.893786	-1.11974	7.71947e-06	-0.976426	-1.29165	8.23242e-06	-0.966951	-1.26687
104038867	chr14:104038867:G:A	2.67889e-05	-0.607888	-3.65436e-10	3.45007e-05	-0.770843	-3.65436e-10	3.55986e-05	-0.769596	-3.65436e-10
104038949	chr14:104038949:C:T	7.92184e-06	-0.899036	-0.927214	8.66733e-06	-0.983217	-1.16905	9.36848e-06	-0.973386	-1.13117
104039404	chr14:104039404:C:T	3.67374e-06	-1.52958	-1.06508	4.68994e-06	-1.54492	-1.22149	4.96364e-06	-1.54548	-1.19429
104039412	chr14:104039412:G:A	5.70119e-06	-1.54435	-0.610844	9.37986e-06	-1.5511	-0.522159	9.90613e-06	-1.55109	-0.497655
104039413	chr14:104039413:C:T	3.56845e-06	-1.5311	-1.09264	4.60783e-06	-1.54577	-1.2383	4.86308e-06	-1.54625	-1.21399
104039762	chr14:104039762:A:G	6.06343e-05	-1.07666e-10	0.208987	0.00011003	-1.07666e-10	0.38893	0.00011267	-1.07666e-10	0.382564
104039822	chr14:104039822:T:C	1.71858e-05	-1.07666e-10	-1.05179	2.80844e-05	-1.07666e-10	-0.976612	2.78838e-05	-1.07666e-10	-1.01386
104040018	chr14:104040018:CTA:C	1.24898e-05	-1.07666e-10	-1.37096	1.90171e-05	-1.07666e-10	-1.36649	1.96338e-05	-1.07666e-10	-1.36465
104040551	chr14:104040551:C:T	3.67672e-06	-1.52713	-1.06672	4.70142e-06	-1.54364	-1.22032	4.96887e-06	-1.54422	-1.19449
104040712	chr14:104040712:T:C	6.78845e-06	-0.895641	-1.08501	7.8514e-06	-0.979743	-1.27139	8.39712e-06	-0.970122	-1.24389
104040768	chr14:104040768:C:T	2.90156e-05	-1.07666e-10	-0.52804	4.04172e-05	-1.07666e-10	-0.612568	4.31967e-05	-1.07666e-10	-0.576137
104040946	chr14:104040946:G:A	8.36634e-06	-1.29498	-0.476681	8.51226e-06	-1.34321	-0.827102	9.1311e-06	-1.35174	-0.778472
104041090	chr14:104041090:A:G	3.66488e-06	-1.49726	-1.09982	6.36324e-06	-1.48742	-0.973871	6.43538e-06	-1.49027	-0.98982
104041162	chr14:104041162:A:G	1.32422e-05	-1.07666e-10	-1.31247	1.96365e-05	-1.07666e-10	-1.33443	2.02189e-05	-1.07666e-10	-1.33528
104041890	chr14:104041890:A:G	1.65441e-05	-1.08984	-3.65436e-10	2.4308e-05	-1.12102	-3.65436e-10	2.55453e-05	-1.10145	-3.65436e-10
104041965	chr14:104041965:CTGA:C	1.30977e-05	-1.32343	-3.65436e-10	2.32251e-05	-1.16659	-3.65436e-10	2.39977e-05	-1.16395	-3.65436e-10
104041988	chr14:104041988:T:C	1.80172e-05	-1.07666e-10	-1.00455	2.6288e-05	-1.07666e-10	-1.04271	2.75175e-05	-1.07666e-10	-1.02708
104042031	chr14:104042031:G:A	1.35057e-05	-1.07666e-10	-1.29277	2.10544e-05	-1.07666e-10	-1.26471	2.16988e-05	-1.07666e-10	-1.26465
104042151	chr14:104042151:C:T	1.70377e-05	-1.07666e-10	-1.06045	2.49044e-05	-1.07666e-10	-1.09678	2.60635e-05	-1.07666e-10	-1.08137
104042487	chr14:104042487:A:G	7.12801e-05	-1.07666e-10	0.370744	0.000118996	-1.07666e-10	0.467264	0.000119296	-1.07666e-10	0.439703
104042739	chr14:104042739:C:T	7.02923e-06	-0.882732	-1.06306	8.05201e-06	-0.967826	-1.25808	8.62935e-06	-0.95777	-1.22896
104043503	chr14:104043503:G:A	1.32114e-05	-1.3148	-3.65436e-10	2.34866e-05	-1.15539	-3.65436e-10	2.42707e-05	-1.15263	-3.65436e-10
104043519	chr14:104043519:C:G	0.000177958	-1.07666e-10	1.28567	0.000350922	-1.07666e-10	1.54874	0.000362768	-1.07666e-10	1.55186
104043794	chr14:104043794:G:C	7.08884e-06	-0.762916	-1.17444	1.06573e-05	-0.795588	-1.14999	1.09507e-05	-0.784855	-1.16364
104043817	chr14:104043817:A:G	2.70664e-05	-1.07666e-10	-0.597579	4.63559e-05	-1.07666e-10	-0.475475	4.76542e-05	-1.07666e-10	-0.477931
104043859	chr14:104043859:T:C	8.24917e-05	0.516824	-3.65436e-10	0.000135208	0.594992	-3.65436e-10	0.000146268	0.643536	-3.65436e-10
104043930	chr14:104043930:A:G	4.36001e-06	-1.13064	-1.29276	7.17482e-06	-1.10715	-1.23409	7.40266e-06	-1.09137	-1.2487
104044084	chr14:104044084:A:G	4.94079e-05	-1.07666e-10	0.00423644	9.47761e-05	-1.07666e-10	0.239693	9.73359e-05	-1.07666e-10	0.236265
104044408	chr14:104044408:A:G	2.23503e-05	-1.07666e-10	-0.789036	3.17215e-05	-1.07666e-10	-0.854831	3.26264e-05	-1.07666e-10	-0.856781
104044462	chr14:104044462:A:G	3.50008e-06	-1.53203	-1.11105	4.54696e-06	-1.54625	-1.25112	4.79345e-06	-1.54681	-1.22784
104044815	chr14:104044815:TA:T	5.61412e-06	-1.01508	-1.15551	8.12018e-06	-1.01657	-1.2009	8.46692e-06	-1.01945	-1.18628
104044869	chr14:104044869:G:A	0.000255402	2.33636	-0.689394	0.000249727	2.21431	-1.00577	0.000279725	2.25314	-0.961239
104044958	chr14:104044958:C:G	1.11215e-05	-1.487	-3.65436e-10	1.63403e-05	-1.51819	-3.65436e-10	1.67816e-05	-1.52162	-3.65436e-10
104046288	chr14:104046288:C:T	1.32832e-05	-1.07666e-10	-1.30937	1.97916e-05	-1.07666e-10	-1.32657	2.06631e-05	-1.07666e-10	-1.31355
104046550	chr14:104046550:G:T	3.05145e-06	-1.51503	-1.26523	5.06385e-06	-1.508	-1.18169	5.15237e-06	-1.5098	-1.19264
104046706	chr14:104046706:C:T	8.25493e-06	-1.44551	-0.339548	9.6802e-06	-1.46124	-0.580502	1.02863e-05	-1.45478	-0.556318
104046846	chr14:104046846:C:T	1.11624e-05	-1.48332	-3.65436e-10	1.63842e-05	-1.51551	-3.65436e-10	1.6826e-05	-1.51898	-3.65436e-10
104046921	chr14:104046921:C:T	0.0001985	-1.07666e-10	1.39492	0.000393268	-1.07666e-10	1.66267	0.000407622	-1.07666e-10	1.66844
104047786	chr14:104047786:G:A	1.33798e-05	-0.272104	-1.03003	2.79503e-05	-0.146658	-0.834739	2.80613e-05	-0.133476	-0.874033
104047799	chr14:104047799:C:T	3.18129e-06	-1.4783	-1.26028	5.31088e-06	-1.46698	-1.17508	5.39817e-06	-1.46973	-1.18611
104047842	chr14:104047842:C:G	1.11311e-05	-1.48613	-3.65436e-10	1.63505e-05	-1.51757	-3.65436e-10	1.67918e-05	-1.52101	-3.65436e-10
104047911	chr14:104047911:T:G	1.11486e-05	-1.48456	-3.65436e-10	1.63696e-05	-1.5164	-3.65436e-10	1.68108e-05	-1.51988	-3.65436e-10
104048134	chr14:104048134:G:T	4.24602e-06	-1.47549	-0.974397	6.19146e-06	-1.44906	-1.0396	6.51043e-06	-1.44885	-1.01964
104048230	chr14:104048230:G:T	1.35407e-05	-1.07666e-10	-1.29017	2.02629e-05	-1.07666e-10	-1.30303	2.08798e-05	-1.07666e-10	-1.30312
104048481	chr14:104048481:C:G	5.70996e-06	-1.5359	-0.617757	9.33161e-06	-1.54933	-0.529083	9.84921e-06	-1.54916	-0.505348
104048535	chr14:104048535:G:T	1.95929e-05	-1.07666e-10	-0.920704	2.80345e-05	-1.07666e-10	-0.978388	2.88415e-05	-1.07666e-10	-0.980089
104048551	chr14:104048551:A:G	1.34052e-05	-1.07666e-10	-1.30023	1.99519e-05	-1.07666e-10	-1.3185	2.08456e-05	-1.07666e-10	-1.30476
104048893	chr14:104048893:A:G	1.29382e-05	-1.07666e-10	-1.33569	1.92767e-05	-1.07666e-10	-1.35292	1.99032e-05	-1.07666e-10	-1.35102
104049036	chr14:104049036:C:T	1.10094e-05	-1.49712	-3.65436e-10	1.6225e-05	-1.52527	-3.65436e-10	1.66697e-05	-1.52831	-3.65436e-10
104049283	chr14:104049283:T:C	5.22239e-06	-1.40027	-0.842649	9.30399e-06	-1.38737	-0.694012	9.32678e-06	-1.39154	-0.717477
104049750	chr14:104049750:A:G	5.74466e-06	-1.03396	-1.11364	8.27419e-06	-1.03531	-1.16337	8.64718e-06	-1.03822	-1.14645
104049771	chr14:104049771:C:T	1.12892e-05	-1.47203	-3.65436e-10	1.65213e-05	-1.50718	-3.65436e-10	1.69585e-05	-1.51113	-3.65436e-10
104049925	chr14:104049925:T:C	3.34138e-06	-1.48614	-1.20335	4.67928e-06	-1.46429	-1.30439	4.9022e-06	-1.46347	-1.28875
104050082	chr14:104050082:C:T	5.03431e-06	-1.37797	-0.901629	8.91273e-06	-1.36416	-0.760184	8.94323e-06	-1.36853	-0.782473
104050411	chr14:104050411:C:T	5.38318e-06	-1.35275	-0.859848	9.59427e-06	-1.33798	-0.712675	9.61601e-06	-1.34265	-0.735819
104050416	chr14:104050416:G:C	1.31803e-05	-1.07666e-10	-1.31715	1.97175e-05	-1.07666e-10	-1.33032	2.0226e-05	-1.07666e-10	-1.33493
104050603	chr14:104050603:ATCCTGCGCCTCAAGGTTGC:A	2.23985e-05	-1.07666e-10	-0.78688	3.17858e-05	-1.07666e-10	-0.852805	3.26919e-05	-1.07666e-10	-0.854774
104050788	chr14:104050788:CTG:C	2.26272e-05	-1.07666e-10	-0.77672	3.2905e-05	-1.07666e-10	-0.818198	3.32276e-05	-1.07666e-10	-0.838523
104051127	chr14:104051127:C:A	5.78232e-06	-1.54191	-0.599155	9.50229e-06	-1.55089	-0.509401	1.00307e-05	-1.55083	-0.485424
104051322	chr14:104051322:T:C	1.663e-05	-1.07666e-10	-1.08466	2.24004e-05	-1.07666e-10	-1.20275	2.29715e-05	-1.07666e-10	-1.20765
104051428	chr14:104051428:T:C	1.30843e-05	-1.07666e-10	-1.32446	1.95353e-05	-1.07666e-10	-1.3396	2.00456e-05	-1.07666e-10	-1.34389
104051962	chr14:104051962:C:T	1.0569e-05	-1.53795	-3.65436e-10	1.59256e-05	-1.5439	-3.65436e-10	1.64247e-05	-1.54312	-3.65436e-10
104052083	chr14:104052083:G:A	1.15007e-05	-1.45346	-3.65436e-10	1.67722e-05	-1.4921	-3.65436e-10	1.72149e-05	-1.49612	-3.65436e-10
104052085	chr14:104052085:A:C	1.07814e-05	-1.51805	-3.65436e-10	1.67245e-05	-1.49495	-3.65436e-10	1.73221e-05	-1.48992	-3.65436e-10
104052221	chr14:104052221:T:C	5.69783e-06	-1.07289	-1.0829	8.20423e-06	-1.07699	-1.13018	8.59148e-06	-1.07766	-1.11347
104052288	chr14:104052288:A:G	1.12542e-05	-1.47513	-3.65436e-10	1.64976e-05	-1.50861	-3.65436e-10	1.69447e-05	-1.51195	-3.65436e-10
104052492	chr14:104052492:TA:T	1.24784e-05	-1.07666e-10	-1.37187	1.90436e-05	-1.07666e-10	-1.36509	1.96328e-05	-1.07666e-10	-1.3647
104053026	chr14:104053026:T:C	3.0816e-06	-1.51277	-1.25765	5.13315e-06	-1.50434	-1.17176	5.21896e-06	-1.5065	-1.1831
104053033	chr14:104053033:G:A	6.2631e-06	-1.3877	-0.673499	1.14037e-05	-1.37364	-0.504253	1.14018e-05	-1.37817	-0.529963
104053077	chr14:104053077:C:G	2.23503e-05	-1.07666e-10	-0.789036	3.17215e-05	-1.07666e-10	-0.854831	3.26264e-05	-1.07666e-10	-0.856781
104053188	chr14:104053188:G:C	1.33828e-05	-1.07666e-10	-1.3019	1.91479e-05	-1.07666e-10	-1.35963	1.97697e-05	-1.07666e-10	-1.35775
104053517	chr14:104053517:T:C	6.28219e-06	-1.34053	-0.717625	1.14031e-05	-1.3248	-0.553146	1.13909e-05	-1.32996	-0.57913
104053883	chr14:104053883:C:T	1.26283e-05	-1.07666e-10	-1.35993	1.90075e-05	-1.07666e-10	-1.36699	1.96867e-05	-1.07666e-10	-1.36196
104054541	chr14:104054541:G:A	5.38954e-06	-1.54434	-0.667075	8.83582e-06	-1.5511	-0.581911	9.31929e-06	-1.55109	-0.558723
104054794	chr14:104054794:G:T	5.68775e-06	-1.00113	-1.15643	8.22778e-06	-1.00254	-1.20176	8.57934e-06	-1.00539	-1.18716
104055124	chr14:104055124:A:G	2.54317e-05	-1.07666e-10	-0.659877	3.68343e-05	-1.07666e-10	-0.705395	3.71113e-05	-1.07666e-10	-0.727979
104055272	chr14:104055272:GAGA:G	7.55643e-05	-1.07666e-10	0.429111	0.000126306	-1.07666e-10	0.526883	0.000126605	-1.07666e-10	0.499167
104055453	chr14:104055453:C:CT	1.27508e-05	-1.07666e-10	-1.35028	1.91646e-05	-1.07666e-10	-1.35876	1.96902e-05	-1.07666e-10	-1.36178
104055557	chr14:104055557:G:A	1.24925e-05	-1.07666e-10	-1.37074	1.90057e-05	-1.07666e-10	-1.36708	1.95927e-05	-1.07666e-10	-1.36674
104055647	chr14:104055647:TAG:T	5.92184e-06	-0.939183	-1.17804	8.58519e-06	-0.939787	-1.222	8.95041e-06	-0.942869	-1.20733
104055651	chr14:104055651:TCC:T	5.93355e-06	-0.938794	-1.17646	8.60087e-06	-0.939415	-1.22055	8.96715e-06	-0.942487	-1.20585
104055698	chr14:104055698:A:G	2.52244e-05	-0.66806	-3.65436e-10	3.87483e-05	-0.654737	-3.65436e-10	3.91631e-05	-0.674168	-3.65436e-10
104056523	chr14:104056523:T:C	1.24369e-05	-1.3752	-3.65436e-10	1.93645e-05	-1.34838	-3.65436e-10	2.0307e-05	-1.33094	-3.65436e-10
104056916	chr14:104056916:G:A	1.73018e-05	-1.07666e-10	-1.04506	2.30916e-05	-1.07666e-10	-1.17236	2.36799e-05	-1.07666e-10	-1.17728
104056924	chr14:104056924:G:C	6.30265e-06	-1.11008	-0.944826	8.98408e-06	-1.11408	-1.00229	9.44151e-06	-1.1149	-0.981889
104057003	chr14:104057003:A:G	1.35311e-05	-1.07666e-10	-1.29089	1.99789e-05	-1.07666e-10	-1.31715	2.05729e-05	-1.07666e-10	-1.31793
104057419	chr14:104057419:C:T	1.73297e-05	-1.07666e-10	-1.04345	2.31209e-05	-1.07666e-10	-1.17108	2.37072e-05	-1.07666e-10	-1.17612
104057502	chr14:104057502:C:T	1.40586e-05	-1.02639	-0.226251	1.46724e-05	-1.10258	-0.523281	1.57817e-05	-1.09363	-0.489417
104058003	chr14:104058003:G:T	1.4291e-05	-1.07666e-10	-1.23624	2.21641e-05	-1.07666e-10	-1.21335	2.28181e-05	-1.07666e-10	-1.21435
104058306	chr14:104058306:TTTA:T	1.67233e-05	-1.07907	-3.65436e-10	2.61785e-05	-1.04689	-3.65436e-10	2.719e-05	-1.03905	-3.65436e-10
104058465	chr14:104058465:AG:A	5.62749e-06	-1.0033	-1.16491	8.15412e-06	-1.00447	-1.20883	8.49644e-06	-1.00724	-1.19501
104058677	chr14:104058677:C:T	3.17737e-05	-0.437234	-3.65436e-10	5.08233e-05	-0.383469	-3.65436e-10	5.2097e-05	-0.388795	-3.65436e-10
104058829	chr14:104058829:C:T	2.12704e-05	-1.54228	0.703719	2.26752e-05	-1.55062	0.360067	2.5146e-05	-1.55075	0.433552
104058879	chr14:104058879:A:G	4.76786e-06	-1.54966	-0.784317	6.51488e-06	-1.53871	-0.899021	6.88727e-06	-1.53801	-0.874221
104059019	chr14:104059019:G:A	1.26504e-05	-1.07666e-10	-1.35819	1.9048e-05	-1.07666e-10	-1.36486	1.95852e-05	-1.07666e-10	-1.36713
104059406	chr14:104059406:G:A	1.94414e-05	-1.07666e-10	-0.92847	2.53604e-05	-1.07666e-10	-1.07864	2.59893e-05	-1.07666e-10	-1.08422
104059428	chr14:104059428:G:A	1.73101e-05	-1.04458	-3.65436e-10	2.71278e-05	-1.01127	-3.65436e-10	2.81878e-05	-1.00301	-3.65436e-10
104059551	chr14:104059551:A:G	2.40877e-05	-0.714174	-3.65436e-10	3.67224e-05	-0.708437	-3.65436e-10	3.71422e-05	-0.727149	-3.65436e-10
104059767	chr14:104059767:A:G	1.2618e-05	-1.07666e-10	-1.36075	1.90119e-05	-1.07666e-10	-1.36676	1.95537e-05	-1.07666e-10	-1.36874
104059830	chr14:104059830:AT:A	1.6994e-05	-1.06301	-3.65436e-10	2.5112e-05	-1.08848	-3.65436e-10	2.65407e-05	-1.06322	-3.65436e-10
104059833	chr14:104059833:T:A	4.97374e-06	-1.54849	-0.743216	8.1257e-06	-1.55016	-0.666635	8.57509e-06	-1.55028	-0.642764
104060266	chr14:104060266:C:T	1.26417e-05	-1.07666e-10	-1.35888	1.90353e-05	-1.07666e-10	-1.36553	1.95742e-05	-1.07666e-10	-1.36769
104060861	chr14:104060861:C:T	4.20081e-05	-0.485707	0.327695	5.06322e-05	-0.605326	0.21809	5.41167e-05	-0.592784	0.242024
104061599	chr14:104061599:C:T	7.93951e-05	-1.07666e-10	0.478563	0.000132851	-1.07666e-10	0.577403	0.000133113	-1.07666e-10	0.549297
104061779	chr14:104061779:T:C	1.87696e-05	-0.963635	-3.65436e-10	2.94891e-05	-0.927805	-3.65436e-10	3.06582e-05	-0.919002	-3.65436e-10
104061927	chr14:104061927:A:G	1.59617e-05	-1.54902	0.423342	1.74311e-05	-1.55033	0.0967628	1.92269e-05	-1.55018	0.16459
104062301	chr14:104062301:C:T	1.46322e-05	-1.07666e-10	-1.21265	2.1428e-05	-1.07666e-10	-1.24713	2.24218e-05	-1.07666e-10	-1.23187
104062506	chr14:104062506:T:A	1.37169e-05	-1.07666e-10	-1.27724	2.15077e-05	-1.07666e-10	-1.24341	2.26215e-05	-1.07666e-10	-1.223
104062780	chr14:104062780:A:G	1.77238e-05	-1.53859	0.517627	1.8996e-05	-1.54961	0.182013	2.09936e-05	-1.54979	0.252101
104062789	chr14:104062789:C:A	3.54251e-06	-1.50875	-1.12229	5.65875e-06	-1.46016	-1.11846	5.97121e-06	-1.46116	-1.0938
104062905	chr14:104062905:C:T	0.000225214	-1.07666e-10	1.52118	0.000385078	-1.07666e-10	1.64162	0.00038423	-1.07666e-10	1.60934
104063437	chr14:104063437:T:C	6.10207e-06	-1.43278	-0.654465	7.66357e-06	-1.40235	-0.872999	7.84403e-06	-1.41794	-0.864214
104063618	chr14:104063618:AGTCTGTACGCC:A	1.54861e-05	-1.07666e-10	-1.15593	2.45307e-05	-1.07666e-10	-1.1119	2.4906e-05	-1.07666e-10	-1.12679
104064274	chr14:104064274:T:C	1.04055e-05	-1.54855	-0.00499623	1.29151e-05	-1.53609	-0.217336	1.38171e-05	-1.5351	-0.180891
104064330	chr14:104064330:C:T	1.25784e-05	-1.07666e-10	-1.3639	1.89582e-05	-1.07666e-10	-1.36959	1.96206e-05	-1.07666e-10	-1.36532
104064614	chr14:104064614:T:C	1.07893e-05	-1.54953	0.0322039	1.33321e-05	-1.53867	-0.182975	1.4262e-05	-1.5378	-0.146504
104064830	chr14:104064830:G:A	8.27527e-05	-1.07666e-10	0.519983	0.000138624	-1.07666e-10	0.619941	0.000138855	-1.07666e-10	0.591527
104065377	chr14:104065377:T:C	1.03785e-05	-1.54661	-0.00952105	1.29217e-05	-1.53182	-0.221092	1.3811e-05	-1.53077	-0.185672
104065431	chr14:104065431:A:G	2.26858e-05	-1.07666e-10	-0.774134	2.88832e-05	-1.07666e-10	-0.948562	2.95825e-05	-1.07666e-10	-0.95472
104065667	chr14:104065667:G:A	1.07581e-05	-1.52022	-3.65436e-10	1.61546e-05	-1.52962	-3.65436e-10	1.64852e-05	-1.53944	-3.65436e-10
104065859	chr14:104065859:G:A	1.2653e-05	-1.07666e-10	-1.35798	1.90343e-05	-1.07666e-10	-1.36558	1.97282e-05	-1.07666e-10	-1.35986
104066358	chr14:104066358:T:C	1.46884e-05	-1.20881	-3.65436e-10	2.11354e-05	-1.26087	-3.65436e-10	2.19348e-05	-1.25383	-3.65436e-10
104066722	chr14:104066722:T:C	2.30622e-05	-1.07666e-10	-0.757678	3.63901e-05	-1.07666e-10	-0.717527	3.65936e-05	-1.07666e-10	-0.74203
104066797	chr14:104066797:G:T	1.42462e-05	-1.23938	-3.65436e-10	2.05716e-05	-1.28791	-3.65436e-10	2.1665e-05	-1.2662	-3.65436e-10
104066871	chr14:104066871:T:G	2.07951e-05	-1.07666e-10	-0.861157	2.67315e-05	-1.07666e-10	-1.02598	2.73929e-05	-1.07666e-10	-1.03162
104067075	chr14:104067075:C:A	9.916e-06	-1.54792	-0.0538054	1.23685e-05	-1.5347	-0.261969	1.32249e-05	-1.53369	-0.226115
104067149	chr14:104067149:T:C	4.01071e-06	-1.51145	-0.995452	6.34147e-06	-1.4655	-0.999211	6.70454e-06	-1.46533	-0.97379
104067240	chr14:104067240:A:G	1.37272e-05	-1.07666e-10	-1.27649	2.1526e-05	-1.07666e-10	-1.24256	2.26414e-05	-1.07666e-10	-1.22212
104067487	chr14:104067487:C:T	2.40718e-05	-1.531	0.816167	2.49238e-05	-1.5462	0.450194	2.7686e-05	-1.5468	0.52582
104068184	chr14:104068184:C:T	1.07631e-05	-1.51975	-3.65436e-10	1.60266e-05	-1.53757	-3.65436e-10	1.65291e-05	-1.53678	-3.65436e-10
104068237	chr14:104068237:G:A	3.40825e-05	-0.36709	-3.65436e-10	5.39706e-05	-0.323385	-3.65436e-10	5.2598e-05	-0.379224	-3.65436e-10
104068833	chr14:104068833:G:T	1.00694e-05	-1.54821	-0.0381639	1.25402e-05	-1.53539	-0.247487	1.34022e-05	-1.53433	-0.212152
104068978	chr14:104068978:G:A	3.52173e-05	-1.07666e-10	-0.334336	4.78464e-05	-1.07666e-10	-0.443828	4.98519e-05	-1.07666e-10	-0.432846
104069251	chr14:104069251:C:A	1.86063e-05	-0.972373	-3.65436e-10	2.92458e-05	-0.936088	-3.65436e-10	3.04006e-05	-0.92744	-3.65436e-10
104069368	chr14:104069368:C:T	5.68358e-06	-1.53234	-0.625948	9.23518e-06	-1.54799	-0.540811	9.74693e-06	-1.54787	-0.517083
104069389	chr14:104069389:CTCATT:C	1.456e-05	-1.07666e-10	-1.2176	2.10947e-05	-1.07666e-10	-1.2628	2.21219e-05	-1.07666e-10	-1.24533
104069749	chr14:104069749:A:C	1.04992e-05	-1.54457	-3.65436e-10	1.60774e-05	-1.53441	-3.65436e-10	1.65874e-05	-1.53326	-3.65436e-10
104069886	chr14:104069886:G:A	3.12072e-05	-1.07666e-10	-0.455224	4.39066e-05	-1.07666e-10	-0.52976	4.54002e-05	-1.07666e-10	-0.526386
104069915	chr14:104069915:C:G	5.1739e-06	-1.21446	-1.03779	7.4236e-06	-1.21832	-1.08884	7.78719e-06	-1.21891	-1.07052
104069953	chr14:104069953:G:C	1.38021e-05	-1.07666e-10	-1.27106	2.16635e-05	-1.07666e-10	-1.23619	2.27973e-05	-1.07666e-10	-1.21526
104070242	chr14:104070242:A:G	2.39062e-05	-1.07666e-10	-0.721737	3.11443e-05	-1.07666e-10	-0.873193	3.29475e-05	-1.07666e-10	-0.846987
104070708	chr14:104070708:T:G	1.43626e-05	-1.07666e-10	-1.23124	2.11444e-05	-1.07666e-10	-1.26045	2.22897e-05	-1.07666e-10	-1.23778
104071336	chr14:104071336:T:C	2.68964e-05	-1.49329	0.889414	2.73707e-05	-1.52184	0.519485	3.03244e-05	-1.52383	0.593883
104071343	chr14:104071343:C:T	1.69522e-05	-0.629188	-0.436287	2.07989e-05	-0.595996	-0.680928	2.27811e-05	-0.573094	-0.642878
104071902	chr14:104071902:TA:T	9.71192e-06	-1.55103	-0.0714935	1.20267e-05	-1.54468	-0.28001	1.28369e-05	-1.54403	-0.245544
104072086	chr14:104072086:G:A	1.30227e-05	-1.07666e-10	-1.32918	1.95113e-05	-1.07666e-10	-1.34083	2.0014e-05	-1.07666e-10	-1.34547
104072336	chr14:104072336:T:C	1.2531e-05	-1.07666e-10	-1.36767	1.89149e-05	-1.07666e-10	-1.37188	1.95496e-05	-1.07666e-10	-1.36895
104072554	chr14:104072554:G:A	6.17093e-06	-1.02025	-1.05577	8.85142e-06	-1.02807	-1.10317	9.31054e-06	-1.02577	-1.08498
104072747	chr14:104072747:A:T	5.3387e-06	-1.03461	-1.18628	7.75054e-06	-1.03665	-1.22741	8.07422e-06	-1.03911	-1.21412
104073137	chr14:104073137:A:G	2.609e-05	-1.53259	0.898266	2.68262e-05	-1.54693	0.524484	2.97895e-05	-1.54746	0.599716
104073151	chr14:104073151:C:T	1.43569e-05	-1.07666e-10	-1.23164	2.31776e-05	-1.07666e-10	-1.16864	2.36247e-05	-1.07666e-10	-1.17961
104073250	chr14:104073250:G:A	2.41313e-05	-1.53059	0.818224	2.50008e-05	-1.54598	0.453063	2.77202e-05	-1.54656	0.526823
104073404	chr14:104073404:A:G	7.55923e-05	-1.07666e-10	0.429481	0.000126347	-1.07666e-10	0.527206	0.000126645	-1.07666e-10	0.499484
104073432	chr14:104073432:G:A	1.26616e-05	-1.07666e-10	-1.3573	1.90663e-05	-1.07666e-10	-1.3639	1.95997e-05	-1.07666e-10	-1.36639
104073486	chr14:104073486:G:A	9.0514e-06	-0.701923	-0.991031	1.36852e-05	-0.736389	-0.959118	1.40113e-05	-0.725621	-0.976414
104073687	chr14:104073687:G:A	1.25767e-05	-1.07666e-10	-1.36402	1.89562e-05	-1.07666e-10	-1.36969	1.96175e-05	-1.07666e-10	-1.36548
104073748	chr14:104073748:C:A	9.02486e-06	-0.976626	-0.719264	1.34314e-05	-0.938236	-0.775992	1.44297e-05	-0.922719	-0.749893
104073814	chr14:104073814:C:T	5.01944e-05	0.0200306	-3.65436e-10	6.79586e-05	-0.0929249	-3.65436e-10	7.20307e-05	-0.0648104	-3.65436e-10
104073931	chr14:104073931:G:A	1.3236e-05	-1.07666e-10	-1.31293	1.91254e-05	-1.07666e-10	-1.36081	1.97034e-05	-1.07666e-10	-1.36111
104074323	chr14:104074323:G:A	6.8868e-06	-1.54913	-0.417135	9.2267e-06	-1.55056	-0.53916	9.70173e-06	-1.55031	-0.519284
104074518	chr14:104074518:T:C	2.52136e-05	-1.52886	0.860369	2.59555e-05	-1.54511	0.489673	2.88042e-05	-1.54575	0.564372
104074939	chr14:104074939:G:GT	2.15518e-05	-1.07666e-10	-0.825415	3.06479e-05	-1.07666e-10	-0.889261	3.14844e-05	-1.07666e-10	-0.892409
104075052	chr14:104075052:G:A	6.04063e-06	-0.929176	-1.16819	8.74814e-06	-0.931379	-1.2116	9.11897e-06	-0.934	-1.19755
104075426	chr14:104075426:A:G	0.000134664	-1.06156	2.06847	0.000167044	-1.13139	1.93783	0.000197372	-1.11953	2.06272
104075705	chr14:104075705:C:T	1.70178e-05	-1.07666e-10	-1.06162	2.513e-05	-1.07666e-10	-1.08776	2.61505e-05	-1.07666e-10	-1.07803
104075712	chr14:104075712:T:G	3.67311e-05	-0.292249	-3.65436e-10	5.94341e-05	-0.226955	-3.65436e-10	6.11984e-05	-0.227781	-3.65436e-10
104076639	chr14:104076639:G:T	1.24939e-05	-1.07666e-10	-1.37063	1.90912e-05	-1.07666e-10	-1.3626	1.98088e-05	-1.07666e-10	-1.35577
104076931	chr14:104076931:C:T	2.52682e-05	-1.07666e-10	-0.666326	3.27382e-05	-1.07666e-10	-0.82328	3.45636e-05	-1.07666e-10	-0.799103
104077057	chr14:104077057:A:G	8.42117e-06	-0.726762	-1.03836	1.27087e-05	-0.761613	-1.00793	1.29855e-05	-0.751007	-1.02706
104077159	chr14:104077159:G:C	1.54974e-05	-1.07666e-10	-1.1552	2.40681e-05	-1.07666e-10	-1.13094	2.47366e-05	-1.07666e-10	-1.13362
104077564	chr14:104077564:C:T	5.52803e-06	-0.94261	-1.24343	8.06107e-06	-0.946504	-1.27827	8.37324e-06	-0.949647	-1.26721
104078561	chr14:104078561:G:C	2.52228e-05	-1.07666e-10	-0.668127	3.99234e-05	-1.07666e-10	-0.624862	4.01338e-05	-1.07666e-10	-0.649683
104078942	chr14:104078942:T:G	1.54798e-05	-1.07666e-10	-1.15634	2.22133e-05	-1.07666e-10	-1.21113	2.33943e-05	-1.07666e-10	-1.18941
104078947	chr14:104078947:C:T	1.053e-05	-1.54165	-3.65436e-10	1.61108e-05	-1.53233	-3.65436e-10	1.66551e-05	-1.52918	-3.65436e-10
104078948	chr14:104078948:G:A	1.2673e-05	-0.76732	-0.589078	2.81842e-05	-0.515473	-0.457588	2.92711e-05	-0.517967	-0.447336
104078995	chr14:104078995:T:C	2.10944e-05	-0.846864	-3.65436e-10	3.32869e-05	-0.80666	-3.65436e-10	3.45594e-05	-0.799221	-3.65436e-10
104079065	chr14:104079065:A:G	2.14061e-05	-0.832199	-3.65436e-10	3.37548e-05	-0.792703	-3.65436e-10	3.50891e-05	-0.784012	-3.65436e-10
104079164	chr14:104079164:C:CAG	4.60875e-06	-1.48067	-0.887246	7.00389e-06	-1.42357	-0.94179	7.33461e-06	-1.42034	-0.928962
104079263	chr14:104079263:A:G	1.87083e-05	-1.07666e-10	-0.966907	2.68004e-05	-1.07666e-10	-1.02341	2.76436e-05	-1.07666e-10	-1.02251
104079293	chr14:104079293:C:T	1.30504e-05	-1.07666e-10	-1.32705	2.00837e-05	-1.07666e-10	-1.31191	2.08029e-05	-1.07666e-10	-1.30681
104079634	chr14:104079634:A:G	1.59768e-05	-1.12473	-3.65436e-10	2.21638e-05	-1.21336	-3.65436e-10	2.1995e-05	-1.25109	-3.65436e-10
104079927	chr14:104079927:C:T	2.16458e-05	-1.07666e-10	-0.821062	3.61356e-05	-1.07666e-10	-0.724545	3.53019e-05	-1.07666e-10	-0.777966
104080085	chr14:104080085:A:C	1.53251e-05	-1.07666e-10	-1.16638	2.62189e-05	-1.07666e-10	-1.04534	2.70414e-05	-1.07666e-10	-1.04454
104080556	chr14:104080556:A:G	8.54872e-06	-1.48612	-0.263973	1.11793e-05	-1.49604	-0.401721	1.24022e-05	-1.48781	-0.336221
104080997	chr14:104080997:G:A	0.00242309	-1.07666e-10	3.89692	0.00295466	-1.07666e-10	3.67932	0.00350294	-1.07666e-10	3.81945
104081057	chr14:104081057:C:G	2.37538e-05	-1.07666e-10	-0.72813	3.82049e-05	-1.07666e-10	-0.66886	3.8345e-05	-1.07666e-10	-0.695278
104081311	chr14:104081311:A:G	2.12961e-05	-0.766242	-0.0711072	1.50201e-05	-1.06693	-0.535506	1.79365e-05	-1.01901	-0.436055
104081497	chr14:104081497:G:A	2.08884e-05	-1.07666e-10	-0.856679	3.44293e-05	-1.07666e-10	-0.772915	3.42967e-05	-1.07666e-10	-0.806854
104081567	chr14:104081567:C:T	1.61213e-05	-1.11574	-3.65436e-10	2.43671e-05	-1.11859	-3.65436e-10	2.5322e-05	-1.11023	-3.65436e-10
104081679	chr14:104081679:G:A	0.00226691	-1.07666e-10	3.8303	0.00276391	-1.07666e-10	3.61258	0.00327694	-1.07666e-10	3.75276
104082228	chr14:104082228:G:A	2.13128e-05	-1.07666e-10	-0.836565	3.54464e-05	-1.07666e-10	-0.743803	3.51043e-05	-1.07666e-10	-0.783579
104082267	chr14:104082267:A:G	0.000139727	-0.686272	1.73009	0.000107712	-0.823069	1.1907	0.000129856	-0.833272	1.3578
104082344	chr14:104082344:A:G	0.000147263	-0.642952	1.7393	0.000113031	-0.783084	1.19892	0.000136317	-0.793281	1.36636
104082440	chr14:104082440:C:T	1.37538e-05	-1.07666e-10	-1.27456	2.05405e-05	-1.07666e-10	-1.28943	2.11452e-05	-1.07666e-10	-1.29049
104082456	chr14:104082456:C:T	1.88855e-05	-1.07666e-10	-0.957477	2.69366e-05	-1.07666e-10	-1.01834	2.85318e-05	-1.07666e-10	-0.990882
104082545	chr14:104082545:C:T	2.12506e-05	-1.07666e-10	-0.839489	3.51643e-05	-1.07666e-10	-0.751793	3.50039e-05	-1.07666e-10	-0.786442
104083475	chr14:104083475:C:T	1.27406e-05	-1.07666e-10	-1.35108	1.95414e-05	-1.07666e-10	-1.33929	2.0004e-05	-1.07666e-10	-1.34597
104083603	chr14:104083603:C:G	1.24828e-05	-1.07666e-10	-1.37152	1.91737e-05	-1.07666e-10	-1.35828	1.97871e-05	-1.07666e-10	-1.35687
104084131	chr14:104084131:C:T	1.02942e-05	-0.942677	-0.621616	1.19705e-05	-1.04004	-0.78934	1.26522e-05	-1.05488	-0.749187
104084351	chr14:104084351:C:T	1.18089e-05	-1.42702	-3.65436e-10	1.77468e-05	-1.43562	-3.65436e-10	1.83671e-05	-1.43134	-3.65436e-10
104084490	chr14:104084490:G:A	0.00213989	-1.07666e-10	3.77263	0.00261172	-1.07666e-10	3.55594	0.00309581	-1.07666e-10	3.6959
104084577	chr14:104084577:G:A	1.64354e-05	-1.07666e-10	-1.09643	2.30606e-05	-1.07666e-10	-1.1737	2.41699e-05	-1.07666e-10	-1.15679
104084651	chr14:104084651:A:T	0.000139665	-1.29171	2.33509	0.000137716	-1.37255	1.98592	0.000166239	-1.34328	2.1148
104084788	chr14:104084788:G:A	1.95044e-05	-1.07666e-10	-0.925234	2.8365e-05	-1.07666e-10	-0.966669	2.95015e-05	-1.07666e-10	-0.957461
104085818	chr14:104085818:C:T	1.29392e-05	-1.07666e-10	-1.33561	1.91857e-05	-1.07666e-10	-1.35766	1.96735e-05	-1.07666e-10	-1.36263
104085983	chr14:104085983:G:A	1.25532e-05	-1.07666e-10	-1.36589	1.88979e-05	-1.07666e-10	-1.37277	1.94617e-05	-1.07666e-10	-1.37345
104086045	chr14:104086045:A:G	0.000668285	-0.795531	3.40437	0.000359985	-0.926893	2.50113	0.000470882	-0.939191	2.7519
104086859	chr14:104086859:A:G	2.82559e-06	-1.53252	-1.32463	4.14651e-06	-1.53935	-1.35021	4.30358e-06	-1.5413	-1.34116
104086983	chr14:104086983:C:T	1.26627e-05	-1.07666e-10	-1.35721	1.93492e-05	-1.07666e-10	-1.34918	1.99772e-05	-1.07666e-10	-1.34731
104087184	chr14:104087184:A:G	0.000111592	-1.27028	2.08926	0.000110848	-1.35267	1.749	0.000133242	-1.32179	1.87206
104087225	chr14:104087225:TCTC:T	1.11265e-05	-1.48654	-3.65436e-10	1.67688e-05	-1.4923	-3.65436e-10	1.73472e-05	-1.48847	-3.65436e-10
104087229	chr14:104087229:C:T	2.71904e-06	-1.54609	-1.34951	4.18679e-06	-1.54899	-1.3309	4.28056e-06	-1.54931	-1.3385
104087273	chr14:104087273:G:A	1.59474e-05	-1.07666e-10	-1.12658	2.24646e-05	-1.07666e-10	-1.19988	2.35397e-05	-1.07666e-10	-1.18321
104087320	chr14:104087320:T:C	0.00038841	-1.07666e-10	2.06619	0.000476251	-1.07666e-10	1.85412	0.000534239	-1.07666e-10	1.93894
104087707	chr14:104087707:G:A	1.1298e-05	-0.796161	-0.67509	1.3013e-05	-0.908448	-0.837425	1.36723e-05	-0.925946	-0.800588
104087797	chr14:104087797:C:T	1.33122e-05	-1.07666e-10	-1.30719	2.07721e-05	-1.07666e-10	-1.27822	2.15124e-05	-1.07666e-10	-1.27327
104087805	chr14:104087805:C:T	1.3093e-05	-1.07666e-10	-1.32379	2.01339e-05	-1.07666e-10	-1.30942	2.08211e-05	-1.07666e-10	-1.30593
104087960	chr14:104087960:T:C	1.27902e-05	-1.34719	-3.65436e-10	2.35467e-05	-1.15284	-3.65436e-10	2.41785e-05	-1.15644	-3.65436e-10
104088502	chr14:104088502:G:A	2.1972e-05	-1.07666e-10	-0.806107	3.23876e-05	-1.07666e-10	-0.834048	3.41766e-05	-1.07666e-10	-0.810361
104088584	chr14:104088584:C:T	8.62277e-05	-1.27911	1.84023	8.69413e-05	-1.36002	1.51343	0.000103861	-1.33	1.63116
104088643	chr14:104088643:G:A	0.00177875	-1.07666e-10	3.58779	0.00217426	-1.07666e-10	3.37262	0.00256674	-1.07666e-10	3.50849
104088788	chr14:104088788:A:G	2.49548e-05	-1.07666e-10	-0.678807	3.67881e-05	-1.07666e-10	-0.706649	3.74379e-05	-1.07666e-10	-0.71922
104088856	chr14:104088856:G:A	1.12084e-05	-1.47921	-3.65436e-10	1.68878e-05	-1.48523	-3.65436e-10	1.74741e-05	-1.48118	-3.65436e-10
104088975	chr14:104088975:T:C	1.24778e-05	-1.07666e-10	-1.37193	1.88936e-05	-1.07666e-10	-1.373	1.9495e-05	-1.07666e-10	-1.37175
104089116	chr14:104089116:G:T	2.31505e-05	-0.636398	-0.117461	2.20864e-05	-0.775492	-0.441368	2.41897e-05	-0.784742	-0.371232
104089169	chr14:104089169:C:T	1.26094e-05	-1.07666e-10	-1.36143	1.93243e-05	-1.07666e-10	-1.35046	1.9809e-05	-1.07666e-10	-1.35576
104089423	chr14:104089423:G:A	1.34629e-05	-1.07666e-10	-1.29594	2.01403e-05	-1.07666e-10	-1.3091	2.07393e-05	-1.07666e-10	-1.30987
104089571	chr14:104089571:C:T	1.10946e-05	-1.48941	-3.65436e-10	1.67217e-05	-1.49512	-3.65436e-10	1.72913e-05	-1.4917	-3.65436e-10
104089640	chr14:104089640:G:A	1.05908e-05	-1.53588	-3.65436e-10	1.6029e-05	-1.53742	-3.65436e-10	1.66214e-05	-1.53121	-3.65436e-10
104090519	chr14:104090519:G:T	1.63452e-05	-1.07666e-10	-1.10194	2.64314e-05	-1.07666e-10	-1.03727	2.6572e-05	-1.07666e-10	-1.06205
104090553	chr14:104090553:C:T	1.99805e-05	-1.07666e-10	-0.901117	2.73378e-05	-1.07666e-10	-1.00355	2.87821e-05	-1.07666e-10	-0.982149
104090567	chr14:104090567:C:T	1.2035e-05	-1.40805	-3.65436e-10	1.80276e-05	-1.41992	-3.65436e-10	1.84227e-05	-1.42832	-3.65436e-10
104090695	chr14:104090695:C:T	4.80787e-06	-1.49154	-0.834078	6.87879e-06	-1.51726	-0.866124	7.39677e-06	-1.51437	-0.826492
104090935	chr14:104090935:G:C	1.15298e-05	-1.45094	-3.65436e-10	1.73451e-05	-1.45851	-3.65436e-10	1.79653e-05	-1.45346	-3.65436e-10
104090970	chr14:104090970:A:C	7.25719e-05	-1.07666e-10	0.388704	8.4562e-05	-1.07666e-10	0.125661	9.03422e-05	-1.07666e-10	0.161703
104091105	chr14:104091105:A:G	1.16375e-05	-1.44164	-3.65436e-10	1.75014e-05	-1.44954	-3.65436e-10	1.81311e-05	-1.44427	-3.65436e-10
104091388	chr14:104091388:G:C	1.12005e-05	-1.47992	-3.65436e-10	1.68657e-05	-1.48654	-3.65436e-10	1.74549e-05	-1.48228	-3.65436e-10
104091574	chr14:104091574:C:T	2.35348e-05	-1.07666e-10	-0.737394	4.10778e-05	-1.07666e-10	-0.596356	4.11903e-05	-1.07666e-10	-0.623699
104091603	chr14:104091603:T:C	1.36621e-05	-1.07666e-10	-1.28125	2.11251e-05	-1.07666e-10	-1.26136	2.18658e-05	-1.07666e-10	-1.25698
104091982	chr14:104091982:T:C	0.000781947	-0.557443	3.32336	0.000389116	-0.718523	2.37058	0.000471683	-0.735123	2.54953
104092390	chr14:104092390:C:T	1.17182e-05	-1.43473	-3.65436e-10	1.76138e-05	-1.44314	-3.65436e-10	1.82511e-05	-1.43768	-3.65436e-10
104092451	chr14:104092451:C:T	1.18664e-05	-1.42216	-3.65436e-10	1.78354e-05	-1.43064	-3.65436e-10	1.848e-05	-1.42521	-3.65436e-10
104093012	chr14:104093012:C:T	6.16716e-06	-1.48335	-0.593287	8.32512e-06	-1.51235	-0.680193	9.04234e-06	-1.51025	-0.629736
104093169	chr14:104093169:C:T	0.000445289	-0.871289	3.07414	0.000239576	-0.994923	2.16197	0.000286911	-1.01086	2.32813
104093286	chr14:104093286:T:C	3.64651e-05	-0.364568	0.0650513	4.87937e-05	-0.488916	0.0646922	5.72643e-05	-0.402739	0.108515
104093311	chr14:104093311:C:T	1.15215e-05	-1.45166	-3.65436e-10	1.73345e-05	-1.45912	-3.65436e-10	1.79533e-05	-1.45413	-3.65436e-10
104093328	chr14:104093328:C:T	1.48552e-05	-1.07666e-10	-1.19752	2.18695e-05	-1.07666e-10	-1.22673	2.28464e-05	-1.07666e-10	-1.21311
104093496	chr14:104093496:C:A	1.14162e-05	-1.46084	-3.65436e-10	1.71803e-05	-1.46806	-3.65436e-10	1.77846e-05	-1.46357	-3.65436e-10
104093515	chr14:104093515:T:C	0.000547533	-0.800055	3.2096	0.00028815	-0.93005	2.28171	0.000344249	-0.947826	2.44729
104093582	chr14:104093582:T:C	0.000308908	-0.680468	2.51764	0.000175212	-0.819513	1.67368	0.000205576	-0.837017	1.82093
104094252	chr14:104094252:G:A	4.3401e-05	-1.07666e-10	-0.125391	6.19745e-05	-1.07666e-10	-0.1851	6.31434e-05	-1.07666e-10	-0.196494
104094533	chr14:104094533:G:A	2.95124e-05	-1.07666e-10	-0.511064	3.80093e-05	-1.07666e-10	-0.673992	4.0358e-05	-1.07666e-10	-0.644112
104094675	chr14:104094675:A:G	1.15028e-05	-0.678202	-0.77508	1.46585e-05	-0.782529	-0.844277	1.69159e-05	-0.708718	-0.804928
104095260	chr14:104095260:T:C	1.17505e-05	-1.43198	-3.65436e-10	1.76703e-05	-1.43994	-3.65436e-10	1.82917e-05	-1.43545	-3.65436e-10
104095551	chr14:104095551:C:T	1.27665e-05	-1.07666e-10	-1.34905	1.96542e-05	-1.07666e-10	-1.33353	2.01529e-05	-1.07666e-10	-1.33855
104095723	chr14:104095723:G:A	3.34609e-06	-1.31527	-1.37281	4.84862e-06	-1.36158	-1.37155	5.01514e-06	-1.35679	-1.37265
104096244	chr14:104096244:G:A	1.59308e-05	-1.07666e-10	-1.12762	2.26461e-05	-1.07666e-10	-1.19184	2.37238e-05	-1.07666e-10	-1.17542
104096475	chr14:104096475:A:G	0.000104231	1.12372	-0.372987	6.65867e-05	0.729809	-0.843129	7.71316e-05	0.811726	-0.808116
104096549	chr14:104096549:G:C	1.25105e-05	-1.07666e-10	-1.3693	1.91462e-05	-1.07666e-10	-1.35972	1.96755e-05	-1.07666e-10	-1.36253
104096681	chr14:104096681:A:G	3.29701e-05	-0.260315	-0.139959	4.23197e-05	-0.390559	-0.176012	4.94653e-05	-0.297705	-0.142926
104097020	chr14:104097020:C:T	1.2517e-05	-1.07666e-10	-1.36879	1.89064e-05	-1.07666e-10	-1.37233	1.94898e-05	-1.07666e-10	-1.37201
104097322	chr14:104097322:G:A	2.11905e-05	-1.07666e-10	-0.842321	3.46228e-05	-1.07666e-10	-0.767312	3.48958e-05	-1.07666e-10	-0.789535
104097345	chr14:104097345:G:C	0.000379736	0.398664	1.64494	0.0001276	0.0470791	0.489998	0.000160732	0.110821	0.627017
104097421	chr14:104097421:C:T	1.25011e-05	-1.07666e-10	-1.37006	1.88861e-05	-1.07666e-10	-1.3734	1.94687e-05	-1.07666e-10	-1.37309
104097595	chr14:104097595:G:T	0.000209225	-1.07666e-10	1.44754	0.000217753	-1.07666e-10	1.07154	0.000251378	-1.07666e-10	1.18506
104098166	chr14:104098166:G:A	1.21781e-05	-1.39623	-3.65436e-10	1.96755e-05	-1.33245	-3.65436e-10	2.08341e-05	-1.30531	-3.65436e-10
104098753	chr14:104098753:G:A	1.19572e-05	-1.41454	-3.65436e-10	1.79812e-05	-1.4225	-3.65436e-10	1.86031e-05	-1.41857	-3.65436e-10
104099385	chr14:104099385:GC:G	1.47957e-05	-1.07666e-10	-1.20153	2.14272e-05	-1.07666e-10	-1.24716	2.20799e-05	-1.07666e-10	-1.24723
104099414	chr14:104099414:G:T	1.45237e-05	-1.07666e-10	-1.22009	2.11065e-05	-1.07666e-10	-1.26224	2.17581e-05	-1.07666e-10	-1.26192
104099442	chr14:104099442:G:T	0.000349902	-1.07666e-10	1.96178	0.000373856	-1.07666e-10	1.61205	0.00043134	-1.07666e-10	1.725
104099585	chr14:104099585:G:T	4.56092e-06	-1.09494	-1.28341	6.66845e-06	-1.20411	-1.21033	7.03635e-06	-1.19316	-1.19765
104099652	chr14:104099652:T:C	0.000181239	-0.0874738	1.39142	0.00010404	-0.296262	0.629215	0.00013688	-0.234437	0.811637
104099782	chr14:104099782:C:T	0.000226274	0.0263505	1.49952	0.000224089	-0.0918879	1.19211	0.000278325	-0.0407119	1.3276
104099834	chr14:104099834:G:A	1.41316e-05	-1.07666e-10	-1.24746	2.061e-05	-1.07666e-10	-1.28605	2.1232e-05	-1.07666e-10	-1.28639
104099946	chr14:104099946:C:T	4.86188e-06	-1.06378	-1.25066	6.86296e-06	-1.07245	-1.31323	7.52657e-06	-1.01047	-1.31299
104100251	chr14:104100251:G:T	1.2612e-05	-1.07666e-10	-1.36123	1.89791e-05	-1.07666e-10	-1.36849	1.95345e-05	-1.07666e-10	-1.36972
104100433	chr14:104100433:A:G	0.000432485	-1.07666e-10	2.17367	0.000420846	-1.07666e-10	1.73044	0.000496134	-1.07666e-10	1.86494
104100575	chr14:104100575:C:T	5.59068e-06	-0.86577	-1.309	8.59785e-06	-0.941529	-1.21878	8.74127e-06	-0.930294	-1.24355
104100792	chr14:104100792:T:C	2.40506e-05	-0.715714	-3.65436e-10	3.45319e-05	-0.76994	-3.65436e-10	3.71208e-05	-0.727725	-3.65436e-10
104100879	chr14:104100879:C:T	2.73838e-06	-1.54898	-1.33953	4.24654e-06	-1.55074	-1.31497	4.35133e-06	-1.55094	-1.32048
104101188	chr14:104101188:C:T	6.11979e-06	-1.1488	-0.935551	9.35403e-06	-1.24842	-0.827596	9.81215e-06	-1.23891	-0.819368
104101239	chr14:104101239:C:T	6.04435e-06	-1.16448	-0.932267	9.26291e-06	-1.26191	-0.823894	9.71417e-06	-1.25262	-0.815696
104101385	chr14:104101385:C:T	0.000239855	-0.387635	1.9718	0.000152525	-0.564785	1.28029	0.000189631	-0.514762	1.41794
104101482	chr14:104101482:G:T	1.44707e-05	-1.07666e-10	-1.22375	2.23272e-05	-1.07666e-10	-1.20602	2.2967e-05	-1.07666e-10	-1.20784
104101589	chr14:104101589:G:A	6.31251e-06	-1.16878	-0.884561	9.72334e-06	-1.26537	-0.77193	1.02014e-05	-1.25619	-0.763182
104101595	chr14:104101595:A:G	6.42232e-06	-1.17858	-0.85751	9.94118e-06	-1.27403	-0.741105	1.043e-05	-1.26491	-0.732304
104101756	chr14:104101756:ACCTC:A	1.25767e-05	-1.07666e-10	-1.36402	1.94036e-05	-1.07666e-10	-1.34637	1.9865e-05	-1.07666e-10	-1.35295
104102135	chr14:104102135:T:C	6.00104e-06	-1.1435	-0.960444	9.10841e-06	-1.24307	-0.859552	9.55822e-06	-1.2335	-0.851001
104102376	chr14:104102376:C:T	1.71548e-05	-1.0536	-3.65436e-10	2.47025e-05	-1.10492	-3.65436e-10	2.59611e-05	-1.0853	-3.65436e-10
104102788	chr14:104102788:G:C	2.86665e-06	-1.52906	-1.31366	4.59778e-06	-1.50425	-1.282	4.69784e-06	-1.50749	-1.28731
104103129	chr14:104103129:T:C	1.42233e-05	-1.07666e-10	-1.24099	2.20212e-05	-1.07666e-10	-1.21982	2.29506e-05	-1.07666e-10	-1.20856
104103182	chr14:104103182:C:T	1.24659e-05	-1.07666e-10	-1.37287	1.89766e-05	-1.07666e-10	-1.36862	1.95239e-05	-1.07666e-10	-1.37026
104103242	chr14:104103242:C:CG	1.24655e-05	-1.07666e-10	-1.37291	1.88847e-05	-1.07666e-10	-1.37347	1.94621e-05	-1.07666e-10	-1.37343
104103464	chr14:104103464:C:G	9.71438e-05	-0.397107	1.07743	6.87623e-05	-0.498428	0.41726	8.47544e-05	-0.429232	0.527086
104103541	chr14:104103541:A:G	1.36747e-05	-1.07666e-10	-1.28033	2.10433e-05	-1.07666e-10	-1.26524	2.15672e-05	-1.07666e-10	-1.27073
104103591	chr14:104103591:C:T	1.50784e-05	-1.07666e-10	-1.18261	2.18302e-05	-1.07666e-10	-1.22853	2.28461e-05	-1.07666e-10	-1.21312
104103751	chr14:104103751:C:T	1.66661e-05	-1.07666e-10	-1.0825	2.37655e-05	-1.07666e-10	-1.14359	2.4511e-05	-1.07666e-10	-1.14278
104103779	chr14:104103779:C:G	0.00030631	0.518824	1.3099	0.000184768	0.252168	0.655108	0.000226743	0.329436	0.752477
104104075	chr14:104104075:C:A	7.14223e-06	-1.0918	-0.838048	8.98928e-06	-1.10186	-1.01393	9.88058e-06	-1.04414	-1.00719
104104292	chr14:104104292:A:C	1.30108e-05	-1.07666e-10	-1.33009	1.93879e-05	-1.07666e-10	-1.34718	2.00208e-05	-1.07666e-10	-1.34513
104104476	chr14:104104476:C:A	1.42811e-05	-1.07666e-10	-1.23693	2.10787e-05	-1.07666e-10	-1.26356	2.19714e-05	-1.07666e-10	-1.25216
104104567	chr14:104104567:T:C	1.28899e-05	-1.07666e-10	-1.33943	2.04368e-05	-1.07666e-10	-1.29449	2.0893e-05	-1.07666e-10	-1.30249
104105102	chr14:104105102:C:T	4.61387e-06	-1.12067	-1.24613	6.50652e-06	-1.13344	-1.30558	7.10084e-06	-1.07687	-1.30482
104105457	chr14:104105457:G:C	0.000216632	-1.07666e-10	1.48232	0.000285028	-1.07666e-10	1.34076	0.000331769	-1.07666e-10	1.46254
104105483	chr14:104105483:C:G	4.15049e-06	-1.10163	-1.37101	5.69465e-06	-1.20025	-1.37204	5.86151e-06	-1.20363	-1.36987
104106330	chr14:104106330:G:A	0.000110217	0.337499	0.469075	7.50116e-05	0.0746867	-0.0688684	8.98666e-05	0.148251	0.00817337
104106352	chr14:104106352:C:T	6.40294e-06	-1.14062	-0.898492	8.26252e-06	-1.15192	-1.04817	9.04982e-06	-1.0971	-1.04206
104106932	chr14:104106932:C:T	2.14921e-05	-1.07666e-10	-0.828186	3.01754e-05	-1.07666e-10	-0.904797	3.15769e-05	-1.07666e-10	-0.889476
104107353	chr14:104107353:A:G	1.27737e-05	-1.07666e-10	-1.34849	2.01482e-05	-1.07666e-10	-1.30871	2.06271e-05	-1.07666e-10	-1.3153
104108016	chr14:104108016:C:T	3.4616e-05	-1.07666e-10	-0.351558	4.79797e-05	-1.07666e-10	-0.441047	4.93695e-05	-1.07666e-10	-0.442569
104108552	chr14:104108552:G:A	1.11718e-05	-1.48248	-3.65436e-10	1.62852e-05	-1.52157	-3.65436e-10	1.68946e-05	-1.51491	-3.65436e-10
104108873	chr14:104108873:C:T	0.00022427	0.252057	1.26492	8.13513e-05	-0.0938662	0.180819	0.000103452	-0.0212584	0.318468
104108989	chr14:104108989:C:A	6.03588e-06	-1.07199	-1.02617	8.07989e-06	-1.17407	-1.04838	8.53769e-06	-1.17688	-1.02053
104109129	chr14:104109129:C:T	1.27691e-05	-1.07666e-10	-1.34885	2.0189e-05	-1.07666e-10	-1.30668	2.06496e-05	-1.07666e-10	-1.31421
104109194	chr14:104109194:C:G	3.05568e-05	0.755563	-1.23185	3.83479e-05	0.629279	-1.2944	4.40994e-05	0.72449	-1.27995
104109532	chr14:104109532:G:A	2.05091e-05	-0.198543	-0.676462	2.43224e-05	-0.341019	-0.779409	2.78152e-05	-0.271003	-0.745318
104109597	chr14:104109597:CAT:C	0.000136054	-1.07666e-10	1.01718	0.000149993	-1.07666e-10	0.698761	0.000170772	-1.07666e-10	0.798426
104109601	chr14:104109601:T:C	1.62241e-05	-1.07666e-10	-1.10938	2.31706e-05	-1.07666e-10	-1.16894	2.39296e-05	-1.07666e-10	-1.16679
104109897	chr14:104109897:A:G	6.05905e-05	0.208265	-3.65436e-10	9.44497e-05	0.236243	-3.65436e-10	9.5304e-05	0.215169	-3.65436e-10
104110326	chr14:104110326:C:T	3.86538e-05	-0.241229	-3.65436e-10	7.94238e-05	0.0629743	-3.65436e-10	8.81761e-05	0.137434	-3.65436e-10
104110479	chr14:104110479:A:G	4.70825e-05	0.186603	-0.230574	3.65615e-05	0.0278363	-0.740664	4.46324e-05	0.12728	-0.670722
104110794	chr14:104110794:G:A	5.39484e-05	0.262447	-0.170292	4.1016e-05	0.0995022	-0.697364	5.03533e-05	0.202319	-0.625158
104111288	chr14:104111288:C:T	1.39005e-05	-1.26395	-3.65436e-10	2.09486e-05	-1.26975	-3.65436e-10	2.16244e-05	-1.26808	-3.65436e-10
104111480	chr14:104111480:C:T	1.35951e-05	-1.07666e-10	-1.28616	2.0143e-05	-1.07666e-10	-1.30897	2.08541e-05	-1.07666e-10	-1.30435
104111489	chr14:104111489:C:T	1.35951e-05	-1.07666e-10	-1.28616	2.0143e-05	-1.07666e-10	-1.30897	2.08541e-05	-1.07666e-10	-1.30435
104112144	chr14:104112144:C:T	1.57e-05	-1.07666e-10	-1.14221	2.25681e-05	-1.07666e-10	-1.19529	2.3297e-05	-1.07666e-10	-1.19358
104112345	chr14:104112345:A:T	1.50614e-05	-1.18374	-3.65436e-10	2.26996e-05	-1.18948	-3.65436e-10	2.34205e-05	-1.18829	-3.65436e-10
104112810	chr14:104112810:T:G	1.29252e-05	-1.07666e-10	-1.3367	1.98006e-05	-1.07666e-10	-1.32611	2.03309e-05	-1.07666e-10	-1.32976
104112877	chr14:104112877:A:G	1.29704e-05	-1.07666e-10	-1.3332	1.99302e-05	-1.07666e-10	-1.31959	2.06112e-05	-1.07666e-10	-1.31607
104112907	chr14:104112907:A:C	1.40864e-05	-1.07666e-10	-1.25066	1.98656e-05	-1.07666e-10	-1.32284	2.05125e-05	-1.07666e-10	-1.32087
104112951	chr14:104112951:C:A	2.8774e-05	-1.07666e-10	-0.536401	4.81616e-05	-1.07666e-10	-0.437263	4.76504e-05	-1.07666e-10	-0.478011
104113818	chr14:104113818:C:T	1.30863e-05	-1.32431	-3.65436e-10	1.98343e-05	-1.32441	-3.65436e-10	2.04855e-05	-1.32219	-3.65436e-10
104114057	chr14:104114057:C:T	8.42111e-05	1.50172	-0.964264	6.50088e-05	1.12787	-1.26517	7.74617e-05	1.2486	-1.24071
104114852	chr14:104114852:C:T	9.70712e-06	-1.44346	-0.179557	1.54058e-05	-1.39799	-0.17909	1.63386e-05	-1.39854	-0.149829
104115323	chr14:104115323:G:C	0.000157768	-1.07666e-10	1.16525	0.00017564	-1.07666e-10	0.856614	0.000197241	-1.07666e-10	0.942524
104115423	chr14:104115423:A:G	3.77238e-05	-0.0711084	-0.194475	2.56264e-05	-0.324576	-0.743626	2.79868e-05	-0.324834	-0.685335
104115587	chr14:104115587:G:T	8.79678e-06	-0.596439	-1.12505	1.15372e-05	-0.629107	-1.23714	1.3108e-05	-0.532657	-1.23603
104115613	chr14:104115613:C:T	1.0673e-05	-1.52816	-3.65436e-10	1.58678e-05	-1.54753	-3.65436e-10	1.63537e-05	-1.54745	-3.65436e-10
104116049	chr14:104116049:C:T	5.14815e-06	-1.38531	-0.87193	7.22534e-06	-1.45063	-0.883596	7.69035e-06	-1.45039	-0.851545
104116442	chr14:104116442:G:A	4.59632e-05	-1.07666e-10	-0.0680315	6.01363e-05	-1.07666e-10	-0.215211	6.4139e-05	-1.07666e-10	-0.18085
104116662	chr14:104116662:G:C	1.39173e-05	-1.26274	-3.65436e-10	2.0841e-05	-1.2749	-3.65436e-10	2.16306e-05	-1.26779	-3.65436e-10
104117975	chr14:104117975:C:T	1.29883e-05	-1.33183	-3.65436e-10	1.94069e-05	-1.3462	-3.65436e-10	2.01795e-05	-1.33723	-3.65436e-10
104118555	chr14:104118555:A:G	3.80446e-06	-1.25057	-1.30913	5.73764e-06	-1.1998	-1.36498	5.97703e-06	-1.19386	-1.36012
104118655	chr14:104118655:T:C	2.74048e-05	-1.07666e-10	-0.585154	4.58144e-05	-1.07666e-10	-0.487226	4.616e-05	-1.07666e-10	-0.509789
104118658	chr14:104118658:T:C	2.9692e-06	-1.43471	-1.37287	4.39787e-06	-1.46871	-1.36199	4.6524e-06	-1.43548	-1.36904
104118710	chr14:104118710:T:G	2.18513e-05	-1.07666e-10	-0.811613	2.97151e-05	-1.07666e-10	-0.920168	2.98547e-05	-1.07666e-10	-0.945558
104118844	chr14:104118844:C:T	2.81453e-05	-1.07666e-10	-0.558492	4.46308e-05	-1.07666e-10	-0.513399	4.46064e-05	-1.07666e-10	-0.544025
104118849	chr14:104118849:TGA:T	0.000601338	0.168014	2.33527	0.000141057	-0.230353	0.867695	0.000192023	-0.147694	1.06341
104118926	chr14:104118926:C:T	0.000102164	1.72066	-0.989957	8.12598e-05	1.36682	-1.281	9.76324e-05	1.49437	-1.25506
104118950	chr14:104118950:C:A	1.06871e-05	-1.52683	-3.65436e-10	1.61793e-05	-1.52809	-3.65436e-10	1.65993e-05	-1.53254	-3.65436e-10
104119258	chr14:104119258:G:A	4.78288e-05	-1.07666e-10	-0.0282453	6.96389e-05	-1.07666e-10	-0.0685004	7.18738e-05	-1.07666e-10	-0.0669907
104119602	chr14:104119602:C:T	6.06809e-05	-1.07666e-10	0.209756	7.94121e-05	-1.07666e-10	0.0628265	8.49516e-05	-1.07666e-10	0.100179
104120056	chr14:104120056:A:C	8.13026e-06	-0.649763	-1.15052	1.25191e-05	-0.708148	-1.07642	1.40543e-05	-0.590116	-1.10886
104120199	chr14:104120199:C:T	1.27237e-05	-1.07666e-10	-1.35241	1.91033e-05	-1.07666e-10	-1.36196	1.97827e-05	-1.07666e-10	-1.35709
104120589	chr14:104120589:G:A	1.26357e-05	-1.07666e-10	-1.35935	1.94846e-05	-1.07666e-10	-1.3422	1.99675e-05	-1.07666e-10	-1.3478
104120914	chr14:104120914:A:C	1.38567e-05	-1.07666e-10	-1.2671	2.01908e-05	-1.07666e-10	-1.3066	2.0978e-05	-1.07666e-10	-1.29843
104121011	chr14:104121011:G:A	0.000398263	1.75604	0.335198	0.000226194	1.36886	-0.259291	0.000291079	1.5099	-0.178207
104121107	chr14:104121107:T:C	1.04333e-05	-1.55088	-3.65436e-10	1.5857e-05	-1.54821	-3.65436e-10	1.64148e-05	-1.54372	-3.65436e-10
104121304	chr14:104121304:C:T	1.35871e-05	-1.07666e-10	-1.28676	1.98755e-05	-1.07666e-10	-1.32234	2.06413e-05	-1.07666e-10	-1.31461
104121496	chr14:104121496:A:G	1.57929e-05	-1.07666e-10	-1.13631	2.17011e-05	-1.07666e-10	-1.23446	2.27997e-05	-1.07666e-10	-1.21516
104121533	chr14:104121533:G:A	1.04521e-05	-1.54907	-3.65436e-10	1.59818e-05	-1.54038	-3.65436e-10	1.65537e-05	-1.53529	-3.65436e-10
104121575	chr14:104121575:G:C	1.97147e-05	-0.914507	-3.65436e-10	2.93389e-05	-0.932909	-3.65436e-10	3.01077e-05	-0.937123	-3.65436e-10
104121601	chr14:104121601:C:T	5.2576e-05	-1.07666e-10	0.0663858	6.90562e-05	-1.07666e-10	-0.0769033	7.37575e-05	-1.07666e-10	-0.0411199
104121719	chr14:104121719:A:G	1.09885e-05	-0.393455	-1.10557	1.52449e-05	-0.528627	-1.05895	1.67365e-05	-0.495611	-1.0287
104122536	chr14:104122536:T:C	1.55123e-05	-1.07666e-10	-1.15424	2.27644e-05	-1.07666e-10	-1.18662	2.399e-05	-1.07666e-10	-1.16427
104122946	chr14:104122946:G:A	1.04416e-05	-1.55007	-3.65436e-10	1.58308e-05	-1.54987	-3.65436e-10	1.637e-05	-1.54645	-3.65436e-10
104123503	chr14:104123503:T:C	1.12989e-05	-0.698099	-0.773066	1.52865e-05	-0.790263	-0.794591	1.69121e-05	-0.763182	-0.750693
104123595	chr14:104123595:C:T	7.94205e-06	-0.850664	-0.973037	1.08463e-05	-0.933446	-0.994554	1.18627e-05	-0.907931	-0.960571
104124246	chr14:104124246:T:C	1.50762e-05	-1.07666e-10	-1.18276	2.21496e-05	-1.07666e-10	-1.214	2.31518e-05	-1.07666e-10	-1.19983
104124687	chr14:104124687:G:C	6.0175e-05	0.201384	-3.65436e-10	0.000106492	0.356244	-3.65436e-10	0.000105217	0.314124	-3.65436e-10
104124939	chr14:104124939:T:C	3.61844e-06	-1.24652	-1.36331	5.87408e-06	-1.169	-1.37227	6.04362e-06	-1.17134	-1.37155
104125116	chr14:104125116:A:G	1.04463e-05	-1.54962	-3.65436e-10	1.58257e-05	-1.55019	-3.65436e-10	1.63584e-05	-1.54716	-3.65436e-10
104125355	chr14:104125355:G:A	1.25288e-05	-1.36784	-3.65436e-10	2.31353e-05	-1.17046	-3.65436e-10	2.38296e-05	-1.17097	-3.65436e-10
104126399	chr14:104126399:A:G	1.47805e-05	-1.07666e-10	-1.20257	2.15215e-05	-1.07666e-10	-1.24277	2.28628e-05	-1.07666e-10	-1.21239
104126478	chr14:104126478:A:C	4.05628e-05	-1.07666e-10	-0.193022	7.40543e-05	-1.07666e-10	-0.00702609	7.83196e-05	-1.07666e-10	0.0188958
104126681	chr14:104126681:A:C	0.000130591	-1.07666e-10	0.976196	0.000168898	-1.07666e-10	0.817469	0.000176412	-1.07666e-10	0.830921
104126919	chr14:104126919:C:T	0.000391966	1.7416	0.333704	0.000225317	1.36395	-0.258264	0.000290082	1.5022	-0.173942
104127143	chr14:104127143:C:T	3.8908e-05	-1.07666e-10	-0.234674	5.16901e-05	-1.07666e-10	-0.366557	5.48958e-05	-1.07666e-10	-0.336466
104127187	chr14:104127187:G:A	1.81159e-05	-0.999082	-3.65436e-10	2.69735e-05	-1.01697	-3.65436e-10	2.77425e-05	-1.01894	-3.65436e-10
104127717	chr14:104127717:G:A	6.09878e-05	-1.07666e-10	0.2148	7.90524e-05	-1.07666e-10	0.0582873	8.44404e-05	-1.07666e-10	0.0941434
104127750	chr14:104127750:G:A	1.37887e-05	-1.07666e-10	-1.27202	2.12459e-05	-1.07666e-10	-1.25566	2.17504e-05	-1.07666e-10	-1.26227
104127760	chr14:104127760:C:T	5.39614e-05	-1.07666e-10	0.0923949	7.05123e-05	-1.07666e-10	-0.0560363	7.50728e-05	-1.07666e-10	-0.0234434
104127788	chr14:104127788:C:T	1.28964e-05	-1.07666e-10	-1.33893	1.91924e-05	-1.07666e-10	-1.35731	1.96589e-05	-1.07666e-10	-1.36337
104128179	chr14:104128179:C:T	4.28824e-05	-1.07666e-10	-0.137412	5.67408e-05	-1.07666e-10	-0.27333	6.02955e-05	-1.07666e-10	-0.242644
104128445	chr14:104128445:T:TA	1.30615e-05	-0.264236	-1.06197	1.74844e-05	-0.393727	-1.05679	1.89872e-05	-0.362087	-1.03605
104128736	chr14:104128736:C:G	5.64911e-06	-0.795141	-1.36923	8.32223e-06	-0.829936	-1.36296	9.47089e-06	-0.728349	-1.36533
104129683	chr14:104129683:G:T	1.78205e-05	-1.01552	-3.65436e-10	2.65125e-05	-1.03421	-3.65436e-10	2.72498e-05	-1.03686	-3.65436e-10
104130199	chr14:104130199:TTTTA:T	1.65599e-05	-0.342255	-0.746637	2.21225e-05	-0.466092	-0.749138	2.42438e-05	-0.435764	-0.717978
104130864	chr14:104130864:A:G	2.80568e-05	-1.07666e-10	-0.561643	4.0306e-05	-1.07666e-10	-0.615325	4.30495e-05	-1.07666e-10	-0.579552
104131287	chr14:104131287:C:T	2.04889e-05	-0.875992	-3.65436e-10	3.04622e-05	-0.895336	-3.65436e-10	3.13348e-05	-0.897173	-3.65436e-10
104131553	chr14:104131553:C:T	4.19016e-05	-1.07666e-10	-0.160549	5.55663e-05	-1.07666e-10	-0.294248	5.90015e-05	-1.07666e-10	-0.264339
104131684	chr14:104131684:G:A	1.19857e-05	-1.41216	-3.65436e-10	1.6126e-05	-1.53139	-3.65436e-10	1.68266e-05	-1.51894	-3.65436e-10
104131961	chr14:104131961:G:T	1.24116e-05	-1.37724	-3.65436e-10	2.28307e-05	-1.18372	-3.65436e-10	2.35194e-05	-1.18408	-3.65436e-10
104132216	chr14:104132216:C:T	0.000208835	1.3592	0.0864728	0.000128099	0.996613	-0.455635	0.000164252	1.13878	-0.379284
104132359	chr14:104132359:T:C	3.96438e-05	-1.07666e-10	-0.215939	5.27543e-05	-1.07666e-10	-0.346178	5.596e-05	-1.07666e-10	-0.317265
104132612	chr14:104132612:G:A	7.85089e-06	-0.525273	-1.30997	1.10281e-05	-0.555053	-1.35632	1.27832e-05	-0.437012	-1.35676
104132656	chr14:104132656:T:G	1.35981e-05	-1.07666e-10	-1.28594	2.00678e-05	-1.07666e-10	-1.31271	2.06589e-05	-1.07666e-10	-1.31375
104132799	chr14:104132799:C:T	1.55241e-05	-1.15348	-3.65436e-10	1.80123e-05	-1.42077	-3.65436e-10	1.898e-05	-1.39851	-3.65436e-10
104132896	chr14:104132896:C:T	2.31359e-05	-1.07666e-10	-0.754489	3.11138e-05	-1.07666e-10	-0.874174	3.32599e-05	-1.07666e-10	-0.83755
104134627	chr14:104134627:G:T	2.21818e-05	-1.07666e-10	-0.796602	3.2397e-05	-1.07666e-10	-0.833759	3.41766e-05	-1.07666e-10	-0.810361
104134831	chr14:104134831:A:G	1.15672e-05	-1.4477	-3.65436e-10	1.82473e-05	-1.40781	-3.65436e-10	1.84166e-05	-1.42865	-3.65436e-10
104134834	chr14:104134834:A:G	2.70939e-05	-0.596565	-3.65436e-10	3.99986e-05	-0.622979	-3.65436e-10	4.10426e-05	-0.627293	-3.65436e-10
104134838	chr14:104134838:C:T	3.26463e-05	-1.07666e-10	-0.410143	5.23243e-05	-1.07666e-10	-0.354363	5.1627e-05	-1.07666e-10	-0.397857
104135489	chr14:104135489:A:G	4.74099e-05	-1.07666e-10	-0.0370417	6.23486e-05	-1.07666e-10	-0.179083	6.63857e-05	-1.07666e-10	-0.146421
104135643	chr14:104135643:C:T	1.63473e-05	-1.07666e-10	-1.10181	2.55521e-05	-1.07666e-10	-1.0711	2.60518e-05	-1.07666e-10	-1.08182
104135811	chr14:104135811:C:G	4.82764e-05	-1.07666e-10	-0.0189301	6.34391e-05	-1.07666e-10	-0.161744	6.75881e-05	-1.07666e-10	-0.12847
104136073	chr14:104136073:C:T	3.70182e-05	-0.284463	-3.65436e-10	5.43209e-05	-0.316915	-3.65436e-10	5.57062e-05	-0.321811	-3.65436e-10
104136464	chr14:104136464:C:T	1.24645e-05	-1.07666e-10	-1.37299	1.91996e-05	-1.07666e-10	-1.35694	1.9715e-05	-1.07666e-10	-1.36052
104136854	chr14:104136854:T:C	4.7463e-05	-1.07666e-10	-0.035924	6.24383e-05	-1.07666e-10	-0.177645	6.64936e-05	-1.07666e-10	-0.144796
104136934	chr14:104136934:G:A	0.000169073	0.122292	1.11217	5.71636e-05	-0.224882	-0.0410249	7.66148e-05	-0.120797	0.117684
104137249	chr14:104137249:A:T	4.5003e-05	-1.07666e-10	-0.0891446	5.94079e-05	-1.07666e-10	-0.227397	6.31456e-05	-1.07666e-10	-0.196459
104137536	chr14:104137536:T:C	0.000113486	-1.07666e-10	0.83581	0.000144928	-1.07666e-10	0.664413	0.000152867	-1.07666e-10	0.687663
104137798	chr14:104137798:G:A	0.000259052	-0.0155315	1.67669	7.63408e-05	-0.347173	0.370557	0.000103628	-0.253296	0.5522
104137839	chr14:104137839:C:A	1.24943e-05	-1.07666e-10	-1.3706	1.90653e-05	-1.07666e-10	-1.36395	1.95943e-05	-1.07666e-10	-1.36666
104138326	chr14:104138326:A:G	5.64208e-06	-0.833225	-1.3324	8.04458e-06	-0.8603	-1.36652	9.20063e-06	-0.755742	-1.36689
104138366	chr14:104138366:C:G	2.98816e-05	-0.498632	-3.65436e-10	4.30573e-05	-0.549292	-3.65436e-10	4.49969e-05	-0.535309	-3.65436e-10
104139150	chr14:104139150:T:G	4.80817e-05	-1.07666e-10	-0.0229709	6.29398e-05	-1.07666e-10	-0.169646	6.80551e-05	-1.07666e-10	-0.121585
104139471	chr14:104139471:T:C	1.30271e-05	-1.07666e-10	-1.32884	2.03417e-05	-1.07666e-10	-1.29915	2.07581e-05	-1.07666e-10	-1.30897
104139520	chr14:104139520:G:A	1.30928e-05	-1.07666e-10	-1.32381	1.89871e-05	-1.07666e-10	-1.36806	1.9621e-05	-1.07666e-10	-1.3653
104139870	chr14:104139870:G:C	2.49704e-05	-0.678184	-3.65436e-10	3.67506e-05	-0.707669	-3.65436e-10	3.74192e-05	-0.719718	-3.65436e-10
104140064	chr14:104140064:A:G	3.04668e-05	-1.07666e-10	-0.479236	4.21726e-05	-1.07666e-10	-0.570054	4.37797e-05	-1.07666e-10	-0.562733
104140446	chr14:104140446:C:G	9.29549e-05	-1.07666e-10	0.636241	0.00011899	-1.07666e-10	0.467212	0.000132226	-1.07666e-10	0.542607
104140510	chr14:104140510:A:G	8.38435e-05	-1.07666e-10	0.533078	0.000107787	-1.07666e-10	0.368332	0.00011952	-1.07666e-10	0.441583
104140513	chr14:104140513:T:C	8.47807e-05	-1.07666e-10	0.544195	0.000108917	-1.07666e-10	0.37876	0.00012081	-1.07666e-10	0.452316
104140677	chr14:104140677:T:G	0.000160222	0.683176	0.497511	0.000115024	0.496799	-0.0634792	0.00014081	0.572274	0.0332364
104140696	chr14:104140696:G:A	2.19145e-05	-1.07666e-10	-0.808723	2.68051e-05	-1.07666e-10	-1.02323	2.86278e-05	-1.07666e-10	-0.987525
104140726	chr14:104140726:G:GT	8.38435e-05	-1.07666e-10	0.533078	0.000107787	-1.07666e-10	0.368332	0.00011952	-1.07666e-10	0.441583
104140829	chr14:104140829:A:G	7.9504e-05	-1.07666e-10	0.479933	0.000102414	-1.07666e-10	0.317203	0.000113533	-1.07666e-10	0.390193
104140901	chr14:104140901:CCTT:C	4.25812e-05	-1.07666e-10	-0.144461	6.08691e-05	-1.07666e-10	-0.203098	6.20632e-05	-1.07666e-10	-0.21375
104140944	chr14:104140944:G:A	1.2385e-05	-0.592035	-0.787355	1.64457e-05	-0.732412	-0.779346	1.80289e-05	-0.686926	-0.763003
104141013	chr14:104141013:C:T	7.99588e-05	-1.07666e-10	0.485638	0.000102981	-1.07666e-10	0.322716	0.000114124	-1.07666e-10	0.395384
104141079	chr14:104141079:G:A	7.99588e-05	-1.07666e-10	0.485638	0.000102981	-1.07666e-10	0.322716	0.000114124	-1.07666e-10	0.395384
104141095	chr14:104141095:C:T	7.99588e-05	-1.07666e-10	0.485638	0.000102981	-1.07666e-10	0.322716	0.000114124	-1.07666e-10	0.395384
104141281	chr14:104141281:A:G	2.11382e-05	-1.07666e-10	-0.844792	3.00445e-05	-1.07666e-10	-0.909145	3.08968e-05	-1.07666e-10	-0.911251
104141329	chr14:104141329:C:G	1.28419e-05	-1.07666e-10	-1.34316	2.08684e-05	-1.07666e-10	-1.27359	2.13168e-05	-1.07666e-10	-1.28241
104141731	chr14:104141731:A:G	0.000173164	1.47129	-0.212929	0.000120079	1.14014	-0.663815	0.000149428	1.26953	-0.604618
104141774	chr14:104141774:T:C	9.51195e-05	-1.07666e-10	0.659261	0.000121423	-1.07666e-10	0.487453	0.000135129	-1.07666e-10	0.564327
104142770	chr14:104142770:C:G	1.24981e-05	-0.672969	-0.69733	8.91932e-06	-1.05163	-1.07198	9.93322e-06	-1.0036	-1.04242
104142937	chr14:104142937:C:T	2.33233e-05	-1.07666e-10	-0.746419	3.10346e-05	-1.07666e-10	-0.876723	3.34908e-05	-1.07666e-10	-0.830632
104143076	chr14:104143076:T:C	2.86071e-05	0.311182	-0.8534	3.38557e-05	0.121695	-0.911412	4.11197e-05	0.272459	-0.897873
104143371	chr14:104143371:T:C	0.000100704	-1.47813	2.19444	0.000116739	-1.50088	1.94899	0.000120719	-1.51535	1.96692
104143397	chr14:104143397:T:C	2.48295e-05	-1.07666e-10	-0.683843	3.27367e-05	-1.07666e-10	-0.823327	3.55869e-05	-1.07666e-10	-0.769925
104143477	chr14:104143477:G:A	2.79174e-05	-1.07666e-10	-0.566622	4.4456e-05	-1.07666e-10	-0.517325	4.40085e-05	-1.07666e-10	-0.557519
104143801	chr14:104143801:G:A	5.68751e-06	-0.888254	-1.26935	7.66685e-06	-0.910712	-1.36421	8.47547e-06	-0.845411	-1.35931
104143879	chr14:104143879:G:A	2.50147e-05	-1.07666e-10	-0.676408	3.29489e-05	-1.07666e-10	-0.816865	3.58347e-05	-1.07666e-10	-0.762986
104144126	chr14:104144126:A:G	0.000200158	1.67097	-0.267736	0.000139332	1.27404	-0.649002	0.000177322	1.43195	-0.595883
104144515	chr14:104144515:G:A	1.40651e-05	-1.07666e-10	-1.25218	2.04977e-05	-1.07666e-10	-1.29151	2.0869e-05	-1.07666e-10	-1.30364
104144600	chr14:104144600:A:G	2.56459e-05	-1.07666e-10	-0.651488	3.37185e-05	-1.07666e-10	-0.793778	3.66855e-05	-1.07666e-10	-0.739521
104144989	chr14:104144989:C:T	5.99124e-06	-1.14802	-0.957551	7.87673e-06	-1.22582	-1.02209	8.52594e-06	-1.19187	-1.00692
104145233	chr14:104145233:A:G	1.42008e-05	-1.07666e-10	-1.24258	2.06577e-05	-1.07666e-10	-1.28374	2.10178e-05	-1.07666e-10	-1.29653
104145695	chr14:104145695:G:C	3.2779e-05	-1.07666e-10	-0.406085	5.89113e-05	-1.07666e-10	-0.235791	6.19215e-05	-1.07666e-10	-0.216034
104145827	chr14:104145827:G:A	1.36231e-05	-1.07666e-10	-1.28411	1.99941e-05	-1.07666e-10	-1.31639	2.03395e-05	-1.07666e-10	-1.32934
104145939	chr14:104145939:C:T	1.53421e-05	0.184327	-1.3496	2.12972e-05	0.0847841	-1.33803	2.20087e-05	0.0908728	-1.34134
104146026	chr14:104146026:A:G	0.000257194	1.5638	0.0901592	0.000166971	1.17447	-0.368475	0.000213871	1.32887	-0.305397
104146376	chr14:104146376:G:A	3.83758e-05	-1.07666e-10	-0.248446	6.51701e-05	-1.07666e-10	-0.134824	7.0041e-05	-1.07666e-10	-0.092822
104146610	chr14:104146610:C:A	1.22966e-05	-1.38655	-3.65436e-10	1.80526e-05	-1.41854	-3.65436e-10	1.84716e-05	-1.42567	-3.65436e-10
104147014	chr14:104147014:C:T	1.38281e-05	-1.07666e-10	-1.26917	2.06024e-05	-1.07666e-10	-1.28642	2.1276e-05	-1.07666e-10	-1.28432
104147326	chr14:104147326:G:A	1.41173e-05	-1.07666e-10	-1.24847	2.1851e-05	-1.07666e-10	-1.22758	2.234e-05	-1.07666e-10	-1.23552
104147826	chr14:104147826:G:A	1.72328e-05	-0.972577	-0.0764835	2.79106e-05	-1.08166	0.0988463	2.96754e-05	-1.03328	0.081695
104147878	chr14:104147878:C:T	1.79598e-05	-1.07666e-10	-1.00774	2.84277e-05	-1.07666e-10	-0.964458	2.926e-05	-1.07666e-10	-0.96568
104147952	chr14:104147952:C:T	1.28381e-05	-1.07666e-10	-1.34345	1.92221e-05	-1.07666e-10	-1.35576	1.9873e-05	-1.07666e-10	-1.35254
104148250	chr14:104148250:ACTCC:A	1.32695e-05	-1.07666e-10	-1.3104	2.04596e-05	-1.07666e-10	-1.29337	2.09108e-05	-1.07666e-10	-1.30164
104148489	chr14:104148489:T:C	1.20823e-05	-1.40413	-3.65436e-10	1.77753e-05	-1.43401	-3.65436e-10	1.81928e-05	-1.44088	-3.65436e-10
104148532	chr14:104148532:G:C	2.74558e-05	-1.07666e-10	-0.583296	4.37513e-05	-1.07666e-10	-0.533302	4.329e-05	-1.07666e-10	-0.57398
104148916	chr14:104148916:T:A	3.50323e-06	-1.42652	-1.21567	5.68415e-06	-1.43105	-1.14309	5.81906e-06	-1.44114	-1.13963
104149096	chr14:104149096:C:T	1.27642e-05	-1.34923	-3.65436e-10	1.84029e-05	-1.39932	-3.65436e-10	1.87e-05	-1.41338	-3.65436e-10
104149492	chr14:104149492:C:T	2.13204e-05	-1.07666e-10	-0.836209	2.99281e-05	-1.07666e-10	-0.913026	3.15486e-05	-1.07666e-10	-0.890373
104149889	chr14:104149889:A:G	0.000188587	-1.2545	2.59819	0.000209069	-1.30186	2.3327	0.000212976	-1.33524	2.35452
104150501	chr14:104150501:C:T	1.23478e-05	-1.3824	-3.65436e-10	1.81802e-05	-1.41149	-3.65436e-10	1.85807e-05	-1.41978	-3.65436e-10
104150569	chr14:104150569:G:A	1.04313e-05	-1.55106	-3.65436e-10	1.58854e-05	-1.54642	-3.65436e-10	1.64589e-05	-1.54104	-3.65436e-10
104150570	chr14:104150570:C:A	1.0431e-05	-1.55109	-3.65436e-10	1.58938e-05	-1.54589	-3.65436e-10	1.64715e-05	-1.54027	-3.65436e-10
104150572	chr14:104150572:A:G	3.99005e-05	-1.07666e-10	-0.209484	6.40988e-05	-1.07666e-10	-0.151399	6.95252e-05	-1.07666e-10	-0.100213
104150717	chr14:104150717:C:T	1.18382e-05	-1.42455	-3.65436e-10	1.75167e-05	-1.44867	-3.65436e-10	1.79181e-05	-1.45609	-3.65436e-10
104150931	chr14:104150931:T:G	1.4879e-05	-1.07666e-10	-1.19592	2.50755e-05	-1.07666e-10	-1.08993	2.53928e-05	-1.07666e-10	-1.10744
104151477	chr14:104151477:TC:T	1.26021e-05	-1.07666e-10	-1.36201	1.89525e-05	-1.07666e-10	-1.36989	1.95868e-05	-1.07666e-10	-1.36705
104151650	chr14:104151650:T:C	1.25713e-05	-1.07666e-10	-1.36446	2.01174e-05	-1.07666e-10	-1.31024	2.05718e-05	-1.07666e-10	-1.31798
104152405	chr14:104152405:C:G	1.21965e-05	-1.39473	-3.65436e-10	1.98224e-05	-1.32501	-3.65436e-10	2.06394e-05	-1.3147	-3.65436e-10
104152782	chr14:104152782:G:C	5.40611e-06	-1.40312	-0.80522	8.3795e-06	-1.43039	-0.755645	8.32494e-06	-1.43714	-0.785507
104153262	chr14:104153262:T:C	1.44609e-05	-1.07666e-10	-1.22443	2.09641e-05	-1.07666e-10	-1.26901	2.12392e-05	-1.07666e-10	-1.28605
104153391	chr14:104153391:AC:A	8.03367e-06	-0.463282	-1.34895	1.15416e-05	-0.500521	-1.36535	1.28955e-05	-0.415644	-1.36938
104153734	chr14:104153734:T:C	1.33494e-05	-1.07666e-10	-1.3044	1.96169e-05	-1.07666e-10	-1.33543	2.04308e-05	-1.07666e-10	-1.32486
104153740	chr14:104153740:G:A	0.00024406	2.96506	-1.36352	0.000252281	2.5922	-1.37348	0.000328883	2.8265	-1.3727
104153865	chr14:104153865:G:T	1.40087e-05	-1.07666e-10	-1.25619	2.04235e-05	-1.07666e-10	-1.29514	2.07376e-05	-1.07666e-10	-1.30995
104154197	chr14:104154197:C:T	3.75857e-05	-1.07666e-10	-0.26925	4.98479e-05	-1.07666e-10	-0.402848	5.43576e-05	-1.07666e-10	-0.346318
104154234	chr14:104154234:C:T	7.22098e-05	-1.07666e-10	0.383702	0.000102524	-1.07666e-10	0.318274	0.000105845	-1.07666e-10	0.320075
104154316	chr14:104154316:A:G	1.27821e-05	-1.07666e-10	-1.34783	1.91805e-05	-1.07666e-10	-1.35793	1.98268e-05	-1.07666e-10	-1.35487
104154369	chr14:104154369:C:T	3.8766e-06	-1.48577	-1.05515	5.54431e-06	-1.48236	-1.11669	5.67606e-06	-1.49267	-1.11297
104154602	chr14:104154602:G:C	3.47121e-05	-1.45417	1.10539	3.80811e-05	-1.4878	0.815694	3.96758e-05	-1.50227	0.841114
104154640	chr14:104154640:C:G	3.34408e-05	-1.07666e-10	-0.386096	4.66703e-05	-1.07666e-10	-0.468715	4.84333e-05	-1.07666e-10	-0.461714
104155046	chr14:104155046:C:T	0.000196448	1.43632	-0.0517975	0.000137245	1.09643	-0.486483	0.000178044	1.26517	-0.425044
104155344	chr14:104155344:C:T	1.29146e-05	-1.07666e-10	-1.33751	1.92926e-05	-1.07666e-10	-1.3521	2.00837e-05	-1.07666e-10	-1.342
104155421	chr14:104155421:G:A	2.33791e-05	-1.07666e-10	-0.74403	3.89057e-05	-1.07666e-10	-0.650684	4.13241e-05	-1.07666e-10	-0.620456
104156239	chr14:104156239:A:G	1.28304e-05	-1.07666e-10	-1.34405	1.89455e-05	-1.07666e-10	-1.37026	1.96084e-05	-1.07666e-10	-1.36595
104156364	chr14:104156364:C:G	5.07783e-05	-1.52914	1.56074	5.22079e-05	-1.50723	1.15064	5.74671e-05	-1.49706	1.20637
104156443	chr14:104156443:T:G	1.24625e-05	-1.07666e-10	-1.37315	1.88937e-05	-1.07666e-10	-1.37299	1.9468e-05	-1.07666e-10	-1.37313
104156444	chr14:104156444:T:C	0.00138356	3.07925	0.257288	0.000772161	2.42255	-0.0851796	0.00087653	2.45189	-0.0178197
104156783	chr14:104156783:C:T	6.90689e-06	-0.798739	-1.16462	1.2234e-05	-0.609375	-1.19823	1.23759e-05	-0.603267	-1.22288
104157247	chr14:104157247:A:G	1.81139e-05	-1.07666e-10	-0.999197	2.32315e-05	-1.07666e-10	-1.16631	2.47877e-05	-1.07666e-10	-1.13155
104157604	chr14:104157604:C:T	1.25174e-05	-1.07666e-10	-1.36875	1.91701e-05	-1.07666e-10	-1.35847	1.97057e-05	-1.07666e-10	-1.361
104157895	chr14:104157895:G:A	1.24607e-05	-1.07666e-10	-1.37329	1.88948e-05	-1.07666e-10	-1.37294	1.94649e-05	-1.07666e-10	-1.37329
104157979	chr14:104157979:G:A	1.07225e-05	-1.52353	-3.65436e-10	1.66613e-05	-1.49874	-3.65436e-10	1.71667e-05	-1.49893	-3.65436e-10
104158005	chr14:104158005:C:T	2.15459e-05	0.519712	-1.3454	1.92891e-05	0.0149772	-1.36726	2.01267e-05	0.0209148	-1.36077
104158283	chr14:104158283:C:T	1.3122e-05	0.0516657	-1.37325	1.74759e-05	-0.0777258	-1.37327	1.91548e-05	-0.0159637	-1.37338
104158352	chr14:104158352:G:A	0.00294941	4.76393	-0.670445	0.00107702	3.57466	-0.904527	0.00120211	3.63853	-0.888597
104158465	chr14:104158465:G:A	1.17862e-05	-0.0570094	-1.37194	1.55896e-05	-0.191987	-1.37324	1.71391e-05	-0.127328	-1.37321
104158497	chr14:104158497:C:T	1.32485e-05	0.0598962	-1.37188	1.74818e-05	-0.0813432	-1.36932	1.92536e-05	-0.0145302	-1.36967
104158577	chr14:104158577:G:C	4.93084e-05	0.494291	-0.492069	4.4976e-05	0.159058	-0.664752	4.53592e-05	0.17192	-0.699209
104158689	chr14:104158689:G:A	1.06139e-05	-1.53371	-3.65436e-10	1.66978e-05	-1.49655	-3.65436e-10	1.73885e-05	-1.48609	-3.65436e-10
104158995	chr14:104158995:C:T	0.0117363	5.76277	-0.288203	0.00335175	4.3486	-0.54319	0.00430823	4.50802	-0.481641
104159232	chr14:104159232:G:A	1.31829e-05	-1.07666e-10	-1.31695	2.02585e-05	-1.07666e-10	-1.30325	2.10007e-05	-1.07666e-10	-1.29734
104159305	chr14:104159305:C:T	1.3723e-05	-1.07666e-10	-1.2768	2.1138e-05	-1.07666e-10	-1.26075	2.16829e-05	-1.07666e-10	-1.26538
104159333	chr14:104159333:G:A	0.000316508	2.47264	-0.611162	0.000128724	1.42648	-0.880635	0.000126443	1.36311	-0.86522
104159868	chr14:104159868:CAG:C	7.96631e-05	1.84578	-1.36385	5.95948e-05	1.149	-1.37325	6.49688e-05	1.20332	-1.37131
104159974	chr14:104159974:C:T	1.64592e-05	0.0367704	-1.13176	2.3003e-05	-0.140691	-1.03551	2.57034e-05	-0.0659314	-1.02935
104160156	chr14:104160156:T:C	0.00132399	1.68581	1.60672	0.000233603	0.761599	0.3802	0.000258574	0.697996	0.515282
104160280	chr14:104160280:C:T	1.25109e-05	-1.07666e-10	-1.36927	1.9335e-05	-1.07666e-10	-1.34991	1.99271e-05	-1.07666e-10	-1.34982
104160393	chr14:104160393:G:C	4.04536e-05	0.446807	-0.642525	3.03792e-05	-0.0793695	-0.818695	3.38503e-05	-0.0598314	-0.760123
104160399	chr14:104160399:A:G	0.000403414	-1.07666e-10	2.10409	0.00054644	-1.07666e-10	1.9916	0.000593871	-1.07666e-10	2.04476
104160474	chr14:104160474:G:C	8.06693e-05	1.80895	-1.31447	5.77212e-05	1.09881	-1.35501	6.24922e-05	1.14573	-1.35259
104160590	chr14:104160590:G:A	1.53782e-05	-1.07666e-10	-1.16292	2.17993e-05	-1.07666e-10	-1.22995	2.26473e-05	-1.07666e-10	-1.22186
104160660	chr14:104160660:G:A	7.96036e-06	-1.46287	-0.358527	1.28171e-05	-1.44469	-0.316348	1.25518e-05	-1.46662	-0.345425
104160698	chr14:104160698:C:T	1.25191e-05	-1.07666e-10	-1.36862	1.90781e-05	-1.07666e-10	-1.36328	1.96469e-05	-1.07666e-10	-1.36398
104160729	chr14:104160729:C:T	6.39751e-06	-1.52971	-0.510255	1.09457e-05	-1.50516	-0.41372	1.07531e-05	-1.5183	-0.448406
104161022	chr14:104161022:A:G	4.06177e-06	-1.12834	-1.36592	7.22973e-06	-1.07898	-1.25464	7.5888e-06	-1.02592	-1.28931
104161055	chr14:104161055:A:G	1.14358e-05	-1.44995	-0.00917676	2.37305e-05	-1.43023	0.285166	2.1723e-05	-1.46056	0.197028
104161066	chr14:104161066:A:G	1.24656e-05	-1.07666e-10	-1.3729	1.88865e-05	-1.07666e-10	-1.37338	1.9462e-05	-1.07666e-10	-1.37344
104161176	chr14:104161176:C:T	1.40443e-05	-1.07666e-10	-1.25366	2.03097e-05	-1.07666e-10	-1.30072	2.10505e-05	-1.07666e-10	-1.29498
104161359	chr14:104161359:G:C	1.26929e-05	-1.07666e-10	-1.35483	1.911e-05	-1.07666e-10	-1.36161	1.9706e-05	-1.07666e-10	-1.36098
104161725	chr14:104161725:C:T	0.000196005	2.43969	-1.05742	0.000132061	1.72278	-1.15134	0.000117555	1.57797	-1.15297
104161801	chr14:104161801:C:T	0.00036819	2.14952	-0.136795	0.000181773	1.4455	-0.554571	0.000170997	1.31094	-0.511196
104161802	chr14:104161802:C:T	1.24886e-05	-1.07666e-10	-1.37106	1.88925e-05	-1.07666e-10	-1.37306	1.9472e-05	-1.07666e-10	-1.37293
104161875	chr14:104161875:A:T	3.43308e-06	-1.35554	-1.30688	6.0136e-06	-1.30452	-1.21328	6.00655e-06	-1.31365	-1.2354
104162009	chr14:104162009:T:G	1.63078e-05	-1.39773	0.293505	3.48024e-05	-1.37491	0.612774	3.13502e-05	-1.41256	0.515875
104162019	chr14:104162019:A:G	1.66711e-05	-1.39868	0.316477	3.56671e-05	-1.37591	0.638316	3.21166e-05	-1.41345	0.540922
104162069	chr14:104162069:T:C	1.41473e-05	-1.38103	0.134683	2.94434e-05	-1.35724	0.427887	2.63214e-05	-1.39708	0.325562
104162114	chr14:104162114:T:C	1.77362e-05	-1.38226	0.361998	3.81455e-05	-1.35842	0.688	3.42467e-05	-1.39782	0.589513
104162116	chr14:104162116:G:A	0.000268993	2.02083	-0.322014	0.000137884	1.32323	-0.708634	0.000128975	1.19012	-0.672399
104162190	chr14:104162190:G:A	1.27075e-05	-1.07666e-10	-1.35368	1.89597e-05	-1.07666e-10	-1.36951	1.9566e-05	-1.07666e-10	-1.36811
104162203	chr14:104162203:A:G	1.69428e-05	-1.39809	0.332057	3.62066e-05	-1.3754	0.652823	3.25905e-05	-1.41297	0.555088
104162966	chr14:104162966:A:G	1.90825e-05	-1.40132	0.454222	4.12694e-05	-1.37895	0.787246	3.70504e-05	-1.41605	0.686429
104163055	chr14:104163055:A:G	1.7206e-05	-1.41491	0.364291	3.69187e-05	-1.39324	0.690131	3.32718e-05	-1.429	0.591805
104163365	chr14:104163365:C:T	1.42603e-05	-1.07666e-10	-1.23839	2.11993e-05	-1.07666e-10	-1.25786	2.23137e-05	-1.07666e-10	-1.2367
104163512	chr14:104163512:G:A	2.07268e-05	-1.07666e-10	-0.864448	3.01062e-05	-1.07666e-10	-0.907093	3.19839e-05	-1.07666e-10	-0.876668
104163662	chr14:104163662:A:G	3.98525e-06	-1.23591	-1.27736	7.92126e-06	-1.18906	-1.05322	8.05325e-06	-1.14373	-1.11209
104163798	chr14:104163798:C:T	1.25669e-05	-1.07666e-10	-1.36481	1.92864e-05	-1.07666e-10	-1.35243	1.98279e-05	-1.07666e-10	-1.35481
104163839	chr14:104163839:C:T	6.29812e-06	-1.46023	-0.595394	1.16737e-05	-1.42448	-0.430007	1.12474e-05	-1.45131	-0.47046
104163977	chr14:104163977:T:C	4.2923e-06	-1.08474	-1.35431	7.70172e-06	-1.03147	-1.23892	8.13324e-06	-0.977105	-1.26884
104163991	chr14:104163991:A:G	4.39882e-06	-1.17887	-1.23567	9.07981e-06	-1.1325	-0.973275	9.22243e-06	-1.08288	-1.03738
104164072	chr14:104164072:G:A	7.37557e-06	-1.52171	-0.375989	1.30788e-05	-1.51281	-0.22802	1.2689e-05	-1.52891	-0.272253
104164129	chr14:104164129:C:T	1.25611e-05	-1.07666e-10	-1.36527	1.93182e-05	-1.07666e-10	-1.35078	1.98621e-05	-1.07666e-10	-1.35309
104164169	chr14:104164169:C:T	6.05772e-06	-1.53404	-0.560501	1.05134e-05	-1.53289	-0.426288	1.05638e-05	-1.516	-0.468474
104164242	chr14:104164242:C:T	3.71677e-06	-1.2261	-1.35692	6.99963e-06	-1.14475	-1.22121	7.20802e-06	-1.10276	-1.26395
104164243	chr14:104164243:G:A	1.79032e-05	-1.07666e-10	-1.0109	2.92735e-05	-1.07666e-10	-0.935141	3.15014e-05	-1.07666e-10	-0.891869
104164358	chr14:104164358:T:C	1.41265e-05	-1.24782	-3.65436e-10	2.45465e-05	-1.11126	-3.65436e-10	2.61088e-05	-1.07963	-3.65436e-10
104164374	chr14:104164374:G:A	3.46592e-06	-1.29154	-1.36136	6.39332e-06	-1.22008	-1.23649	6.55755e-06	-1.18462	-1.27667
104164379	chr14:104164379:C:T	1.17119e-05	-1.43526	-3.65436e-10	2.12008e-05	-1.25778	-3.65436e-10	2.14626e-05	-1.27559	-3.65436e-10
104164413	chr14:104164413:C:T	1.08459e-05	-1.51209	-3.65436e-10	1.73381e-05	-1.45892	-3.65436e-10	1.81304e-05	-1.44431	-3.65436e-10
104164464	chr14:104164464:G:A	3.88589e-05	0.758604	-0.99454	4.03622e-05	0.444452	-1.05838	3.70057e-05	0.332667	-1.0635
104164701	chr14:104164701:GTGTA:G	7.82421e-06	-0.46616	-1.37249	8.89225e-06	-0.755867	-1.37078	9.22703e-06	-0.749365	-1.3704
104164706	chr14:104164706:TGTGTGTGA:T	1.4678e-05	-1.20952	-3.65436e-10	2.59079e-05	-1.05728	-3.65436e-10	2.76769e-05	-1.0213	-3.65436e-10
104164735	chr14:104164735:G:C	1.73857e-05	-1.07666e-10	-1.04022	2.8139e-05	-1.07666e-10	-0.974669	3.01678e-05	-1.07666e-10	-0.935126
104164742	chr14:104164742:C:T	1.26073e-05	-1.07666e-10	-1.3616	1.9242e-05	-1.07666e-10	-1.35473	1.9826e-05	-1.07666e-10	-1.35491
104164811	chr14:104164811:G:A	7.0775e-06	-1.53885	-0.400107	1.24366e-05	-1.53294	-0.258243	1.21324e-05	-1.54331	-0.302711
104164833	chr14:104164833:GTC:G	1.73239e-05	-1.07666e-10	-1.04378	2.81918e-05	-1.07666e-10	-0.972795	3.03153e-05	-1.07666e-10	-0.93025
104165004	chr14:104165004:C:T	1.0441e-05	-1.55014	-3.65436e-10	1.59203e-05	-1.54423	-3.65436e-10	1.65117e-05	-1.53783	-3.65436e-10
104165031	chr14:104165031:G:T	1.75894e-05	-1.07666e-10	-1.02858	2.86844e-05	-1.07666e-10	-0.95547	3.084e-05	-1.07666e-10	-0.91309
104165200	chr14:104165200:T:C	3.60701e-05	-0.310408	-3.65436e-10	3.89514e-05	-0.64951	-3.65436e-10	4.06164e-05	-0.637731	-3.65436e-10
104165221	chr14:104165221:TTC:T	1.26158e-05	-1.07666e-10	-1.36092	1.8905e-05	-1.07666e-10	-1.3724	1.94929e-05	-1.07666e-10	-1.37185
104165850	chr14:104165850:T:C	4.90624e-06	-1.55094	-0.754426	6.45908e-06	-1.4893	-0.957037	6.62348e-06	-1.47386	-0.977418
104165920	chr14:104165920:A:G	1.42341e-05	-1.07666e-10	-1.24023	2.21457e-05	-1.07666e-10	-1.21418	2.29783e-05	-1.07666e-10	-1.20735
104166141	chr14:104166141:C:T	2.07688e-05	-1.07666e-10	-0.862423	3.29543e-05	-1.07666e-10	-0.816701	3.34827e-05	-1.07666e-10	-0.830873
104166362	chr14:104166362:G:A	6.46755e-05	-1.30899	1.5825	7.56401e-05	-1.47409	1.48825	7.94984e-05	-1.49002	1.52385
104166446	chr14:104166446:A:G	1.48301e-05	-1.07666e-10	-1.19921	2.33466e-05	-1.07666e-10	-1.16137	2.32618e-05	-1.07666e-10	-1.19509
104166716	chr14:104166716:C:T	1.71862e-05	-1.07666e-10	-1.05177	2.51153e-05	-1.07666e-10	-1.08835	2.61866e-05	-1.07666e-10	-1.07665
104166799	chr14:104166799:G:A	2.67979e-05	-0.60755	-3.65436e-10	3.83324e-05	-0.665529	-3.65436e-10	4.25899e-05	-0.590286	-3.65436e-10
104166890	chr14:104166890:A:C	0.000168008	0.749672	0.478466	0.000128763	0.0530408	0.493108	0.0001287	-0.0228953	0.538474
104167055	chr14:104167055:G:A	1.24676e-05	-1.07666e-10	-1.37274	1.88853e-05	-1.07666e-10	-1.37344	1.94659e-05	-1.07666e-10	-1.37324
104167210	chr14:104167210:G:C	0.000105744	0.835438	-0.0702913	7.99437e-05	0.122775	-0.0532757	7.88951e-05	0.0430062	-0.01679
104167287	chr14:104167287:T:G	0.000119211	0.912647	-0.0276243	8.889e-05	0.187171	-0.0115951	8.77863e-05	0.105728	0.0272757
104167326	chr14:104167326:G:A	0.000139192	0.899518	0.140467	0.00010422	0.177577	0.157106	0.000103249	0.0968345	0.198406
104167391	chr14:104167391:C:T	0.000161823	1.05016	0.140467	0.000118387	0.305033	0.157106	0.000116955	0.221484	0.198406
104167501	chr14:104167501:G:A	1.58139e-05	-1.07666e-10	-1.13499	2.5244e-05	-1.07666e-10	-1.08323	2.61227e-05	-1.07666e-10	-1.0791
104167637	chr14:104167637:C:T	0.000156405	1.2114	-0.0548248	0.000111377	0.439764	-0.0386713	0.000109477	0.352098	0.00171609
104167658	chr14:104167658:T:C	0.00015613	1.01435	0.140467	0.000114616	0.272658	0.157106	0.000113333	0.190022	0.198406
104167731	chr14:104167731:T:C	6.67852e-05	1.56395	-1.25834	4.58499e-05	0.725509	-1.21196	4.46751e-05	0.63933	-1.18182
104167904	chr14:104167904:C:T	0.000159724	0.961624	0.215952	0.00011865	0.229946	0.234409	0.000117483	0.147824	0.27657
104168120	chr14:104168120:T:C	0.000148084	0.948682	0.153222	0.000109801	0.217593	0.169251	0.000108665	0.135947	0.21042
104168138	chr14:104168138:G:A	0.000146851	0.944732	0.148811	0.000108952	0.214298	0.164789	0.000107829	0.132704	0.205944
104168173	chr14:104168173:G:A	0.000148085	0.951499	0.150414	0.000109795	0.220398	0.166391	0.000108631	0.138512	0.207546
104168191	chr14:104168191:C:T	0.00014921	0.959066	0.150414	0.000110456	0.226399	0.166391	0.00010929	0.144557	0.207546
104168210	chr14:104168210:T:C	0.000146515	0.940989	0.150267	0.000108779	0.211229	0.166268	0.000107667	0.129728	0.207412
104168409	chr14:104168409:T:C	0.000147446	0.947991	0.1496	0.000109332	0.217027	0.165535	0.000108197	0.135413	0.20664
104168410	chr14:104168410:A:C	0.000148927	0.957172	0.150414	0.000110283	0.224834	0.166391	0.000109115	0.14295	0.207546
104168447	chr14:104168447:G:A	0.000164721	1.05797	0.150414	0.000120077	0.309915	0.166391	0.00011858	0.226138	0.207546
104168516	chr14:104168516:C:T	0.000146065	0.937766	0.150414	0.000108535	0.20886	0.166391	0.000107415	0.127253	0.207546
104168568	chr14:104168568:G:T	0.000146879	0.943325	0.150414	0.000109043	0.213523	0.166391	0.000107888	0.131644	0.207546
104168861	chr14:104168861:G:A	1.36358e-05	-0.491074	-0.792097	3.15245e-05	-0.11975	-0.741311	3.55039e-05	-0.0637252	-0.708535
104168940	chr14:104168940:T:C	8.96157e-05	1.59467	-0.995014	6.63065e-05	0.699258	-0.816794	6.52281e-05	0.629202	-0.793214
104169171	chr14:104169171:G:C	1.3267e-05	-1.07666e-10	-1.31059	2.13563e-05	-1.07666e-10	-1.25048	2.18793e-05	-1.07666e-10	-1.25636
104169197	chr14:104169197:C:T	1.24947e-05	-1.07666e-10	-1.37057	1.91512e-05	-1.07666e-10	-1.35946	1.99792e-05	-1.07666e-10	-1.34721
104169319	chr14:104169319:G:C	0.000139591	0.892432	0.150414	0.000104419	0.170198	0.166391	0.000103442	0.0895645	0.207546
104169384	chr14:104169384:T:C	1.25185e-05	-1.07666e-10	-1.36867	1.91748e-05	-1.07666e-10	-1.35823	1.97377e-05	-1.07666e-10	-1.35937
104169638	chr14:104169638:A:G	1.27059e-05	-1.07666e-10	-1.35381	1.89869e-05	-1.07666e-10	-1.36808	1.96086e-05	-1.07666e-10	-1.36593
104169906	chr14:104169906:C:T	1.31537e-05	-1.07666e-10	-1.31917	1.94157e-05	-1.07666e-10	-1.34574	2.01049e-05	-1.07666e-10	-1.34094
104170247	chr14:104170247:G:A	3.37606e-06	-1.31407	-1.36509	4.43007e-06	-1.54706	-1.27635	4.37392e-06	-1.54718	-1.31906
104170471	chr14:104170471:T:C	9.34235e-05	0.569608	0.0716614	7.34617e-05	-0.102313	0.0872524	7.32465e-05	-0.175718	0.127646
104170685	chr14:104170685:C:T	1.48289e-05	-1.07666e-10	-1.1993	2.369e-05	-1.07666e-10	-1.14677	2.40581e-05	-1.07666e-10	-1.16143
104170708	chr14:104170708:C:T	0.000114511	0.170716	0.674085	9.67313e-05	-0.428931	0.689044	9.76923e-05	-0.500258	0.740179
104170764	chr14:104170764:G:C	9.23512e-05	0.560405	0.0693202	7.27289e-05	-0.110004	0.0849185	7.24573e-05	-0.184162	0.125257
104170990	chr14:104170990:T:G	0.0328359	4.39888	2.10452	2.28685e-05	-0.591812	-0.590251	2.44324e-05	-0.620989	-0.525003
104171342	chr14:104171342:C:T	2.77955e-06	-1.53362	-1.33996	5.1163e-06	-1.35323	-1.32616	5.29352e-06	-1.37259	-1.30282
104171424	chr14:104171424:T:TCTTCTCACG	3.73221e-05	-1.07666e-10	-0.276287	5.22242e-05	-1.07666e-10	-0.356277	5.67544e-05	-1.07666e-10	-0.303169
104172104	chr14:104172104:A:G	0.452409	5.82774	3.29873	6.52089e-05	-0.0252288	-0.108999	7.02105e-05	-0.0717242	-0.0186796
104172106	chr14:104172106:C:A	9.85396e-05	0.622924	0.0716614	7.67669e-05	-0.0583023	0.0872524	7.63832e-05	-0.133786	0.127646
104172403	chr14:104172403:T:C	0.000101106	0.643018	0.077277	7.85514e-05	-0.041026	0.0929549	7.81252e-05	-0.116964	0.133374
104172451	chr14:104172451:A:G	9.55378e-05	0.591854	0.0717944	7.48447e-05	-0.0838211	0.0874119	7.4511e-05	-0.158732	0.127776
104172589	chr14:104172589:G:A	1.73671e-05	-1.07666e-10	-1.0413	2.32862e-05	-1.07666e-10	-1.16396	2.43885e-05	-1.07666e-10	-1.14779
104172698	chr14:104172698:T:C	1.33676e-05	-1.07666e-10	-1.30304	1.96213e-05	-1.07666e-10	-1.33521	2.04524e-05	-1.07666e-10	-1.3238
104172943	chr14:104172943:G:A	2.39297e-05	-0.720754	-3.65436e-10	5.02874e-05	-0.394069	-3.65436e-10	5.46708e-05	-0.340572	-3.65436e-10
104172947	chr14:104172947:G:A	1.10871e-05	-1.49009	-3.65436e-10	1.58316e-05	-1.54981	-3.65436e-10	1.63038e-05	-1.5505	-3.65436e-10
104173014	chr14:104173014:C:T	1.29597e-05	-1.33403	-3.65436e-10	1.71742e-05	-1.46842	-3.65436e-10	1.77302e-05	-1.46663	-3.65436e-10
104173182	chr14:104173182:C:G	9.76272e-05	0.613621	0.0716614	7.62191e-05	-0.0654647	0.0872524	7.58747e-05	-0.140465	0.127646
104173307	chr14:104173307:C:T	3.69906e-05	0.331297	-0.616507	2.32131e-05	-0.398855	-0.768251	2.29255e-05	-0.466567	-0.743084
104173318	chr14:104173318:C:T	1.44482e-05	-1.07666e-10	-1.22531	2.0432e-05	-1.07666e-10	-1.29472	2.08293e-05	-1.07666e-10	-1.30554
104173674	chr14:104173674:T:C	3.55259e-06	-1.38146	-1.24674	4.809e-06	-1.51954	-1.2218	5.14409e-06	-1.52637	-1.17768
104173899	chr14:104173899:A:G	1.4859e-05	-1.07666e-10	-1.19727	2.14411e-05	-1.07666e-10	-1.24652	2.23347e-05	-1.07666e-10	-1.23576
104174485	chr14:104174485:G:T	9.78009e-05	0.318955	0.368106	1.91327e-05	-1.084	-0.276428	1.99781e-05	-1.12246	-0.224803
104174564	chr14:104174564:G:C	1.8978e-05	-0.952592	-3.65436e-10	2.35549e-05	-1.15249	-3.65436e-10	2.43924e-05	-1.14763	-3.65436e-10
104174664	chr14:104174664:G:A	1.3306e-05	-1.07666e-10	-1.30766	1.96684e-05	-1.07666e-10	-1.33281	2.0271e-05	-1.07666e-10	-1.33271
104174984	chr14:104174984:C:T	6.48256e-05	-1.07666e-10	0.275828	8.26615e-05	-1.07666e-10	0.10293	8.47067e-05	-1.07666e-10	0.0972921
104175275	chr14:104175275:T:C	9.65497e-06	-1.48677	-0.141634	1.7901e-05	-1.43566	0.00868919	2.05622e-05	-1.44831	0.129857
104175442	chr14:104175442:C:A	1.84265e-05	-1.07666e-10	-0.982082	3.08114e-05	-1.07666e-10	-0.883941	3.00458e-05	-1.07666e-10	-0.939181
104175455	chr14:104175455:C:T	0.000152415	1.24457	-0.113833	2.44597e-05	-0.408343	-0.706453	2.59818e-05	-0.437518	-0.646988
104175598	chr14:104175598:A:G	8.64842e-05	-1.07666e-10	0.564088	0.000108607	-1.07666e-10	0.375913	0.000111229	-1.07666e-10	0.369693
104176085	chr14:104176085:A:G	3.44046e-06	-1.47392	-1.18635	5.89979e-06	-1.44672	-1.09019	6.34757e-06	-1.4576	-1.03623
104176107	chr14:104176107:G:A	2.32979e-05	-0.74751	-3.65436e-10	6.2646e-05	-0.174325	-3.65436e-10	6.38277e-05	-0.185715	-3.65436e-10
104176152	chr14:104176152:G:T	0.000220576	1.50037	-3.65436e-10	0.000178514	0.872845	-3.65436e-10	0.00017259	0.809014	-3.65436e-10
104176187	chr14:104176187:C:T	8.88436e-05	0.482154	0.10885	7.07381e-05	-0.17402	0.12118	7.09611e-05	-0.245899	0.166128
104176454	chr14:104176454:T:C	6.90113e-05	-1.07666e-10	0.338396	8.73019e-05	-1.07666e-10	0.157548	8.92925e-05	-1.07666e-10	0.150015
104176520	chr14:104176520:G:C	1.24602e-05	-1.07666e-10	-1.37333	1.89752e-05	-1.07666e-10	-1.36869	1.94844e-05	-1.07666e-10	-1.37229
104176615	chr14:104176615:T:C	6.93446e-05	-1.07666e-10	0.343215	9.36849e-05	-1.07666e-10	0.228112	9.46605e-05	-1.07666e-10	0.208394
104176921	chr14:104176921:C:T	3.91346e-05	-1.07666e-10	-0.228866	5.5772e-05	-1.07666e-10	-0.290552	6.01308e-05	-1.07666e-10	-0.24538
104176948	chr14:104176948:C:T	1.71815e-05	-1.07666e-10	-1.05204	2.68937e-05	-1.07666e-10	-1.01993	2.70387e-05	-1.07666e-10	-1.04463
104177072	chr14:104177072:A:G	0.0734965	8.48817	-1.17905	9.17905e-05	1.57854	-1.37086	9.23021e-05	1.5553	-1.37214
104177123	chr14:104177123:G:A	1.68776e-05	-1.07666e-10	-1.06989	2.43986e-05	-1.07666e-10	-1.1173	2.56287e-05	-1.07666e-10	-1.09819
104177372	chr14:104177372:C:T	1.47673e-05	-1.07666e-10	-1.20346	2.13585e-05	-1.07666e-10	-1.25037	2.22696e-05	-1.07666e-10	-1.23868
104177420	chr14:104177420:C:T	6.15497e-05	-1.07666e-10	0.223972	8.89167e-05	-1.07666e-10	0.175876	9.32068e-05	-1.07666e-10	0.192919
104177522	chr14:104177522:A:G	0.010664	5.44639	-0.0676329	0.000320392	2.22535	-0.767627	0.000321374	2.11948	-0.688778
104177573	chr14:104177573:C:T	2.03744e-05	-1.07666e-10	-0.881595	2.79263e-05	-1.07666e-10	-0.982254	2.8892e-05	-1.07666e-10	-0.978338
104177762	chr14:104177762:T:C	0.00728118	4.34296	0.65422	0.0005142	1.90849	0.0222981	0.000602809	1.99415	0.0655511
104177805	chr14:104177805:G:A	1.04459e-05	-1.54966	-3.65436e-10	1.58709e-05	-1.54734	-3.65436e-10	1.63618e-05	-1.54695	-3.65436e-10
104177810	chr14:104177810:C:T	9.3082e-06	-1.35052	-0.314455	1.41098e-05	-1.50792	-0.157038	1.62935e-05	-1.51312	-0.0380136
104177875	chr14:104177875:A:G	4.27006e-05	0.0966454	-0.238307	3.64878e-05	-0.478279	-0.236569	3.68922e-05	-0.53409	-0.199812
104177933	chr14:104177933:C:T	1.25722e-05	-1.07666e-10	-1.36438	1.89846e-05	-1.07666e-10	-1.36819	1.96028e-05	-1.07666e-10	-1.36623
104177991	chr14:104177991:T:C	1.57444e-05	0.132446	-1.27183	1.26779e-05	-0.445633	-1.32633	1.2649e-05	-0.486734	-1.31759
104178233	chr14:104178233:G:A	3.57792e-05	-1.07666e-10	-0.318508	4.62871e-05	-1.07666e-10	-0.476961	4.9731e-05	-1.07666e-10	-0.435273
104178863	chr14:104178863:G:A	1.95759e-05	-0.921572	-3.65436e-10	2.34453e-05	-1.15715	-3.65436e-10	2.31199e-05	-1.20121	-3.65436e-10
104178865	chr14:104178865:A:G	1.8392e-05	-1.07666e-10	-0.983957	2.61709e-05	-1.07666e-10	-1.04718	2.72458e-05	-1.07666e-10	-1.037
104178918	chr14:104178918:C:T	1.37283e-05	-1.07666e-10	-1.27642	2.04174e-05	-1.07666e-10	-1.29544	2.11495e-05	-1.07666e-10	-1.29028
104179010	chr14:104179010:C:T	1.31937e-05	-1.07666e-10	-1.31613	1.96095e-05	-1.07666e-10	-1.33581	2.02966e-05	-1.07666e-10	-1.33145
104179019	chr14:104179019:T:C	4.54856e-06	-1.00839	-1.37267	6.17369e-06	-1.15121	-1.34032	6.64986e-06	-1.08899	-1.35831
104179534	chr14:104179534:C:T	4.10333e-06	-1.38906	-1.09501	6.56755e-06	-1.26088	-1.1688	6.89576e-06	-1.23467	-1.17633
104179654	chr14:104179654:C:T	1.29356e-05	-1.07666e-10	-1.33589	1.94356e-05	-1.07666e-10	-1.34472	2.01441e-05	-1.07666e-10	-1.33899
104179825	chr14:104179825:C:T	7.29199e-05	0.393488	-3.65436e-10	7.98855e-05	0.0687707	-3.65436e-10	7.28821e-05	-0.0530598	-3.65436e-10
104179855	chr14:104179855:G:A	1.24592e-05	-1.07666e-10	-1.37341	1.88897e-05	-1.07666e-10	-1.37321	1.94616e-05	-1.07666e-10	-1.37346
104180112	chr14:104180112:C:T	2.2373e-05	-0.78802	-3.65436e-10	3.39244e-05	-0.787691	-3.65436e-10	3.33607e-05	-0.834525	-3.65436e-10
104180300	chr14:104180300:TG:T	2.04652e-05	-1.51781	0.640665	2.23346e-05	-1.47956	0.273876	2.41988e-05	-1.51496	0.35936
104180380	chr14:104180380:C:T	8.13663e-05	-1.38105	1.88414	5.1261e-05	-1.55076	1.17587	5.48311e-05	-1.54825	1.2106
104180434	chr14:104180434:T:C	2.32316e-05	-1.40629	0.655926	2.33936e-05	-1.33228	0.172924	2.53819e-05	-1.4019	0.294036
104180887	chr14:104180887:C:T	3.19819e-06	-1.51113	-1.22216	4.7728e-06	-1.55104	-1.19785	4.83048e-06	-1.54643	-1.22053
104181012	chr14:104181012:C:T	7.83403e-05	-1.07666e-10	0.465189	8.78235e-05	-1.07666e-10	0.163505	9.60188e-05	-1.07666e-10	0.222642
104181046	chr14:104181046:CA:C	9.25997e-06	-1.42977	-0.240403	1.1604e-05	-1.51431	-0.34616	1.24179e-05	-1.48937	-0.333398
104181269	chr14:104181269:G:A	0.00120582	-0.840425	4.03947	9.9454e-05	-1.42586	1.71373	0.000114355	-1.43302	1.83042
104181418	chr14:104181418:C:T	2.17451e-05	-1.07666e-10	-0.816485	3.06188e-05	-1.07666e-10	-0.890209	3.21211e-05	-1.07666e-10	-0.872391
104181437	chr14:104181437:G:T	1.80101e-05	-1.46826	0.463319	3.26181e-05	-1.40118	0.574221	3.41632e-05	-1.41753	0.606775
104181604	chr14:104181604:G:A	1.56316e-05	-1.07666e-10	-1.14658	2.12116e-05	-1.07666e-10	-1.25727	2.2353e-05	-1.07666e-10	-1.23494
104181676	chr14:104181676:C:T	3.03084e-05	-1.53479	1.05035	5.43858e-05	-1.50075	1.18502	5.77225e-05	-1.50887	1.22262
104182265	chr14:104182265:G:A	3.57935e-06	-1.30701	-1.31369	4.8638e-06	-1.42951	-1.30049	5.14722e-06	-1.38635	-1.3171
104182465	chr14:104182465:G:A	8.04406e-05	-1.07666e-10	0.491645	9.0034e-05	-1.07666e-10	0.188363	9.86158e-05	-1.07666e-10	0.249329
104182518	chr14:104182518:C:T	1.30192e-05	-1.07666e-10	-1.32945	1.95527e-05	-1.07666e-10	-1.33871	2.02973e-05	-1.07666e-10	-1.33142
104182844	chr14:104182844:T:C	0.00186332	-0.263095	3.89734	0.000117987	-1.14016	1.59891	0.000134523	-1.15454	1.71437
104183051	chr14:104183051:CCCTGCCTGGACCCCCGTCCTCCCTGTCTGGACCCCGGTCCT:C	1.49947e-05	-1.54889	0.360708	2.39804e-05	-1.54726	0.412676	2.55956e-05	-1.54985	0.45037
104183159	chr14:104183159:C:A	3.73801e-06	-1.42738	-1.14994	5.1431e-06	-1.51289	-1.16128	5.31783e-06	-1.48948	-1.18136
104183270	chr14:104183270:C:T	1.15545e-05	-1.4488	-3.65436e-10	1.73428e-05	-1.45865	-3.65436e-10	1.76199e-05	-1.47287	-3.65436e-10
104183555	chr14:104183555:C:T	3.05383e-05	-1.07666e-10	-0.476892	3.97019e-05	-1.07666e-10	-0.630425	4.36816e-05	-1.07666e-10	-0.564976
104183621	chr14:104183621:C:A	2.95768e-06	-1.45431	-1.35716	4.65253e-06	-1.47384	-1.30057	4.74743e-06	-1.46866	-1.31564
104183704	chr14:104183704:G:A	1.30237e-05	-1.5506	0.2215	2.11321e-05	-1.53408	0.273053	2.22311e-05	-1.54009	0.299683
104183746	chr14:104183746:C:T	2.31771e-05	-1.07666e-10	-0.752708	3.24709e-05	-1.07666e-10	-0.831481	3.40858e-05	-1.07666e-10	-0.81302
104183756	chr14:104183756:G:A	6.6028e-05	-1.07666e-10	0.294206	7.48668e-05	-1.07666e-10	0.00388702	8.21265e-05	-1.07666e-10	0.066358
104184048	chr14:104184048:A:G	1.52744e-05	-1.07666e-10	-1.16969	2.07756e-05	-1.07666e-10	-1.27805	2.1933e-05	-1.07666e-10	-1.25391
104184157	chr14:104184157:G:A	4.21299e-06	-1.47587	-0.981833	5.91514e-06	-1.53608	-0.998228	6.01821e-06	-1.52098	-1.02613
104184476	chr14:104184476:AACAGTGGCAGCAATG:A	0.00245057	-0.413063	4.32127	0.000145666	-1.22463	1.89412	0.000169991	-1.23096	2.02481
104184590	chr14:104184590:T:A	1.12379e-05	-1.47658	-3.65436e-10	1.61648e-05	-1.52899	-3.65436e-10	1.63786e-05	-1.54593	-3.65436e-10
104184966	chr14:104184966:C:T	1.46297e-05	-1.21282	-3.65436e-10	1.73536e-05	-1.45802	-3.65436e-10	1.79363e-05	-1.45508	-3.65436e-10
104185060	chr14:104185060:G:A	2.91714e-06	-1.45736	-1.36791	4.29813e-06	-1.50799	-1.34565	4.30508e-06	-1.52286	-1.35925
104185179	chr14:104185179:G:A	1.33223e-05	-1.07666e-10	-1.30643	1.96803e-05	-1.07666e-10	-1.3322	2.04165e-05	-1.07666e-10	-1.32556
104186053	chr14:104186053:C:G	1.41051e-05	-1.07666e-10	-1.24933	2.08347e-05	-1.07666e-10	-1.27521	2.16957e-05	-1.07666e-10	-1.26479
104186187	chr14:104186187:G:A	1.21486e-05	-1.37898	-0.0196851	1.27229e-05	-1.35221	-0.416212	1.42493e-05	-1.35231	-0.332886
104186473	chr14:104186473:C:T	1.06e-05	-1.53502	-3.65436e-10	1.63598e-05	-1.51699	-3.65436e-10	1.67038e-05	-1.52626	-3.65436e-10
104186530	chr14:104186530:C:T	2.79092e-05	0.564491	-1.13141	1.54959e-05	-0.41909	-1.15216	1.5759e-05	-0.394066	-1.19043
104186550	chr14:104186550:G:A	0.0173455	1.52968	4.33554	0.000753077	0.278023	2.03432	0.000933166	0.311663	2.18502
104186590	chr14:104186590:C:T	1.07543e-05	-1.52056	-3.65436e-10	1.58522e-05	-1.54851	-3.65436e-10	1.63958e-05	-1.54488	-3.65436e-10
104186728	chr14:104186728:G:C	5.55271e-06	-1.07645	-1.10513	6.1098e-06	-1.28585	-1.21608	6.38805e-06	-1.27052	-1.21696
104186783	chr14:104186783:G:A	9.74839e-05	-1.07666e-10	0.683814	0.000167126	-1.07666e-10	0.806927	0.000175768	-1.07666e-10	0.827263
104186785	chr14:104186785:T:C	1.43295e-05	-1.5419	0.308344	1.76113e-05	-1.51868	0.0753976	1.92705e-05	-1.52465	0.141317
104186794	chr14:104186794:C:T	1.49833e-05	-1.53043	0.34149	1.8521e-05	-1.4997	0.106777	2.02475e-05	-1.50688	0.173016
104186891	chr14:104186891:A:G	1.15798e-05	-1.52882	0.0822025	8.86341e-06	-1.53331	-0.596581	1.04597e-05	-1.52516	-0.469206
104186931	chr14:104186931:A:G	3.25857e-06	-1.51896	-1.19563	5.45705e-06	-1.52854	-1.08638	5.32958e-06	-1.5358	-1.13283
104187160	chr14:104187160:G:A	1.26704e-05	-1.07666e-10	-1.35661	2.02882e-05	-1.07666e-10	-1.30178	2.04876e-05	-1.07666e-10	-1.32208
104187356	chr14:104187356:G:A	1.26256e-05	-1.07666e-10	-1.36015	1.88848e-05	-1.07666e-10	-1.37347	1.94976e-05	-1.07666e-10	-1.37161
104187373	chr14:104187373:G:A	1.98629e-05	0.252859	-1.15988	2.91007e-05	0.301652	-1.24271	2.79998e-05	0.238163	-1.24787
104187507	chr14:104187507:G:A	3.46532e-06	-1.28805	-1.36502	4.33183e-06	-1.49635	-1.34948	4.39344e-06	-1.51081	-1.35098
104187621	chr14:104187621:G:A	8.26448e-05	-1.07666e-10	0.518678	0.000140123	-1.07666e-10	0.630699	0.000144271	-1.07666e-10	0.629792
104187792	chr14:104187792:T:C	5.54679e-06	-1.02377	-1.15889	5.97078e-06	-1.42338	-1.10156	6.14734e-06	-1.40512	-1.12076
104188151	chr14:104188151:G:A	1.65827e-05	-1.07068	-0.0168332	2.62134e-05	-1.15371	0.108154	2.69321e-05	-1.12832	0.0797382
104188227	chr14:104188227:T:G	5.68425e-06	-0.966263	-1.19191	5.91265e-06	-1.39537	-1.13936	6.1122e-06	-1.37424	-1.15738
104188307	chr14:104188307:T:C	3.4368e-06	-1.28785	-1.37348	4.24227e-06	-1.49698	-1.36975	4.31021e-06	-1.51061	-1.37031
104188572	chr14:104188572:G:A	1.74642e-05	-1.07666e-10	-1.03572	2.50443e-05	-1.07666e-10	-1.09118	2.61982e-05	-1.07666e-10	-1.07621
104188610	chr14:104188610:C:T	4.30446e-06	-1.30715	-1.12907	6.50287e-06	-1.45329	-0.986289	6.68505e-06	-1.42133	-1.0207
104188897	chr14:104188897:C:T	3.66411e-06	-1.44864	-1.14865	6.0742e-06	-1.52248	-0.985293	6.12729e-06	-1.50582	-1.02333
104189121	chr14:104189121:C:T	6.25596e-06	-1.16289	-0.899446	1.1285e-05	-1.17271	-0.715637	1.02114e-05	-1.24295	-0.775452
104189435	chr14:104189435:G:A	1.36985e-05	-1.07666e-10	-1.27858	2.03085e-05	-1.07666e-10	-1.30078	2.11184e-05	-1.07666e-10	-1.29176
104189874	chr14:104189874:CAT:C	3.00169e-06	-1.42916	-1.36754	4.60752e-06	-1.41197	-1.37216	4.72359e-06	-1.41591	-1.37342
104189922	chr14:104189922:C:T	1.45008e-05	-1.07666e-10	-1.22167	2.14711e-05	-1.07666e-10	-1.24511	2.24666e-05	-1.07666e-10	-1.22987
104190322	chr14:104190322:T:C	4.87399e-06	-1.39897	-0.912986	8.45926e-06	-1.49038	-0.686177	8.48958e-06	-1.46727	-0.735797
104190716	chr14:104190716:G:A	1.17626e-05	-1.43095	-3.65436e-10	1.66938e-05	-1.49679	-3.65436e-10	1.73776e-05	-1.48672	-3.65436e-10
104190896	chr14:104190896:C:T	8.70861e-06	-0.56575	-1.16581	8.21257e-06	-0.970585	-1.23557	9.08701e-06	-0.900665	-1.23439
104190907	chr14:104190907:C:T	1.48294e-05	-1.07666e-10	-1.19926	2.15982e-05	-1.07666e-10	-1.23921	2.29869e-05	-1.07666e-10	-1.20698
104191423	chr14:104191423:G:A	1.98432e-05	-0.455598	-0.452412	1.82424e-05	-0.764794	-0.64328	2.07187e-05	-0.672359	-0.638508
104191425	chr14:104191425:G:A	1.9296e-05	-1.07666e-10	-0.935973	2.65315e-05	-1.07666e-10	-1.03349	2.85083e-05	-1.07666e-10	-0.991707
104191493	chr14:104191493:G:A	0.000158165	-1.07666e-10	1.16776	0.000278835	-1.07666e-10	1.3188	0.000294041	-1.07666e-10	1.34182
104191591	chr14:104191591:G:A	1.5194e-05	-1.07666e-10	-1.17498	2.40066e-05	-1.07666e-10	-1.1335	2.46378e-05	-1.07666e-10	-1.13762
104191790	chr14:104191790:C:T	3.763e-06	-1.27694	-1.29371	5.09676e-06	-1.4078	-1.27542	5.48099e-06	-1.36277	-1.27784
104192185	chr14:104192185:C:T	7.17295e-05	-1.07666e-10	0.377028	8.46728e-05	-1.07666e-10	0.126971	8.85299e-05	-1.07666e-10	0.141438
104192231	chr14:104192231:G:A	1.32916e-05	-1.53064	0.221899	1.68455e-05	-1.50425	0.0165052	1.7473e-05	-1.50874	0.0274893
104192323	chr14:104192323:C:T	1.24607e-05	-1.07666e-10	-1.3733	1.90013e-05	-1.07666e-10	-1.36732	1.95348e-05	-1.07666e-10	-1.3697
104192359	chr14:104192359:G:A	2.31433e-05	-1.07666e-10	-0.754167	3.32902e-05	-1.07666e-10	-0.806561	3.3873e-05	-1.07666e-10	-0.819285
104192412	chr14:104192412:C:G	9.31191e-06	-1.53705	-0.127529	1.20932e-05	-1.54971	-0.269475	1.25298e-05	-1.54855	-0.26524
104192468	chr14:104192468:C:T	4.15213e-06	-1.10903	-1.36322	5.39716e-06	-1.27305	-1.3529	5.90469e-06	-1.21283	-1.35333
104192754	chr14:104192754:C:T	4.13082e-06	-1.49408	-0.983319	9.32023e-06	-1.43316	-0.646477	8.51308e-06	-1.47468	-0.725615
104192973	chr14:104192973:T:C	3.70562e-06	-1.25065	-1.33538	5.04821e-06	-1.46192	-1.23087	5.0336e-06	-1.47941	-1.24635
104192980	chr14:104192980:A:C	1.24989e-05	-1.07666e-10	-1.37023	1.88893e-05	-1.07666e-10	-1.37323	1.94833e-05	-1.07666e-10	-1.37234
104192997	chr14:104192997:C:T	0.000198888	-1.07666e-10	1.39687	0.000388464	-1.07666e-10	1.65038	0.000398159	-1.07666e-10	1.64495
104193038	chr14:104193038:C:T	1.41896e-05	-1.07666e-10	-1.24337	2.09317e-05	-1.07666e-10	-1.27056	2.15385e-05	-1.07666e-10	-1.27206
104193334	chr14:104193334:C:T	1.24632e-05	-1.07666e-10	-1.37309	1.90337e-05	-1.07666e-10	-1.36561	1.98605e-05	-1.07666e-10	-1.35317
104193512	chr14:104193512:C:T	2.20719e-05	-0.801567	-3.65436e-10	3.42914e-05	-0.776931	-3.65436e-10	3.22348e-05	-0.868856	-3.65436e-10
104193611	chr14:104193611:C:T	1.34596e-05	-1.07666e-10	-1.29618	2.09861e-05	-1.07666e-10	-1.26796	2.1588e-05	-1.07666e-10	-1.26976
104193640	chr14:104193640:C:T	1.10178e-05	-1.49636	-3.65436e-10	1.73488e-05	-1.4583	-3.65436e-10	1.71616e-05	-1.49923	-3.65436e-10
104193721	chr14:104193721:G:A	1.27655e-05	-1.07666e-10	-1.34913	1.9194e-05	-1.07666e-10	-1.35723	1.98403e-05	-1.07666e-10	-1.35419
104193810	chr14:104193810:A:G	1.14581e-05	-1.45718	-3.65436e-10	1.6788e-05	-1.49116	-3.65436e-10	1.73929e-05	-1.48584	-3.65436e-10
104193886	chr14:104193886:T:C	4.82316e-06	-1.01481	-1.30763	5.35029e-06	-1.32684	-1.30784	5.26082e-06	-1.36083	-1.32078
104194057	chr14:104194057:G:A	1.29925e-05	-1.07666e-10	-1.3315	2.03322e-05	-1.07666e-10	-1.29962	2.16585e-05	-1.07666e-10	-1.26651
104194221	chr14:104194221:G:A	1.04323e-05	-1.55097	-3.65436e-10	1.58593e-05	-1.54807	-3.65436e-10	1.63207e-05	-1.54947	-3.65436e-10
104194269	chr14:104194269:G:A	5.42711e-06	-0.83214	-1.37233	5.60888e-06	-1.21453	-1.37294	5.587e-06	-1.24804	-1.37342
104194612	chr14:104194612:T:G	1.80833e-05	-0.317305	-0.68358	1.80869e-05	-0.597022	-0.819613	2.05243e-05	-0.501488	-0.818804
104194842	chr14:104194842:G:A	4.89297e-05	-0.00548908	-3.65436e-10	5.61916e-05	-0.283056	-3.65436e-10	5.88489e-05	-0.266929	-3.65436e-10
104195097	chr14:104195097:A:G	3.08134e-06	-1.4285	-1.34201	4.34699e-06	-1.49185	-1.35049	4.51969e-06	-1.4812	-1.35226
104195179	chr14:104195179:T:G	1.36108e-05	-1.28501	-3.65436e-10	1.81909e-05	-1.4109	-3.65436e-10	1.9061e-05	-1.39426	-3.65436e-10
104195402	chr14:104195402:T:C	3.05916e-06	-1.42593	-1.3518	4.32011e-06	-1.48982	-1.35872	4.49256e-06	-1.4794	-1.36008
104195677	chr14:104195677:G:A	8.9338e-06	-0.64843	-1.0576	1.15422e-05	-0.692833	-1.17298	1.21564e-05	-0.702495	-1.14155
104195785	chr14:104195785:G:A	4.23059e-05	-1.07666e-10	-0.150946	7.10458e-05	-1.07666e-10	-0.0484999	7.40019e-05	-1.07666e-10	-0.037812
104195991	chr14:104195991:T:G	1.56389e-05	-0.592022	-0.554087	1.69458e-05	-0.829319	-0.652486	1.97318e-05	-0.744957	-0.614715
104196122	chr14:104196122:T:C	5.54763e-05	0.406677	-0.286595	6.24581e-05	0.440552	-0.61788	5.86256e-05	0.335506	-0.606236
104196196	chr14:104196196:G:A	2.06591e-05	0.292628	-1.16035	2.80181e-05	0.263447	-1.24242	2.68992e-05	0.171105	-1.22091
104196397	chr14:104196397:C:T	3.3758e-06	-1.5511	-1.12814	5.39332e-06	-1.536	-1.09066	5.46441e-06	-1.54881	-1.09484
104196452	chr14:104196452:G:A	1.32703e-05	-1.07666e-10	-1.31034	1.95282e-05	-1.07666e-10	-1.33996	2.03768e-05	-1.07666e-10	-1.3275
104196503	chr14:104196503:A:G	1.44419e-05	-0.0451508	-1.18059	2.17368e-05	0.0178449	-1.25066	2.07422e-05	-0.0803493	-1.22938
104196581	chr14:104196581:A:G	1.53047e-05	-0.0650871	-1.10263	2.27117e-05	-0.00213668	-1.18681	2.18004e-05	-0.0994882	-1.16049
104196584	chr14:104196584:C:G	0.000145789	1.08629	-3.65436e-10	0.000171857	0.834836	-3.65436e-10	0.000151936	0.681557	-3.65436e-10
104196654	chr14:104196654:G:A	2.77782e-06	-1.54314	-1.33106	4.15141e-06	-1.55108	-1.33729	4.2582e-06	-1.55078	-1.34228
104196792	chr14:104196792:CT:C	2.2855e-05	0.357733	-1.12444	3.16326e-05	0.354055	-1.21169	3.01297e-05	0.252301	-1.18869
104197075	chr14:104197075:G:A	5.15648e-05	-0.4334	0.480366	3.40433e-05	-0.683723	-0.100469	3.9445e-05	-0.594312	-0.0726841
104197377	chr14:104197377:T:G	5.24252e-05	-1.07666e-10	0.0635132	9.44343e-05	-1.07666e-10	0.23608	9.66981e-05	-1.07666e-10	0.229692
104197417	chr14:104197417:G:A	2.12419e-05	0.29536	-1.13526	2.86432e-05	0.266026	-1.22293	2.75189e-05	0.172703	-1.19973
104197497	chr14:104197497:C:A	1.28372e-05	-1.07666e-10	-1.34353	1.97273e-05	-1.07666e-10	-1.32982	2.0029e-05	-1.07666e-10	-1.34472
104198052	chr14:104198052:CATCT:C	5.11234e-05	-1.07666e-10	0.0383696	6.16448e-05	-1.07666e-10	-0.190435	6.50049e-05	-1.07666e-10	-0.167439
104198274	chr14:104198274:A:G	2.39537e-05	0.369213	-1.08896	3.1794e-05	0.335092	-1.18764	3.06265e-05	0.241386	-1.16142
104198403	chr14:104198403:G:A	1.29295e-05	-1.07666e-10	-1.33636	2.03024e-05	-1.07666e-10	-1.30109	2.14229e-05	-1.07666e-10	-1.27744
104198471	chr14:104198471:A:G	6.26817e-05	-0.62082	0.863016	3.81352e-05	-0.849468	0.178782	4.38308e-05	-0.767775	0.20621
104198497	chr14:104198497:A:G	9.44252e-05	0.818589	-0.166654	0.000103522	0.852615	-0.524656	9.74831e-05	0.739324	-0.501548
104198885	chr14:104198885:C:A	1.95968e-05	-1.07666e-10	-0.92051	2.77874e-05	-1.07666e-10	-0.987243	2.93e-05	-1.07666e-10	-0.964315
104198995	chr14:104198995:T:C	9.89985e-05	0.640542	0.0586887	0.000103731	0.670318	-0.340339	9.78871e-05	0.561791	-0.319878
104199207	chr14:104199207:G:A	0.0001164	0.861161	-3.65436e-10	0.000138816	0.621324	-3.65436e-10	0.000123504	0.474369	-3.65436e-10
104199328	chr14:104199328:A:G	0.000111647	0.929743	-0.110277	0.000121604	0.964418	-0.475468	0.000114062	0.848882	-0.454039
104199348	chr14:104199348:C:T	1.28084e-05	-1.07666e-10	-1.34578	1.98765e-05	-1.07666e-10	-1.32229	2.03409e-05	-1.07666e-10	-1.32927
104199370	chr14:104199370:G:T	5.8797e-05	-1.07666e-10	0.178217	6.85465e-05	-1.07666e-10	-0.0843116	7.29487e-05	-1.07666e-10	-0.0521456
104199393	chr14:104199393:G:A	3.9063e-06	-1.45285	-1.08043	8.92275e-06	-1.39021	-0.733008	8.10968e-06	-1.43898	-0.809862
104199530	chr14:104199530:G:A	4.53941e-05	-1.07666e-10	-0.0804903	5.52709e-05	-1.07666e-10	-0.299578	5.80215e-05	-1.07666e-10	-0.281088
104200179	chr14:104200179:G:T	1.28093e-05	-1.07666e-10	-1.3457	1.96744e-05	-1.07666e-10	-1.33251	1.99976e-05	-1.07666e-10	-1.34629
104200208	chr14:104200208:A:G	2.05117e-05	-0.874877	-3.65436e-10	3.55288e-05	-0.741481	-3.65436e-10	3.82726e-05	-0.697169	-3.65436e-10
104200236	chr14:104200236:C:T	8.18555e-06	-0.610566	-1.18294	1.16234e-05	-0.582978	-1.27583	1.1736e-05	-0.609246	-1.26999
104200481	chr14:104200481:A:G	4.58701e-05	-1.07666e-10	-0.070061	7.64506e-05	-1.07666e-10	0.024821	8.01733e-05	-1.07666e-10	0.0422882
104200484	chr14:104200484:T:C	0.000106693	0.847337	-0.0732552	0.000115497	0.883111	-0.44569	0.000108766	0.769804	-0.422506
104200510	chr14:104200510:C:T	1.32543e-05	-1.07666e-10	-1.31155	1.97291e-05	-1.07666e-10	-1.32973	2.04679e-05	-1.07666e-10	-1.32304
104200770	chr14:104200770:A:G	9.39616e-05	0.81973	-0.172717	9.91034e-05	0.831282	-0.546942	9.47192e-05	0.731048	-0.522034
104200928	chr14:104200928:C:T	4.77383e-05	-1.07666e-10	-0.0301403	7.89908e-05	-1.07666e-10	0.0575074	8.31204e-05	-1.07666e-10	0.0783874
104201106	chr14:104201106:C:T	3.88276e-06	-1.18905	-1.35028	5.06001e-06	-1.33621	-1.35425	5.33835e-06	-1.31616	-1.35082
104201518	chr14:104201518:C:A	0.0001047	0.755222	-3.65436e-10	0.000125509	0.520553	-3.65436e-10	0.00011187	0.375438	-3.65436e-10
104201606	chr14:104201606:G:A	3.40475e-06	-1.47066	-1.20004	5.45337e-06	-1.54586	-1.06973	5.51088e-06	-1.54094	-1.09424
104201620	chr14:104201620:G:A	3.10468e-05	-1.07666e-10	-0.460378	4.29116e-05	-1.07666e-10	-0.552681	4.66369e-05	-1.07666e-10	-0.49951
104201643	chr14:104201643:C:T	1.32543e-05	-1.07666e-10	-1.31155	1.97291e-05	-1.07666e-10	-1.32973	2.04679e-05	-1.07666e-10	-1.32304
104201658	chr14:104201658:C:T	8.12809e-06	-1.54154	-0.259008	1.99868e-05	-1.50649	0.18974	1.8222e-05	-1.53161	0.0923371
104201712	chr14:104201712:A:G	1.63966e-05	-1.07666e-10	-1.0988	2.67293e-05	-1.07666e-10	-1.02606	2.68804e-05	-1.07666e-10	-1.0505
104201797	chr14:104201797:G:A	1.58797e-05	-1.13083	-3.65436e-10	2.08065e-05	-1.27656	-3.65436e-10	2.05879e-05	-1.3172	-3.65436e-10
104201825	chr14:104201825:G:A	1.07915e-05	-0.146209	-1.37091	1.70747e-05	-0.106703	-1.36753	1.74967e-05	-0.109616	-1.37027
104201930	chr14:104201930:CA:C	9.12475e-05	1.04268	-0.424979	0.000195794	1.05941	-0.0941692	0.000186637	1.03784	-0.15058
104202121	chr14:104202121:G:A	8.1925e-06	-0.421244	-1.37141	7.61914e-06	-0.91941	-1.36175	7.44175e-06	-0.970825	-1.36397
104202147	chr14:104202147:T:C	5.15386e-05	1.26533	-1.21887	2.55896e-05	0.268222	-1.33786	2.86337e-05	0.341558	-1.32888
104202253	chr14:104202253:C:T	2.32388e-05	-0.750049	-3.65436e-10	4.03364e-05	-0.614569	-3.65436e-10	4.36344e-05	-0.566056	-3.65436e-10
104202338	chr14:104202338:G:A	2.35956e-05	-0.734811	-3.65436e-10	2.83513e-05	-0.96715	-3.65436e-10	3.02032e-05	-0.933954	-3.65436e-10
104202481	chr14:104202481:C:T	1.37924e-05	-1.07666e-10	-1.27175	2.15896e-05	-1.07666e-10	-1.23961	2.22161e-05	-1.07666e-10	-1.24109
104202489	chr14:104202489:G:A	3.84516e-06	-1.51993	-1.02913	8.60821e-06	-1.46979	-0.689317	7.97624e-06	-1.50416	-0.761273
104202967	chr14:104202967:G:A	1.3688e-05	-1.07666e-10	-1.27936	2.1558e-05	-1.07666e-10	-1.24108	2.19151e-05	-1.07666e-10	-1.25473
104203062	chr14:104203062:A:G	1.69465e-05	-1.07666e-10	-1.06581	2.43086e-05	-1.07666e-10	-1.121	2.56409e-05	-1.07666e-10	-1.09771
104203241	chr14:104203241:G:A	4.89255e-05	-1.07666e-10	-0.00557425	8.1342e-05	-1.07666e-10	0.0868381	8.56482e-05	-1.07666e-10	0.108346
104203470	chr14:104203470:A:G	1.0918e-05	-0.133314	-1.37215	9.29177e-06	-0.71622	-1.36647	9.04331e-06	-0.772491	-1.36739
104205359	chr14:104205359:A:G	0.00569784	1.56289	3.18908	0.000582761	0.488632	1.56732	0.000748117	0.570784	1.70487
104205514	chr14:104205514:T:C	1.71421e-05	-1.07666e-10	-1.05433	2.45695e-05	-1.07666e-10	-1.11032	2.59195e-05	-1.07666e-10	-1.08691
104205687	chr14:104205687:A:AGGGCTG	1.3258e-05	-1.07666e-10	-1.31127	1.97338e-05	-1.07666e-10	-1.32949	2.04716e-05	-1.07666e-10	-1.32286
104205971	chr14:104205971:C:T	1.58246e-05	-1.07666e-10	-1.13431	2.28647e-05	-1.07666e-10	-1.18223	2.40672e-05	-1.07666e-10	-1.16105
104206028	chr14:104206028:T:C	1.73338e-05	-1.07666e-10	-1.04321	2.48779e-05	-1.07666e-10	-1.09784	2.62067e-05	-1.07666e-10	-1.07589
104206050	chr14:104206050:C:T	4.85015e-05	-1.07666e-10	-0.0142782	6.24156e-05	-1.07666e-10	-0.17801	6.30168e-05	-1.07666e-10	-0.198501
104206104	chr14:104206104:C:A	1.26611e-05	-1.07666e-10	-1.35734	1.95396e-05	-1.07666e-10	-1.33938	2.00051e-05	-1.07666e-10	-1.34592
104206122	chr14:104206122:G:A	3.76067e-05	-1.07666e-10	-0.26869	5.48085e-05	-1.07666e-10	-0.307978	5.77084e-05	-1.07666e-10	-0.286499
104206884	chr14:104206884:T:C	6.65223e-05	1.55308	-1.25141	3.20251e-05	0.492068	-1.33737	3.58948e-05	0.571128	-1.33244
104206965	chr14:104206965:C:T	1.91772e-05	-0.94215	-3.65436e-10	2.96949e-05	-0.920848	-3.65436e-10	2.81411e-05	-1.00467	-3.65436e-10
104207196	chr14:104207196:G:C	5.45108e-05	1.38749	-1.28496	2.77313e-05	0.368925	-1.35819	3.08386e-05	0.442573	-1.35571
104207298	chr14:104207298:G:A	2.21917e-05	0.486218	-1.28237	1.84662e-05	-0.147564	-1.24832	1.65311e-05	-0.276502	-1.26016
104207314	chr14:104207314:G:C	1.86996e-05	-0.96737	-3.65436e-10	2.89376e-05	-0.946684	-3.65436e-10	2.74679e-05	-1.02888	-3.65436e-10
104207331	chr14:104207331:C:T	2.99042e-06	-1.54389	-1.25657	4.7993e-06	-1.52294	-1.22042	5.12564e-06	-1.52479	-1.18286
104207519	chr14:104207519:A:G	5.75041e-05	1.43325	-1.27727	2.89314e-05	0.408328	-1.35523	3.22662e-05	0.484847	-1.35273
104207613	chr14:104207613:C:T	1.12054e-05	-1.47948	-3.65436e-10	1.58196e-05	-1.55057	-3.65436e-10	1.64404e-05	-1.54216	-3.65436e-10
104207614	chr14:104207614:G:A	1.5932e-05	0.167462	-1.29501	1.2829e-05	-0.484174	-1.27594	1.2445e-05	-0.537547	-1.28304
104207615	chr14:104207615:A:G	3.29596e-06	-1.55026	-1.15291	5.30997e-06	-1.53872	-1.10352	5.7423e-06	-1.53982	-1.05423
104207648	chr14:104207648:G:A	5.98265e-05	-1.07666e-10	0.195575	6.80951e-05	-1.07666e-10	-0.0909182	7.26911e-05	-1.07666e-10	-0.055684
104207683	chr14:104207683:C:T	4.03925e-05	-0.197228	-3.65436e-10	4.61872e-05	-0.479122	-3.65436e-10	5.01532e-05	-0.42682	-3.65436e-10
104207720	chr14:104207720:T:C	1.28593e-05	-1.07666e-10	-1.3418	1.99657e-05	-1.07666e-10	-1.31781	2.03932e-05	-1.07666e-10	-1.3267
104207740	chr14:104207740:G:T	1.36457e-05	-1.28245	-3.65436e-10	2.37135e-05	-1.14578	-3.65436e-10	2.82169e-05	-1.00198	-3.65436e-10
104207858	chr14:104207858:C:T	1.46992e-05	-1.07666e-10	-1.20808	2.34448e-05	-1.07666e-10	-1.15718	2.31787e-05	-1.07666e-10	-1.19867
104208002	chr14:104208002:C:T	0.0219976	1.44356	4.65925	0.0012062	0.393726	2.38968	0.0016065	0.472109	2.5678
104209438	chr14:104209438:G:A	1.42435e-05	-1.07666e-10	-1.23957	2.23698e-05	-1.07666e-10	-1.20411	2.27212e-05	-1.07666e-10	-1.2186
104209671	chr14:104209671:A:G	7.24673e-06	-0.550605	-1.36472	1.12598e-05	-0.542872	-1.34772	1.04544e-05	-0.642256	-1.35262
104210109	chr14:104210109:G:A	1.89475e-05	-0.954203	-3.65436e-10	2.93501e-05	-0.932528	-3.65436e-10	2.78263e-05	-1.01592	-3.65436e-10
104210321	chr14:104210321:C:T	2.81327e-06	-1.55027	-1.31125	4.42481e-06	-1.54582	-1.27878	4.5298e-06	-1.55109	-1.28013
104210480	chr14:104210480:C:T	8.87277e-06	-0.500131	-1.21276	8.50315e-06	-0.995347	-1.17604	8.36591e-06	-1.0443	-1.17344
104210560	chr14:104210560:T:C	3.84789e-05	-1.07666e-10	-0.245764	6.17665e-05	-1.07666e-10	-0.188463	6.85786e-05	-1.07666e-10	-0.113922
104210576	chr14:104210576:C:G	1.15461e-05	-0.349146	-1.10038	1.08634e-05	-0.878921	-1.04751	1.06094e-05	-0.931277	-1.04888
104210592	chr14:104210592:G:A	7.24073e-06	-1.54837	-0.367784	1.07053e-05	-1.54736	-0.393725	1.1439e-05	-1.54938	-0.355494
104210654	chr14:104210654:G:A	8.10872e-05	-1.07666e-10	0.499652	0.000134854	-1.07666e-10	0.592367	0.000149534	-1.07666e-10	0.665624
104210728	chr14:104210728:G:A	0.000206714	-1.07666e-10	1.43546	0.000234977	-1.07666e-10	1.14767	0.000246708	-1.07666e-10	1.1663
104210771	chr14:104210771:G:T	1.39066e-05	-1.07666e-10	-1.26351	2.22125e-05	-1.07666e-10	-1.21117	2.24125e-05	-1.07666e-10	-1.23228
104210888	chr14:104210888:G:A	1.38033e-05	-0.201566	-1.0694	1.28004e-05	-0.776406	-0.985938	1.23128e-05	-0.834559	-0.996707
104211088	chr14:104211088:G:A	0.000144834	-1.07666e-10	1.07971	0.000165012	-1.07666e-10	0.794194	0.000173252	-1.07666e-10	0.812843
104211175	chr14:104211175:G:A	1.45193e-05	-1.07666e-10	-1.22039	2.30725e-05	-1.07666e-10	-1.17318	2.34438e-05	-1.07666e-10	-1.1873
104211243	chr14:104211243:T:C	9.37933e-06	-1.35764	-0.299725	1.27735e-05	-1.43753	-0.326921	1.3283e-05	-1.43269	-0.322724
104211359	chr14:104211359:G:A	1.21779e-05	-1.39625	-3.65436e-10	1.71676e-05	-1.4688	-3.65436e-10	1.77685e-05	-1.46448	-3.65436e-10
104212187	chr14:104212187:G:A	2.26085e-05	-1.07666e-10	-0.777546	3.21763e-05	-1.07666e-10	-0.840594	3.37289e-05	-1.07666e-10	-0.823546
104212321	chr14:104212321:T:G	0.000260682	0.93105	0.736376	8.59526e-05	0.00495986	0.137012	0.000105704	0.0898732	0.228867
104212700	chr14:104212700:C:T	3.89359e-05	-0.233956	-3.65436e-10	6.39947e-05	-0.153024	-3.65436e-10	5.74742e-05	-0.290566	-3.65436e-10
104212862	chr14:104212862:T:G	3.28255e-06	-1.54128	-1.16597	5.35085e-06	-1.51031	-1.12426	5.37809e-06	-1.53371	-1.12585
104212912	chr14:104212912:C:T	1.35845e-05	-1.07666e-10	-1.28695	2.02129e-05	-1.07666e-10	-1.3055	2.10874e-05	-1.07666e-10	-1.29323
104213050	chr14:104213050:G:A	1.45435e-05	-0.830903	-0.387824	1.2356e-05	-1.22938	-0.568301	1.24102e-05	-1.26677	-0.556616
104213132	chr14:104213132:G:A	3.40744e-05	-0.367327	-3.65436e-10	5.53896e-05	-0.297433	-3.65436e-10	5.01655e-05	-0.426575	-3.65436e-10
104213338	chr14:104213338:G:A	1.2694e-05	-1.07666e-10	-1.35474	1.961e-05	-1.07666e-10	-1.33579	2.00731e-05	-1.07666e-10	-1.34252
104213744	chr14:104213744:G:A	1.47264e-05	-1.07666e-10	-1.20623	2.17553e-05	-1.07666e-10	-1.23196	2.27788e-05	-1.07666e-10	-1.21607
104213854	chr14:104213854:C:T	3.29012e-05	-1.07666e-10	-0.402365	5.29194e-05	-1.07666e-10	-0.343053	5.79784e-05	-1.07666e-10	-0.281831
104213897	chr14:104213897:G:A	1.27392e-05	-0.272439	-1.07875	2.01489e-05	-0.213748	-1.09493	1.82858e-05	-0.343492	-1.09229
104214824	chr14:104214824:T:C	1.24908e-05	-1.07666e-10	-1.37088	1.89683e-05	-1.07666e-10	-1.36905	1.94682e-05	-1.07666e-10	-1.37312
104215702	chr14:104215702:AGT:A	1.34974e-05	-1.07666e-10	-1.29338	2.01271e-05	-1.07666e-10	-1.30976	2.05621e-05	-1.07666e-10	-1.31845
104215759	chr14:104215759:C:T	1.24663e-05	-1.07666e-10	-1.37285	1.89466e-05	-1.07666e-10	-1.3702	1.94718e-05	-1.07666e-10	-1.37294
104215817	chr14:104215817:A:G	3.71107e-06	-1.21906	-1.36549	5.58404e-06	-1.23934	-1.35257	5.90268e-06	-1.20736	-1.35913
104215872	chr14:104215872:C:T	1.32819e-05	-1.07666e-10	-1.30947	1.92303e-05	-1.07666e-10	-1.35534	2.00956e-05	-1.07666e-10	-1.3414
104216070	chr14:104216070:A:G	0.00390277	0.237371	4.1362	0.000348918	-0.504028	2.04704	0.000460915	-0.434023	2.22533
104216305	chr14:104216305:C:T	1.65718e-05	0.162702	-1.25087	2.74355e-05	0.239317	-1.2393	2.41335e-05	0.0854326	-1.24373
104216817	chr14:104216817:G:C	5.70598e-06	-0.811897	-1.34246	7.1647e-06	-0.985364	-1.35729	8.0114e-06	-0.906211	-1.35483
104216866	chr14:104216866:C:T	2.18558e-05	-0.811408	-3.65436e-10	3.60735e-05	-0.726266	-3.65436e-10	4.13666e-05	-0.619429	-3.65436e-10
104218537	chr14:104218537:G:A	2.78642e-06	-1.50815	-1.36296	4.13033e-06	-1.54024	-1.35323	4.3274e-06	-1.52005	-1.35688
104218665	chr14:104218665:C:A	1.4254e-05	-1.07666e-10	-1.23884	2.2697e-05	-1.07666e-10	-1.18959	2.29616e-05	-1.07666e-10	-1.20808
104218695	chr14:104218695:G:A	1.33738e-05	-1.07666e-10	-1.30258	1.93191e-05	-1.07666e-10	-1.35073	2.02444e-05	-1.07666e-10	-1.33402
104218794	chr14:104218794:G:A	1.32914e-05	-1.07666e-10	-1.30876	1.92531e-05	-1.07666e-10	-1.35415	2.01602e-05	-1.07666e-10	-1.33819
104218945	chr14:104218945:G:A	4.40178e-06	-1.11232	-1.30155	9.30833e-06	-0.95869	-1.12222	9.38797e-06	-0.925477	-1.177
104219474	chr14:104219474:C:T	2.23375e-05	0.0338571	-0.823462	3.68776e-05	0.108168	-0.812388	3.19866e-05	-0.0431237	-0.833462
104219498	chr14:104219498:T:C	5.58513e-06	-0.804204	-1.37156	7.13425e-06	-0.973828	-1.37309	7.98369e-06	-0.891018	-1.37348
104219858	chr14:104219858:A:C	1.05071e-05	-1.54382	-3.65436e-10	1.58973e-05	-1.54568	-3.65436e-10	1.63265e-05	-1.54911	-3.65436e-10
104219876	chr14:104219876:G:A	1.24691e-05	-1.07666e-10	-1.37262	1.90312e-05	-1.07666e-10	-1.36574	1.94893e-05	-1.07666e-10	-1.37204
104220009	chr14:104220009:G:A	2.64816e-06	-1.54864	-1.37337	4.01542e-06	-1.54911	-1.37257	4.13385e-06	-1.55038	-1.37231
104220142	chr14:104220142:C:A	1.44072e-05	-1.07666e-10	-1.22815	2.07821e-05	-1.07666e-10	-1.27773	2.12836e-05	-1.07666e-10	-1.28397
104220143	chr14:104220143:C:T	2.27639e-05	-1.07666e-10	-0.770699	3.20952e-05	-1.07666e-10	-0.843117	3.27601e-05	-1.07666e-10	-0.852692
104220227	chr14:104220227:AG:A	3.34372e-05	0.00801928	-0.394223	2.44097e-05	-0.544431	-0.572413	2.48991e-05	-0.536695	-0.590376
104220302	chr14:104220302:C:T	2.46328e-05	-0.691795	-3.65436e-10	2.84524e-05	-0.963591	-3.65436e-10	2.79241e-05	-1.01241	-3.65436e-10
104220466	chr14:104220466:G:T	5.68954e-06	-1.36196	-0.795283	8.9081e-06	-1.34011	-0.78475	8.93014e-06	-1.32384	-0.828634
104220504	chr14:104220504:AGT:A	3.47438e-06	-1.52211	-1.12835	5.52778e-06	-1.4984	-1.10363	5.57246e-06	-1.48226	-1.1418
104220977	chr14:104220977:T:G	4.9013e-05	-1.07666e-10	-0.00378769	6.4755e-05	-1.07666e-10	-0.141214	6.28762e-05	-1.07666e-10	-0.200735
104221047	chr14:104221047:T:C	1.14897e-05	-1.45442	-3.65436e-10	1.77051e-05	-1.43797	-3.65436e-10	1.78553e-05	-1.4596	-3.65436e-10
104221403	chr14:104221403:T:C	1.75652e-05	-1.02995	-3.65436e-10	2.79053e-05	-0.983007	-3.65436e-10	2.97908e-05	-0.947703	-3.65436e-10
104221881	chr14:104221881:G:A	1.35151e-05	-1.07666e-10	-1.29207	2.01375e-05	-1.07666e-10	-1.30924	2.07105e-05	-1.07666e-10	-1.31126
104221896	chr14:104221896:G:A	1.44461e-05	-1.07666e-10	-1.22545	2.27688e-05	-1.07666e-10	-1.18643	2.26631e-05	-1.07666e-10	-1.22117
104222117	chr14:104222117:C:T	2.57072e-05	-1.07666e-10	-0.649101	4.34558e-05	-1.07666e-10	-0.540079	4.33441e-05	-1.07666e-10	-0.572733
104222229	chr14:104222229:C:T	1.44573e-05	-1.07666e-10	-1.22468	2.13337e-05	-1.07666e-10	-1.25153	2.25296e-05	-1.07666e-10	-1.22707
104223362	chr14:104223362:C:T	1.2785e-05	-1.07666e-10	-1.3476	1.96239e-05	-1.07666e-10	-1.33508	2.01333e-05	-1.07666e-10	-1.33953
104223818	chr14:104223818:T:G	1.89636e-05	-0.953354	-3.65436e-10	2.88144e-05	-0.950948	-3.65436e-10	3.24084e-05	-0.863484	-3.65436e-10
104223976	chr14:104223976:CT:C	5.76597e-06	-0.990779	-1.15312	7.55174e-06	-1.04161	-1.24843	7.67048e-06	-1.04142	-1.2631
104224156	chr14:104224156:G:C	6.44794e-05	0.903624	-0.633153	5.84684e-05	0.762077	-1.00541	5.58625e-05	0.678639	-0.997648
104224166	chr14:104224166:C:A	4.3464e-06	-1.53261	-0.893919	5.49793e-06	-1.52604	-1.08141	5.64407e-06	-1.52559	-1.08571
104224218	chr14:104224218:G:T	6.66018e-06	-0.926049	-1.07368	8.30086e-06	-1.00199	-1.19347	8.25044e-06	-1.01062	-1.22102
104224244	chr14:104224244:C:T	1.78563e-05	-1.07666e-10	-1.01352	2.66141e-05	-1.07666e-10	-1.03038	2.73399e-05	-1.07666e-10	-1.03356
104224348	chr14:104224348:C:G	1.25597e-05	-1.07666e-10	-1.36538	1.88899e-05	-1.07666e-10	-1.3732	1.94617e-05	-1.07666e-10	-1.37345
104224389	chr14:104224389:TG:T	7.08717e-06	-0.984959	-0.952629	8.62123e-06	-1.05846	-1.09913	8.52002e-06	-1.06649	-1.13299
104224777	chr14:104224777:C:T	1.0444e-05	-1.54985	-3.65436e-10	1.61677e-05	-1.52881	-3.65436e-10	1.67386e-05	-1.52419	-3.65436e-10
104225044	chr14:104225044:C:T	6.86727e-06	-0.965256	-1.00385	8.42035e-06	-1.04092	-1.14025	8.34082e-06	-1.04956	-1.17118
104226487	chr14:104226487:T:G	1.2484e-05	-1.07666e-10	-1.37142	1.88854e-05	-1.07666e-10	-1.37344	1.9506e-05	-1.07666e-10	-1.37118
104226783	chr14:104226783:G:A	4.86466e-06	-1.39697	-0.91691	5.8583e-06	-1.3797	-1.16427	6.2306e-06	-1.36417	-1.14826
104226817	chr14:104226817:C:T	1.32671e-05	-1.07666e-10	-1.31059	1.96374e-05	-1.07666e-10	-1.33439	2.0404e-05	-1.07666e-10	-1.32617
104226864	chr14:104226864:A:G	8.58248e-06	-0.767214	-0.978936	9.96204e-06	-0.865659	-1.14738	1.03306e-05	-0.865068	-1.14172
104226991	chr14:104226991:G:A	1.25124e-05	-1.07666e-10	-1.36916	1.91082e-05	-1.07666e-10	-1.3617	1.95622e-05	-1.07666e-10	-1.3683
104227334	chr14:104227334:C:T	1.08179e-05	-1.51467	-3.65436e-10	1.65466e-05	-1.50564	-3.65436e-10	1.73083e-05	-1.49071	-3.65436e-10
104227430	chr14:104227430:C:T	5.7173e-05	0.815082	-0.664875	7.94456e-05	0.837066	-0.773817	7.44048e-05	0.748071	-0.780454
104227449	chr14:104227449:C:T	9.27224e-06	-0.733546	-0.935302	1.06305e-05	-0.834172	-1.11392	1.10267e-05	-0.833725	-1.10786
104228021	chr14:104228021:A:G	4.95143e-05	0.706363	-0.699975	6.90662e-05	0.728532	-0.805291	6.4785e-05	0.640844	-0.811673
104228211	chr14:104228211:G:T	1.74775e-05	-1.03496	-3.65436e-10	2.22001e-05	-1.21173	-3.65436e-10	2.25304e-05	-1.22704	-3.65436e-10
104228281	chr14:104228281:C:T	5.00521e-05	0.674786	-0.657595	7.01841e-05	0.705228	-0.765929	6.60419e-05	0.621437	-0.77305
104228377	chr14:104228377:G:A	1.57798e-05	-1.07666e-10	-1.13714	2.30233e-05	-1.07666e-10	-1.17532	2.33753e-05	-1.07666e-10	-1.19022
104228440	chr14:104228440:C:T	3.41646e-06	-1.53129	-1.13598	4.85163e-06	-1.55097	-1.18154	5.04452e-06	-1.54415	-1.17945
104228786	chr14:104228786:C:T	2.17819e-05	-1.07666e-10	-0.814792	3.51592e-05	-1.07666e-10	-0.751938	3.42742e-05	-1.07666e-10	-0.807508
104228815	chr14:104228815:G:C	1.72558e-05	-1.07666e-10	-1.04773	2.7163e-05	-1.07666e-10	-1.00997	2.68265e-05	-1.07666e-10	-1.05251
104228880	chr14:104228880:C:T	3.24218e-06	-1.52644	-1.19318	4.63241e-06	-1.55031	-1.22843	4.78689e-06	-1.54665	-1.22937
104228978	chr14:104228978:G:A	2.22512e-05	-1.07666e-10	-0.79348	3.77472e-05	-1.07666e-10	-0.680913	4.17837e-05	-1.07666e-10	-0.609396
104229299	chr14:104229299:C:T	3.04233e-06	-1.45125	-1.332	4.60289e-06	-1.43138	-1.35376	4.73735e-06	-1.42219	-1.36423
104229403	chr14:104229403:C:T	2.12457e-05	-0.839719	-3.65436e-10	2.6089e-05	-1.05031	-3.65436e-10	2.64413e-05	-1.06697	-3.65436e-10
104229498	chr14:104229498:C:G	1.95165e-05	-1.07666e-10	-0.924614	2.90199e-05	-1.07666e-10	-0.943842	2.98236e-05	-1.07666e-10	-0.946602
104229578	chr14:104229578:C:T	9.90728e-06	-0.816386	-0.786218	1.12514e-05	-0.906869	-0.984461	1.14793e-05	-0.910844	-0.99051
104229598	chr14:104229598:TGTG:T	2.21424e-05	-1.07666e-10	-0.798381	3.57636e-05	-1.07666e-10	-0.734894	3.48365e-05	-1.07666e-10	-0.791236
104229784	chr14:104229784:G:A	1.96617e-05	0.407373	-1.32458	3.10517e-05	0.467813	-1.34398	2.92237e-05	0.376606	-1.34353
104229943	chr14:104229943:G:A	1.40393e-05	-1.07666e-10	-1.25401	2.19752e-05	-1.07666e-10	-1.22191	2.16537e-05	-1.07666e-10	-1.26672
104230115	chr14:104230115:C:T	1.35232e-05	-1.07666e-10	-1.29147	2.02316e-05	-1.07666e-10	-1.30458	2.05953e-05	-1.07666e-10	-1.31684
104230152	chr14:104230152:A:G	1.35614e-05	-1.07666e-10	-1.28864	2.02869e-05	-1.07666e-10	-1.30185	2.06421e-05	-1.07666e-10	-1.31457
104230153	chr14:104230153:G:A	2.29014e-05	-0.764676	-3.65436e-10	2.87567e-05	-0.952954	-3.65436e-10	3.03757e-05	-0.928259	-3.65436e-10
104230418	chr14:104230418:C:T	6.73374e-05	0.828335	-0.514493	9.37127e-05	0.862463	-0.634053	8.74529e-05	0.772483	-0.643285
104230435	chr14:104230435:G:A	1.25338e-05	-1.07666e-10	-1.36745	1.8887e-05	-1.07666e-10	-1.37335	1.94893e-05	-1.07666e-10	-1.37204
104230544	chr14:104230544:C:T	1.2613e-05	-1.07666e-10	-1.36114	1.90249e-05	-1.07666e-10	-1.36608	1.95348e-05	-1.07666e-10	-1.36971
104230616	chr14:104230616:C:T	6.3529e-06	-1.41888	-0.628086	6.91345e-06	-1.41654	-0.96182	7.37118e-06	-1.40541	-0.938914
104230712	chr14:104230712:G:A	1.29446e-05	-1.07666e-10	-1.3352	1.94618e-05	-1.07666e-10	-1.34337	1.98931e-05	-1.07666e-10	-1.35153
104231267	chr14:104231267:T:C	1.38101e-05	-1.07666e-10	-1.27047	2.30673e-05	-1.07666e-10	-1.17341	2.27599e-05	-1.07666e-10	-1.2169
104232333	chr14:104232333:C:T	1.24666e-05	-1.07666e-10	-1.37282	1.89701e-05	-1.07666e-10	-1.36896	1.94775e-05	-1.07666e-10	-1.37264
104232513	chr14:104232513:C:T	1.25579e-05	-1.07666e-10	-1.36552	1.95016e-05	-1.07666e-10	-1.34133	1.97784e-05	-1.07666e-10	-1.35731
104232537	chr14:104232537:A:G	1.35137e-05	-1.07666e-10	-1.29217	2.02415e-05	-1.07666e-10	-1.30409	2.05923e-05	-1.07666e-10	-1.31699
104232582	chr14:104232582:C:T	1.39573e-05	-1.07666e-10	-1.25987	2.08629e-05	-1.07666e-10	-1.27385	2.11664e-05	-1.07666e-10	-1.28949
104232798	chr14:104232798:GC:G	1.26223e-05	-1.07666e-10	-1.36041	1.96903e-05	-1.07666e-10	-1.3317	1.99174e-05	-1.07666e-10	-1.35031
104233092	chr14:104233092:C:A	2.74894e-05	-1.07666e-10	-0.582075	3.76954e-05	-1.07666e-10	-0.682287	3.8651e-05	-1.07666e-10	-0.68733
104233158	chr14:104233158:G:A	6.5963e-06	-1.38425	-0.625119	7.18428e-06	-1.38083	-0.959094	7.67352e-06	-1.36867	-0.935453
104233220	chr14:104233220:A:G	1.24589e-05	-1.07666e-10	-1.37344	1.90251e-05	-1.07666e-10	-1.36607	1.95058e-05	-1.07666e-10	-1.37119
104233321	chr14:104233321:G:A	1.25757e-05	-1.07666e-10	-1.3641	1.95564e-05	-1.07666e-10	-1.33852	1.98174e-05	-1.07666e-10	-1.35534
104233326	chr14:104233326:G:T	6.27961e-05	-1.07666e-10	0.24402	0.000110333	-1.07666e-10	0.391683	0.000113914	-1.07666e-10	0.393542
104233444	chr14:104233444:G:A	1.26699e-05	-1.07666e-10	-1.35665	1.98195e-05	-1.07666e-10	-1.32516	2.00159e-05	-1.07666e-10	-1.34538
104233560	chr14:104233560:G:C	1.26237e-05	-1.07666e-10	-1.3603	1.96938e-05	-1.07666e-10	-1.33152	1.99202e-05	-1.07666e-10	-1.35017
104233779	chr14:104233779:C:T	1.25987e-05	-1.07666e-10	-1.36228	1.92802e-05	-1.07666e-10	-1.35275	1.96732e-05	-1.07666e-10	-1.36264
104233829	chr14:104233829:A:G	1.26492e-05	-1.07666e-10	-1.35828	1.97642e-05	-1.07666e-10	-1.32795	1.99733e-05	-1.07666e-10	-1.34751
104233932	chr14:104233932:C:T	1.40044e-05	-1.07666e-10	-1.2565	2.09194e-05	-1.07666e-10	-1.27115	2.12271e-05	-1.07666e-10	-1.28663
104234054	chr14:104234054:A:G	6.88536e-05	0.33611	-3.65436e-10	8.06249e-05	0.0779832	-3.65436e-10	8.48989e-05	0.0995583	-3.65436e-10
104234151	chr14:104234151:A:T	1.40046e-05	-1.07666e-10	-1.25649	2.09441e-05	-1.07666e-10	-1.26997	2.1239e-05	-1.07666e-10	-1.28607
104234217	chr14:104234217:G:T	9.27531e-05	0.994703	-0.360635	0.000127503	1.02445	-0.488133	0.000117184	0.923361	-0.501515
104234234	chr14:104234234:A:G	1.72846e-05	-1.07666e-10	-1.04606	2.43735e-05	-1.07666e-10	-1.11833	2.48784e-05	-1.07666e-10	-1.1279
104234314	chr14:104234314:G:C	1.44049e-05	-1.07666e-10	-1.2283	2.10054e-05	-1.07666e-10	-1.26704	2.2117e-05	-1.07666e-10	-1.24556
104234534	chr14:104234534:C:G	1.24948e-05	-1.07666e-10	-1.37056	1.88847e-05	-1.07666e-10	-1.37347	1.94822e-05	-1.07666e-10	-1.3724
104234668	chr14:104234668:C:G	1.26337e-05	-1.07666e-10	-1.3595	1.9722e-05	-1.07666e-10	-1.33009	1.99414e-05	-1.07666e-10	-1.3491
104234700	chr14:104234700:G:A	6.05332e-06	-1.46257	-0.6327	5.87145e-06	-1.48181	-1.05991	6.38799e-06	-1.47728	-1.0102
104234803	chr14:104234803:T:C	1.67109e-05	-1.07666e-10	-1.07981	2.34874e-05	-1.07666e-10	-1.15536	2.54741e-05	-1.07666e-10	-1.10424
104234865	chr14:104234865:G:T	1.41128e-05	-1.07666e-10	-1.24879	2.21693e-05	-1.07666e-10	-1.21311	2.185e-05	-1.07666e-10	-1.2577
104234921	chr14:104234921:C:G	1.2502e-05	-1.07666e-10	-1.36999	1.89037e-05	-1.07666e-10	-1.37247	1.94667e-05	-1.07666e-10	-1.3732
104235143	chr14:104235143:G:A	1.95489e-05	-1.07666e-10	-0.922952	2.69052e-05	-1.07666e-10	-1.0195	2.94366e-05	-1.07666e-10	-0.959665
104235339	chr14:104235339:T:C	1.36894e-05	-1.07666e-10	-1.27925	2.01229e-05	-1.07666e-10	-1.30997	2.10921e-05	-1.07666e-10	-1.293
104235354	chr14:104235354:G:A	1.61302e-05	-1.07666e-10	-1.11518	2.25317e-05	-1.07666e-10	-1.1969	2.38415e-05	-1.07666e-10	-1.17048
104235417	chr14:104235417:A:G	1.64442e-05	-1.07666e-10	-1.0959	2.28949e-05	-1.07666e-10	-1.18091	2.42574e-05	-1.07666e-10	-1.15318
104235429	chr14:104235429:A:G	1.61444e-05	-1.07666e-10	-1.1143	2.25478e-05	-1.07666e-10	-1.19619	2.38606e-05	-1.07666e-10	-1.16968
104235760	chr14:104235760:C:T	1.26073e-05	-1.07666e-10	-1.3616	1.89522e-05	-1.07666e-10	-1.3699	1.95871e-05	-1.07666e-10	-1.36703
104235895	chr14:104235895:A:G	4.96181e-06	-1.52822	-0.765888	5.32597e-06	-1.54226	-1.09697	5.83471e-06	-1.52568	-1.0524
104235973	chr14:104235973:G:A	1.47958e-05	-1.07666e-10	-1.20153	2.14267e-05	-1.07666e-10	-1.24718	2.26549e-05	-1.07666e-10	-1.22153
104236126	chr14:104236126:C:T	1.33191e-05	-1.07666e-10	-1.30667	2.07417e-05	-1.07666e-10	-1.27968	2.12095e-05	-1.07666e-10	-1.28745
104236515	chr14:104236515:G:A	1.66339e-05	-1.07666e-10	-1.08443	2.41426e-05	-1.07666e-10	-1.12785	2.49403e-05	-1.07666e-10	-1.12542
104236516	chr14:104236516:C:G	8.68045e-06	-0.860805	-0.873995	1.37457e-05	-0.900273	-0.790822	1.2568e-05	-0.964762	-0.845985
104236595	chr14:104236595:A:G	1.37394e-05	-1.07666e-10	-1.27561	2.15123e-05	-1.07666e-10	-1.2432	2.16765e-05	-1.07666e-10	-1.26567
104236723	chr14:104236723:A:G	3.4953e-05	-1.07666e-10	-0.34187	6.53772e-05	-1.07666e-10	-0.131651	7.52396e-05	-1.07666e-10	-0.0212248
104236997	chr14:104236997:G:A	4.6412e-06	-0.993015	-1.36789	7.38087e-06	-0.95884	-1.35409	8.04366e-06	-0.905348	-1.35167
104237082	chr14:104237082:T:C	2.59256e-05	-1.07666e-10	-0.640642	3.25514e-05	-1.07666e-10	-0.829002	3.19598e-05	-1.07666e-10	-0.877422
104237411	chr14:104237411:T:C	5.87426e-05	-0.711319	0.888612	6.65019e-05	-0.815841	0.701248	7.59659e-05	-0.794839	0.783221
104237412	chr14:104237412:G:A	1.52278e-05	-1.12067	-0.052085	2.61338e-05	-1.13216	0.0835639	2.71519e-05	-1.10839	0.0679312
104237417	chr14:104237417:A:C	6.99513e-06	-1.17187	-0.778793	1.25821e-05	-1.17494	-0.604608	1.44697e-05	-1.15117	-0.518674
104237465	chr14:104237465:C:T	4.42213e-06	-1.43649	-0.972757	5.45359e-06	-1.43108	-1.18447	5.87775e-06	-1.42229	-1.14844
104237571	chr14:104237571:C:T	2.3128e-05	-1.07666e-10	-0.754828	3.18178e-05	-1.07666e-10	-0.851798	3.32951e-05	-1.07666e-10	-0.836493
104237591	chr14:104237591:G:A	6.22852e-06	-1.15052	-0.916218	1.1035e-05	-1.15404	-0.756715	1.27507e-05	-1.12987	-0.666446
104237652	chr14:104237652:C:G	5.90213e-06	-1.50936	-0.611196	1.00951e-05	-1.49881	-0.500969	9.97375e-06	-1.49605	-0.545892
104237655	chr14:104237655:T:C	9.3807e-05	-0.677839	1.32321	0.000103317	-0.807652	1.13363	0.000117828	-0.79706	1.22438
104237775	chr14:104237775:G:T	3.5087e-05	-0.647	0.308957	4.0866e-05	-0.778119	0.176592	4.69285e-05	-0.76692	0.273644
104237901	chr14:104237901:C:T	1.28631e-05	-1.07666e-10	-1.34151	1.92275e-05	-1.07666e-10	-1.35548	1.97272e-05	-1.07666e-10	-1.3599
104237907	chr14:104237907:G:A	2.91904e-05	-0.953183	0.431147	5.22099e-05	-0.974114	0.617562	5.3993e-05	-0.960819	0.60777
104237947	chr14:104237947:A:G	2.69719e-05	-0.969509	0.368432	4.52983e-05	-0.993287	0.494733	5.10417e-05	-0.976382	0.567122
104238293	chr14:104238293:C:T	1.04476e-05	-1.5495	-3.65436e-10	1.58659e-05	-1.54765	-3.65436e-10	1.63322e-05	-1.54876	-3.65436e-10
104238315	chr14:104238315:A:G	8.78124e-06	-1.00761	-0.715644	1.62358e-05	-1.00573	-0.518872	1.90143e-05	-0.980609	-0.416102
104238326	chr14:104238326:G:A	4.52835e-06	-1.31819	-1.06733	8.31974e-06	-1.33674	-0.856451	9.43292e-06	-1.29102	-0.806678
104238385	chr14:104238385:C:T	3.19216e-05	-0.92849	0.495899	5.74954e-05	-0.949938	0.689819	5.95283e-05	-0.935573	0.680123
104238498	chr14:104238498:A:G	3.32424e-05	-0.910364	0.518319	5.99802e-05	-0.931347	0.713537	6.21136e-05	-0.916671	0.703733
104238535	chr14:104238535:G:A	3.26905e-05	-0.908716	0.499928	5.89711e-05	-0.929411	0.694633	6.10716e-05	-0.914508	0.684653
104238799	chr14:104238799:T:C	1.57242e-05	-0.885522	-0.255153	2.3453e-05	-0.916856	-0.23997	2.70056e-05	-0.896376	-0.149482
104239083	chr14:104239083:G:A	0.000405369	-0.697831	2.80675	0.000372635	-0.766595	2.37537	0.000540468	-0.739588	2.69012
104239117	chr14:104239117:T:C	1.81431e-05	-0.77849	-0.219095	2.70167e-05	-0.81213	-0.20324	3.12526e-05	-0.788933	-0.110868
104239128	chr14:104239128:T:A	9.04722e-06	-1.53762	-0.155796	1.17143e-05	-1.54827	-0.302747	9.99113e-06	-1.55067	-0.489531
104239146	chr14:104239146:T:C	7.96288e-06	-1.01813	-0.80295	1.39091e-05	-1.06881	-0.610469	1.51858e-05	-1.0631	-0.558442
104239147	chr14:104239147:G:A	5.51094e-06	-1.41967	-0.769473	5.89025e-06	-1.41883	-1.1197	6.44846e-06	-1.4013	-1.07676
104239223	chr14:104239223:TG:T	0.000195643	-0.81437	2.19479	0.000266469	-0.922183	2.19562	0.000386124	-0.909765	2.52402
104239297	chr14:104239297:C:T	1.07746e-05	-1.51868	-3.65436e-10	1.6877e-05	-1.48587	-3.65436e-10	1.85056e-05	-1.42383	-3.65436e-10
104239301	chr14:104239301:G:T	1.56363e-05	-1.07666e-10	-1.14628	2.46121e-05	-1.07666e-10	-1.10858	2.6688e-05	-1.07666e-10	-1.05769
104239345	chr14:104239345:C:T	1.67685e-05	-0.860974	-0.215398	2.50666e-05	-0.892392	-0.197897	2.90206e-05	-0.87018	-0.103716
104239362	chr14:104239362:A:G	1.74907e-05	-0.833601	-0.200604	2.61436e-05	-0.865269	-0.182952	3.03121e-05	-0.842256	-0.0880997
104239522	chr14:104239522:G:A	9.8393e-06	-1.54581	-0.0636785	1.27369e-05	-1.551	-0.216321	1.08046e-05	-1.55057	-0.41136
104239667	chr14:104239667:G:A	6.0939e-06	-0.916206	-1.17238	9.58269e-06	-0.923602	-1.12826	1.13333e-05	-0.890266	-1.02389
104239680	chr14:104239680:G:T	1.53938e-05	-1.16191	-3.65436e-10	2.30618e-05	-1.17365	-3.65436e-10	2.27071e-05	-1.21922	-3.65436e-10
104239926	chr14:104239926:C:T	6.24426e-06	-1.46605	-0.598162	6.8438e-06	-1.46044	-0.928045	7.3339e-06	-1.45395	-0.89545
104239971	chr14:104239971:G:A	8.47417e-05	-1.07666e-10	0.543735	0.000145354	-1.07666e-10	0.667347	0.000127139	-1.07666e-10	0.503376
104240023	chr14:104240023:T:G	2.06062e-05	-0.781289	-0.0889932	3.0883e-05	-0.811556	-0.0700629	3.57707e-05	-0.790357	0.0255832
104240058	chr14:104240058:G:A	7.65487e-05	-0.362337	0.804391	8.59046e-05	-0.501321	0.642734	0.000100903	-0.494292	0.766545
104240153	chr14:104240153:C:G	1.71845e-05	-0.894871	-0.156996	2.57599e-05	-0.92238	-0.140624	2.97479e-05	-0.901324	-0.0478191
104240359	chr14:104240359:A:G	2.52918e-05	-1.07666e-10	-0.665392	3.39608e-05	-1.07666e-10	-0.786616	3.05338e-05	-1.07666e-10	-0.923067
104240628	chr14:104240628:G:A	1.04352e-05	-1.55069	-3.65436e-10	1.58769e-05	-1.54696	-3.65436e-10	1.64411e-05	-1.54212	-3.65436e-10
104240637	chr14:104240637:C:T	1.36487e-05	-0.817259	-0.464973	2.0569e-05	-0.831788	-0.456251	2.37755e-05	-0.800472	-0.372774
104240827	chr14:104240827:C:G	6.60032e-06	-1.46254	-0.546211	7.14407e-06	-1.45688	-0.888661	7.66409e-06	-1.45038	-0.854972
104241004	chr14:104241004:T:C	8.7972e-05	-0.494658	1.0758	7.92896e-05	-0.569409	0.630693	9.45712e-05	-0.547419	0.754869
104241013	chr14:104241013:C:T	4.91641e-06	-1.2138	-1.0895	9.94958e-06	-1.22969	-0.7846	1.03014e-05	-1.18037	-0.829246
104241120	chr14:104241120:A:G	3.67236e-05	-0.391065	0.0986103	4.59709e-05	-0.523649	0.0398333	5.17201e-05	-0.518045	0.12199
104241235	chr14:104241235:A:G	3.47187e-05	-0.400519	0.0519228	4.35851e-05	-0.532546	-0.00456313	4.89581e-05	-0.526704	0.0757662
104241325	chr14:104241325:C:T	1.86749e-05	-0.432992	-0.535699	2.74276e-05	-0.457354	-0.54292	3.23285e-05	-0.407731	-0.458221
104241933	chr14:104241933:G:A	2.89483e-05	-0.530361	-3.65436e-10	4.03482e-05	-0.614278	-3.65436e-10	3.70291e-05	-0.730197	-3.65436e-10
104242170	chr14:104242170:T:C	5.6696e-05	-0.343392	0.485222	6.76325e-05	-0.484044	0.386309	7.90669e-05	-0.477471	0.505862
104242195	chr14:104242195:T:C	4.81012e-06	-1.4692	-0.855951	5.94053e-06	-1.46323	-1.06679	6.37442e-06	-1.45685	-1.03276
104242240	chr14:104242240:A:C	2.5593e-05	-0.555495	-0.0980589	3.03574e-05	-0.685271	-0.213513	3.32521e-05	-0.685117	-0.152668
104242248	chr14:104242248:AC:A	1.62642e-05	-1.07666e-10	-1.10691	2.5377e-05	-1.07666e-10	-1.07798	2.67657e-05	-1.07666e-10	-1.05478
104242260	chr14:104242260:T:C	1.25104e-05	-1.07666e-10	-1.36931	1.89212e-05	-1.07666e-10	-1.37154	1.96459e-05	-1.07666e-10	-1.36403
104242573	chr14:104242573:T:C	1.45371e-05	-1.07666e-10	-1.21917	2.02552e-05	-1.07666e-10	-1.30341	2.07566e-05	-1.07666e-10	-1.30904
104242862	chr14:104242862:C:T	1.30254e-05	-1.07666e-10	-1.32897	1.90038e-05	-1.07666e-10	-1.36718	1.95535e-05	-1.07666e-10	-1.36875
104243110	chr14:104243110:C:T	1.30275e-05	-1.07666e-10	-1.32881	1.99034e-05	-1.07666e-10	-1.32094	2.04698e-05	-1.07666e-10	-1.32295
104243111	chr14:104243111:A:G	1.71847e-05	-0.120005	-0.93185	1.73271e-05	-0.326262	-1.13329	1.85873e-05	-0.304984	-1.11444
104243376	chr14:104243376:A:G	1.26055e-05	-1.07666e-10	-1.36174	1.89053e-05	-1.07666e-10	-1.37238	1.98281e-05	-1.07666e-10	-1.3548
104243384	chr14:104243384:A:G	1.04314e-05	-1.55105	-3.65436e-10	1.58523e-05	-1.54851	-3.65436e-10	1.64038e-05	-1.54439	-3.65436e-10
104243533	chr14:104243533:T:C	1.15821e-05	-1.06905	-0.37736	1.88723e-05	-1.16918	-0.204945	2.1913e-05	-1.11542	-0.1394
104243710	chr14:104243710:T:A	1.05665e-05	-1.53818	-3.65436e-10	1.62201e-05	-1.52557	-3.65436e-10	1.68968e-05	-1.51478	-3.65436e-10
104243764	chr14:104243764:G:A	4.69191e-06	-1.00592	-1.34411	6.18984e-06	-1.11602	-1.37289	6.34616e-06	-1.12093	-1.37312
104243836	chr14:104243836:G:A	1.32739e-05	-1.07666e-10	-1.31007	1.94319e-05	-1.07666e-10	-1.34491	2.05412e-05	-1.07666e-10	-1.31947
104243857	chr14:104243857:A:G	1.35561e-05	-1.07666e-10	-1.28904	1.9719e-05	-1.07666e-10	-1.33024	2.09808e-05	-1.07666e-10	-1.2983
104244023	chr14:104244023:C:T	4.80919e-06	-1.45647	-0.86887	5.96038e-06	-1.45019	-1.0765	6.40193e-06	-1.44315	-1.04215
104244168	chr14:104244168:T:G	1.214e-05	-1.05346	-0.345899	1.97696e-05	-1.15536	-0.172323	2.30246e-05	-1.10089	-0.104449
104244181	chr14:104244181:C:T	4.22978e-05	-0.151138	-3.65436e-10	4.49601e-05	-0.506049	-3.65436e-10	5.95154e-05	-0.255667	-3.65436e-10
104244314	chr14:104244314:C:T	5.88071e-06	-1.30207	-0.822128	1.14863e-05	-1.3289	-0.541774	1.30259e-05	-1.28998	-0.484982
104244431	chr14:104244431:G:A	1.26612e-05	-1.07666e-10	-1.35733	1.99137e-05	-1.07666e-10	-1.32042	2.09957e-05	-1.07666e-10	-1.29758
104244677	chr14:104244677:G:A	1.25217e-05	-1.07666e-10	-1.36841	1.88981e-05	-1.07666e-10	-1.37276	1.94624e-05	-1.07666e-10	-1.37342
104244712	chr14:104244712:C:T	1.98643e-05	-0.0905901	-0.816359	1.95066e-05	-0.297799	-1.04327	2.09948e-05	-0.277237	-1.02039
104244767	chr14:104244767:C:T	1.26119e-05	-1.07666e-10	-1.36123	1.89083e-05	-1.07666e-10	-1.37222	1.98409e-05	-1.07666e-10	-1.35416
104245151	chr14:104245151:G:A	4.33295e-06	-1.35063	-1.07899	7.95948e-06	-1.36706	-0.870402	8.97494e-06	-1.32564	-0.821824
104245453	chr14:104245453:C:A	1.05342e-05	-1.54124	-3.65436e-10	1.58591e-05	-1.54808	-3.65436e-10	1.63036e-05	-1.55052	-3.65436e-10
104245700	chr14:104245700:T:C	1.16291e-05	-1.44236	-3.65436e-10	1.8498e-05	-1.39416	-3.65436e-10	2.11899e-05	-1.28838	-3.65436e-10
104246058	chr14:104246058:T:C	1.49557e-05	-1.07666e-10	-1.19078	2.19086e-05	-1.07666e-10	-1.22495	2.31899e-05	-1.07666e-10	-1.19819
104246765	chr14:104246765:C:T	4.93356e-06	-1.46605	-0.833767	6.06678e-06	-1.46	-1.049	6.52397e-06	-1.45306	-1.01336
104246942	chr14:104246942:G:C	4.73768e-06	-1.46284	-0.877482	5.88252e-06	-1.45672	-1.08312	6.31629e-06	-1.44964	-1.04913
104246952	chr14:104246952:T:A	1.30774e-05	-1.07666e-10	-1.32499	1.90295e-05	-1.07666e-10	-1.36583	1.95765e-05	-1.07666e-10	-1.36757
104246996	chr14:104246996:T:C	1.85442e-05	-0.94826	-0.0274571	2.5385e-05	-1.0119	-0.0657629	3.15534e-05	-0.937444	0.0472216
104247285	chr14:104247285:T:A	1.24614e-05	-1.07666e-10	-1.37324	1.88919e-05	-1.07666e-10	-1.37309	1.94821e-05	-1.07666e-10	-1.3724
104247298	chr14:104247298:G:A	3.21677e-05	-0.929642	0.504732	4.34424e-05	-1.00785	0.467465	5.43103e-05	-0.942691	0.595503
104247314	chr14:104247314:T:G	8.43147e-06	-1.08482	-0.679082	1.35043e-05	-1.16808	-0.540737	1.57577e-05	-1.10468	-0.479893
104247837	chr14:104247837:C:T	1.04544e-05	-1.54885	-3.65436e-10	1.58115e-05	-1.55108	-3.65436e-10	1.63061e-05	-1.55036	-3.65436e-10
104247863	chr14:104247863:G:T	1.26856e-05	-1.07666e-10	-1.35541	1.89512e-05	-1.07666e-10	-1.36996	1.99843e-05	-1.07666e-10	-1.34695
104247979	chr14:104247979:C:A	1.30034e-05	-1.07666e-10	-1.33066	1.91789e-05	-1.07666e-10	-1.35802	2.01586e-05	-1.07666e-10	-1.33827
104248427	chr14:104248427:G:A	2.72829e-05	-1.07666e-10	-0.589613	3.83981e-05	-1.07666e-10	-0.663817	4.21896e-05	-1.07666e-10	-0.599727
104248624	chr14:104248624:G:A	1.93375e-05	-0.933825	-3.65436e-10	2.51729e-05	-1.08606	-3.65436e-10	2.73148e-05	-1.03447	-3.65436e-10
104248643	chr14:104248643:G:C	1.47462e-05	-1.07666e-10	-1.20489	2.19858e-05	-1.07666e-10	-1.22143	2.31218e-05	-1.07666e-10	-1.20113
104248671	chr14:104248671:A:AG	1.26667e-05	-1.07666e-10	-1.3569	1.90955e-05	-1.07666e-10	-1.36237	1.97291e-05	-1.07666e-10	-1.35981
104248698	chr14:104248698:C:T	1.35697e-05	-1.07666e-10	-1.28803	1.93791e-05	-1.07666e-10	-1.34763	1.99213e-05	-1.07666e-10	-1.35012
104248774	chr14:104248774:C:T	5.07061e-06	-1.48398	-0.788428	5.6527e-06	-1.47952	-1.10017	6.03791e-06	-1.47439	-1.06945
104248836	chr14:104248836:G:C	1.26439e-05	-1.07666e-10	-1.3587	1.90209e-05	-1.07666e-10	-1.36629	1.95686e-05	-1.07666e-10	-1.36798
104248993	chr14:104248993:C:T	1.85999e-05	-0.972718	-3.65436e-10	2.45893e-05	-1.10951	-3.65436e-10	2.31945e-05	-1.19799	-3.65436e-10
104249167	chr14:104249167:A:C	1.24612e-05	-1.07666e-10	-1.37325	1.8893e-05	-1.07666e-10	-1.37303	1.94816e-05	-1.07666e-10	-1.37243
104249255	chr14:104249255:G:A	1.24828e-05	-1.07666e-10	-1.37153	1.88845e-05	-1.07666e-10	-1.37348	1.94674e-05	-1.07666e-10	-1.37316
104249320	chr14:104249320:GACCC:G	1.44517e-05	-1.07666e-10	-1.22506	2.03513e-05	-1.07666e-10	-1.29868	2.21674e-05	-1.07666e-10	-1.24328
104249383	chr14:104249383:C:T	2.90278e-05	-0.52762	-3.65436e-10	4.8422e-05	-0.431869	-3.65436e-10	5.39262e-05	-0.354286	-3.65436e-10
104249527	chr14:104249527:A:G	1.15432e-05	-1.44978	-3.65436e-10	1.83317e-05	-1.40319	-3.65436e-10	2.09455e-05	-1.29998	-3.65436e-10
104249835	chr14:104249835:C:A	2.45915e-05	-0.693472	-3.65436e-10	3.84856e-05	-0.66154	-3.65436e-10	4.508e-05	-0.533465	-3.65436e-10
104249879	chr14:104249879:C:T	1.0677e-05	-1.52778	-3.65436e-10	1.66871e-05	-1.49719	-3.65436e-10	1.67359e-05	-1.52435	-3.65436e-10
104249903	chr14:104249903:C:T	1.28942e-05	-1.07666e-10	-1.33909	1.90052e-05	-1.07666e-10	-1.36711	1.9479e-05	-1.07666e-10	-1.37257
104250006	chr14:104250006:G:A	1.09053e-05	-1.50662	-3.65436e-10	1.68198e-05	-1.48926	-3.65436e-10	1.7912e-05	-1.45643	-3.65436e-10
104250074	chr14:104250074:G:A	3.44385e-05	-1.07666e-10	-0.356699	4.60824e-05	-1.07666e-10	-0.481394	5.19318e-05	-1.07666e-10	-0.391971
104250129	chr14:104250129:T:C	1.07338e-05	-1.52248	-3.65436e-10	1.63092e-05	-1.5201	-3.65436e-10	1.63152e-05	-1.54981	-3.65436e-10
104250383	chr14:104250383:A:G	1.01183e-05	-1.0366	-0.54493	1.62013e-05	-1.13959	-0.387136	1.8791e-05	-1.0837	-0.324828
104250778	chr14:104250778:G:A	1.49515e-05	-1.07666e-10	-1.19106	2.07615e-05	-1.07666e-10	-1.27873	2.08152e-05	-1.07666e-10	-1.30622
104252167	chr14:104252167:G:A	1.04315e-05	-1.55105	-3.65436e-10	1.58517e-05	-1.54855	-3.65436e-10	1.64028e-05	-1.54445	-3.65436e-10
104252361	chr14:104252361:G:A	4.78716e-06	-1.31183	-1.01811	8.92139e-06	-1.32927	-0.794104	1.01105e-05	-1.285	-0.743327
104252619	chr14:104252619:C:T	1.34054e-05	-1.07666e-10	-1.30022	2.10054e-05	-1.07666e-10	-1.26705	2.18261e-05	-1.07666e-10	-1.2588
104252834	chr14:104252834:T:G	3.85069e-05	-1.07666e-10	-0.245035	5.11191e-05	-1.07666e-10	-0.377666	5.78611e-05	-1.07666e-10	-0.283858
104252922	chr14:104252922:G:C	3.46423e-05	-1.07666e-10	-0.350798	4.54674e-05	-1.07666e-10	-0.494828	3.93221e-05	-1.07666e-10	-0.670115
104252963	chr14:104252963:C:T	1.04315e-05	-1.55105	-3.65436e-10	1.58316e-05	-1.54982	-3.65436e-10	1.63673e-05	-1.54661	-3.65436e-10
104253252	chr14:104253252:G:A	3.1036e-05	-0.460726	-3.65436e-10	5.16262e-05	-0.367794	-3.65436e-10	5.73361e-05	-0.292973	-3.65436e-10
104253305	chr14:104253305:TA:T	3.94585e-05	-1.07666e-10	-0.220624	5.23034e-05	-1.07666e-10	-0.354763	5.92652e-05	-1.07666e-10	-0.259879
104253546	chr14:104253546:G:A	1.69719e-05	-1.07666e-10	-1.06431	2.3086e-05	-1.07666e-10	-1.1726	2.59901e-05	-1.07666e-10	-1.08419
104253557	chr14:104253557:A:G	1.24702e-05	-1.07666e-10	-1.37253	1.88883e-05	-1.07666e-10	-1.37328	1.94821e-05	-1.07666e-10	-1.37241
104253801	chr14:104253801:ATC:A	1.33654e-05	-1.07666e-10	-1.3032	1.95824e-05	-1.07666e-10	-1.33719	2.12111e-05	-1.07666e-10	-1.28738
104254023	chr14:104254023:C:T	1.34805e-05	-1.07666e-10	-1.29463	2.08176e-05	-1.07666e-10	-1.27603	2.1187e-05	-1.07666e-10	-1.28851
104254063	chr14:104254063:C:T	1.58125e-05	-1.07666e-10	-1.13507	2.54926e-05	-1.07666e-10	-1.07343	2.59769e-05	-1.07666e-10	-1.0847
104254191	chr14:104254191:C:T	1.24737e-05	-1.07666e-10	-1.37225	1.88861e-05	-1.07666e-10	-1.3734	1.94761e-05	-1.07666e-10	-1.37271
104254204	chr14:104254204:C:T	3.29121e-05	-1.07666e-10	-0.402032	4.57836e-05	-1.07666e-10	-0.487897	4.68027e-05	-1.07666e-10	-0.495962
104254216	chr14:104254216:C:T	5.78039e-06	-1.52262	-0.618786	6.06929e-06	-1.52142	-0.987158	6.5049e-06	-1.51986	-0.949488
104254270	chr14:104254270:G:T	1.34988e-05	-1.29327	-3.65436e-10	1.90241e-05	-1.36612	-3.65436e-10	2.04991e-05	-1.32152	-3.65436e-10
104254419	chr14:104254419:T:C	1.04323e-05	-1.55096	-3.65436e-10	1.58273e-05	-1.55009	-3.65436e-10	1.63586e-05	-1.54715	-3.65436e-10
104254443	chr14:104254443:G:A	6.18409e-06	-1.52364	-0.550254	6.35463e-06	-1.52254	-0.940102	6.82599e-06	-1.52118	-0.899984
104254642	chr14:104254642:GTGCATGTGTGAGTGTGTGTCTGTATC:G	3.33772e-06	-1.54709	-1.1435	6.0587e-06	-1.54539	-0.964944	6.54687e-06	-1.54194	-0.920978
104254968	chr14:104254968:G:A	1.24673e-05	-1.07666e-10	-1.37276	1.90201e-05	-1.07666e-10	-1.36633	1.9615e-05	-1.07666e-10	-1.36561
104255184	chr14:104255184:TA:T	1.47566e-05	-1.07666e-10	-1.20418	2.18143e-05	-1.07666e-10	-1.22926	2.24661e-05	-1.07666e-10	-1.2299
104255327	chr14:104255327:T:C	2.618e-05	-1.07666e-10	-0.630878	3.68509e-05	-1.07666e-10	-0.704944	4.04688e-05	-1.07666e-10	-0.64137
104255452	chr14:104255452:C:T	1.32451e-05	-1.07666e-10	-1.31224	2.0701e-05	-1.07666e-10	-1.28164	2.14972e-05	-1.07666e-10	-1.27398
104255994	chr14:104255994:A:G	2.21779e-05	-1.07666e-10	-0.796779	3.68543e-05	-1.07666e-10	-0.704853	3.60021e-05	-1.07666e-10	-0.758324
104256035	chr14:104256035:CTG:C	1.35039e-05	-1.07666e-10	-1.29289	2.15632e-05	-1.07666e-10	-1.24084	2.11712e-05	-1.07666e-10	-1.28926
104256042	chr14:104256042:C:G	4.40219e-05	-1.07666e-10	-0.111185	5.9267e-05	-1.07666e-10	-0.229771	6.00745e-05	-1.07666e-10	-0.246318
104256263	chr14:104256263:C:T	6.29225e-06	-1.50109	-0.555467	6.48173e-06	-1.49941	-0.943429	6.96058e-06	-1.49777	-0.903866
104256339	chr14:104256339:C:T	3.25052e-06	-1.47375	-1.24331	6.225e-06	-1.49443	-0.988823	6.64455e-06	-1.47317	-0.974931
104256502	chr14:104256502:C:T	4.01176e-05	-1.07666e-10	-0.204057	5.31048e-05	-1.07666e-10	-0.339557	6.02579e-05	-1.07666e-10	-0.243268
104256557	chr14:104256557:A:G	2.94481e-06	-1.49362	-1.32221	4.24224e-06	-1.49524	-1.37149	4.35394e-06	-1.49782	-1.373
104256679	chr14:104256679:T:C	6.78236e-06	-1.42086	-0.560687	1.1316e-05	-1.43302	-0.452591	1.26542e-05	-1.39017	-0.413745
104257096	chr14:104257096:C:T	5.81234e-06	-1.3596	-0.776286	1.10401e-05	-1.38532	-0.524974	1.23193e-05	-1.35508	-0.475658
104257210	chr14:104257210:CCA:C	1.42391e-05	-1.07666e-10	-1.23988	1.9944e-05	-1.07666e-10	-1.3189	2.04565e-05	-1.07666e-10	-1.3236
104257349	chr14:104257349:C:T	3.88601e-05	-1.07666e-10	-0.235906	5.1572e-05	-1.07666e-10	-0.368845	5.84021e-05	-1.07666e-10	-0.27455
104257486	chr14:104257486:T:C	5.24147e-06	-1.34078	-0.898494	1.00417e-05	-1.3592	-0.645885	1.14179e-05	-1.32019	-0.586529
104257570	chr14:104257570:T:C	5.19144e-06	-1.33738	-0.911484	9.91019e-06	-1.35623	-0.662034	1.12643e-05	-1.31691	-0.603354
104257602	chr14:104257602:A:T	5.78377e-06	-1.35466	-0.78616	1.09586e-05	-1.38071	-0.536988	1.2236e-05	-1.35004	-0.487486
104257636	chr14:104257636:C:T	5.2613e-06	-1.3372	-0.898295	1.00767e-05	-1.35597	-0.645624	1.14597e-05	-1.31678	-0.586291
104258028	chr14:104258028:C:A	5.78157e-06	-1.37782	-0.763381	1.14181e-05	-1.40065	-0.475979	1.29237e-05	-1.37077	-0.412075
104258300	chr14:104258300:T:C	5.03978e-06	-1.37763	-0.900876	9.67435e-06	-1.39352	-0.648828	1.09667e-05	-1.35748	-0.58956
104258306	chr14:104258306:A:C	5.0408e-06	-1.37639	-0.901914	9.67246e-06	-1.39234	-0.6502	1.09668e-05	-1.3561	-0.590927
104258994	chr14:104258994:ATAAT:A	2.99041e-06	-1.48268	-1.31778	4.56296e-06	-1.45587	-1.33799	4.8059e-06	-1.43487	-1.33719
104259143	chr14:104259143:A:G	1.25058e-05	-1.07666e-10	-1.36968	1.88932e-05	-1.07666e-10	-1.37302	1.94971e-05	-1.07666e-10	-1.37164
104259226	chr14:104259226:G:A	1.24586e-05	-1.07666e-10	-1.37347	1.89199e-05	-1.07666e-10	-1.37161	1.9531e-05	-1.07666e-10	-1.3699
104259315	chr14:104259315:G:A	1.24605e-05	-1.07666e-10	-1.37331	1.90499e-05	-1.07666e-10	-1.36476	1.98943e-05	-1.07666e-10	-1.35147
104259425	chr14:104259425:GACTA:G	5.95682e-06	-1.51564	-0.595695	6.20715e-06	-1.51383	-0.972288	6.65794e-06	-1.51194	-0.934156
104259591	chr14:104259591:A:G	1.43697e-05	-1.07666e-10	-1.23075	2.00581e-05	-1.07666e-10	-1.31319	2.05652e-05	-1.07666e-10	-1.3183
104260045	chr14:104260045:A:G	4.95104e-06	-1.37883	-0.917445	9.17128e-06	-1.39534	-0.700409	1.02578e-05	-1.3597	-0.654163
104260487	chr14:104260487:T:C	4.95102e-06	-1.37135	-0.924926	9.45242e-06	-1.38746	-0.678092	1.07038e-05	-1.35081	-0.62049
104260834	chr14:104260834:A:G	5.03273e-06	-1.36682	-0.913093	9.6361e-06	-1.38307	-0.663237	1.09233e-05	-1.34586	-0.605143
104261067	chr14:104261067:C:T	2.74857e-06	-1.51537	-1.36942	4.10908e-06	-1.5311	-1.36753	4.20289e-06	-1.53834	-1.36779
104261146	chr14:104261146:G:A	1.3327e-05	-1.07666e-10	-1.30608	1.95413e-05	-1.07666e-10	-1.33929	2.11494e-05	-1.07666e-10	-1.29029
104261231	chr14:104261231:A:T	1.04516e-05	-1.54911	-3.65436e-10	1.58113e-05	-1.5511	-3.65436e-10	1.63095e-05	-1.55015	-3.65436e-10
104261411	chr14:104261411:A:C	1.24624e-05	-1.07666e-10	-1.37316	1.89646e-05	-1.07666e-10	-1.36925	1.94611e-05	-1.07666e-10	-1.37348
104261700	chr14:104261700:A:G	7.5698e-05	-0.104322	0.5352	9.18259e-05	-0.246584	0.454655	0.000102632	-0.234737	0.523981
104261703	chr14:104261703:C:T	1.24854e-05	-1.07666e-10	-1.37131	1.89555e-05	-1.07666e-10	-1.36973	1.9725e-05	-1.07666e-10	-1.36002
104261740	chr14:104261740:T:C	0.000271473	0.00571845	1.70227	0.000282576	-0.148501	1.48063	0.00033152	-0.13515	1.59693
104261821	chr14:104261821:T:G	1.2459e-05	-1.07666e-10	-1.37343	1.89924e-05	-1.07666e-10	-1.36778	1.94635e-05	-1.07666e-10	-1.37336
104261884	chr14:104261884:T:C	1.46533e-05	-1.07666e-10	-1.21121	2.15909e-05	-1.07666e-10	-1.23955	2.20545e-05	-1.07666e-10	-1.24838
104261901	chr14:104261901:C:T	1.04315e-05	-1.55105	-3.65436e-10	1.58511e-05	-1.54859	-3.65436e-10	1.64024e-05	-1.54447	-3.65436e-10
104262101	chr14:104262101:C:T	5.40647e-06	-1.32632	-0.88196	1.04112e-05	-1.34441	-0.62453	1.18609e-05	-1.30339	-0.565265
104262204	chr14:104262204:G:A	5.08833e-06	-1.34904	-0.919888	9.69615e-06	-1.36634	-0.673759	1.10152e-05	-1.32727	-0.61536
104262243	chr14:104262243:A:G	0.000265083	-0.0557288	1.7399	0.000276546	-0.205749	1.5163	0.000323832	-0.193421	1.63174
104262347	chr14:104262347:C:T	4.14184e-06	-1.43797	-1.03676	7.79125e-06	-1.44789	-0.810937	8.67506e-06	-1.42061	-0.760838
104262638	chr14:104262638:T:C	1.29825e-05	-1.07666e-10	-1.33227	1.94723e-05	-1.07666e-10	-1.34283	2.01255e-05	-1.07666e-10	-1.33991
104262671	chr14:104262671:T:C	5.20588e-06	-1.36157	-0.884515	1.00311e-05	-1.37813	-0.628008	1.13954e-05	-1.34046	-0.568233
104263362	chr14:104263362:A:G	6.20735e-06	-1.42891	-0.641234	1.2519e-05	-1.43112	-0.353457	1.43187e-05	-1.4012	-0.279138
104263574	chr14:104263574:G:A	5.05793e-06	-1.3626	-0.912317	9.67808e-06	-1.37904	-0.662918	1.09691e-05	-1.34154	-0.605272
104263742	chr14:104263742:C:T	2.4709e-05	-1.07666e-10	-0.688707	3.50522e-05	-1.07666e-10	-0.754986	3.82233e-05	-1.07666e-10	-0.698457
104263876	chr14:104263876:C:T	4.99391e-06	-1.37689	-0.910763	9.56628e-06	-1.3928	-0.660782	1.0828e-05	-1.35661	-0.603159
104264003	chr14:104264003:C:T	7.85694e-06	-0.463343	-1.37113	1.04883e-05	-0.631727	-1.32983	1.0805e-05	-0.636256	-1.32564
104264257	chr14:104264257:C:A	6.87027e-06	-1.53066	-0.438011	6.85604e-06	-1.52933	-0.857368	7.39008e-06	-1.52781	-0.813955
104264272	chr14:104264272:T:C	5.72328e-06	-1.37319	-0.778144	1.12463e-05	-1.3963	-0.495486	1.27058e-05	-1.36589	-0.433954
104264278	chr14:104264278:G:T	4.81007e-06	-1.38358	-0.941584	9.13811e-06	-1.39936	-0.700012	1.03119e-05	-1.36377	-0.644839
104264315	chr14:104264315:G:T	5.09351e-06	-1.37794	-0.889964	9.80613e-06	-1.39381	-0.635005	1.11114e-05	-1.35768	-0.576249
104264771	chr14:104264771:C:T	4.23169e-05	-1.07666e-10	-0.150686	5.58906e-05	-1.07666e-10	-0.288428	6.35232e-05	-1.07666e-10	-0.190497
104265184	chr14:104265184:T:G	2.23407e-05	-1.07666e-10	-0.789462	3.86729e-05	-1.07666e-10	-0.656685	3.59783e-05	-1.07666e-10	-0.758987
104265650	chr14:104265650:G:A	1.24597e-05	-1.07666e-10	-1.37338	1.91464e-05	-1.07666e-10	-1.35971	2.00379e-05	-1.07666e-10	-1.34428
104265775	chr14:104265775:C:T	1.40805e-05	-1.25108	-3.65436e-10	2.16271e-05	-1.23788	-3.65436e-10	2.17288e-05	-1.26326	-3.65436e-10
104266179	chr14:104266179:C:T	1.53206e-05	-1.07666e-10	-1.16668	2.09632e-05	-1.07666e-10	-1.26906	2.14323e-05	-1.07666e-10	-1.277
104266416	chr14:104266416:C:T	5.83882e-06	-1.53565	-0.595696	6.12873e-06	-1.53395	-0.964884	6.57269e-06	-1.53348	-0.925502
104266727	chr14:104266727:C:T	5.07353e-06	-1.38282	-0.889012	9.79577e-06	-1.39796	-0.63191	1.10894e-05	-1.36225	-0.573668
104266815	chr14:104266815:C:G	1.25906e-05	-1.07666e-10	-1.36292	1.89584e-05	-1.07666e-10	-1.36958	1.9748e-05	-1.07666e-10	-1.35885
104266988	chr14:104266988:C:T	5.00564e-06	-1.38409	-0.901213	9.63613e-06	-1.3991	-0.647206	1.08996e-05	-1.36357	-0.589609
104267107	chr14:104267107:G:T	2.79002e-05	-0.56724	-3.65436e-10	4.37386e-05	-0.533593	-3.65436e-10	5.17338e-05	-0.395791	-3.65436e-10
104267138	chr14:104267138:G:A	1.2467e-05	-1.07666e-10	-1.37279	1.92245e-05	-1.07666e-10	-1.35564	2.01536e-05	-1.07666e-10	-1.33852
104267498	chr14:104267498:T:C	1.24955e-05	-1.07666e-10	-1.37051	1.8913e-05	-1.07666e-10	-1.37198	1.94672e-05	-1.07666e-10	-1.37317
104267547	chr14:104267547:T:C	1.05728e-05	-1.53759	-3.65436e-10	1.62112e-05	-1.52612	-3.65436e-10	1.68981e-05	-1.5147	-3.65436e-10
104267644	chr14:104267644:A:G	4.92336e-06	-1.39842	-0.903466	9.4813e-06	-1.41272	-0.649786	1.071e-05	-1.3787	-0.592034
104268003	chr14:104268003:C:T	1.58247e-05	-1.1343	-3.65436e-10	2.2424e-05	-1.20169	-3.65436e-10	2.30371e-05	-1.2048	-3.65436e-10
104268191	chr14:104268191:C:T	1.2522e-05	-1.07666e-10	-1.36839	1.91423e-05	-1.07666e-10	-1.35992	1.98139e-05	-1.07666e-10	-1.35552
104268359	chr14:104268359:G:A	6.60665e-05	-1.07666e-10	0.294789	7.88517e-05	-1.07666e-10	0.0557444	0.000105729	-1.07666e-10	0.31898
104268391	chr14:104268391:T:C	5.60437e-06	-1.5497	-0.622628	8.17583e-06	-1.55097	-0.659669	9.13633e-06	-1.55108	-0.578559
104268519	chr14:104268519:G:C	1.14412e-05	-1.45865	-3.65436e-10	1.69878e-05	-1.47933	-3.65436e-10	1.74076e-05	-1.48499	-3.65436e-10
104268710	chr14:104268710:C:T	4.39643e-05	-0.112495	-3.65436e-10	5.79573e-05	-0.252117	-3.65436e-10	7.36574e-05	-0.0424783	-3.65436e-10
104268725	chr14:104268725:C:T	3.90298e-06	-1.31553	-1.2186	7.23504e-06	-1.33047	-1.00242	7.5812e-06	-1.29036	-1.02587
104268922	chr14:104268922:C:T	4.68831e-06	-1.03561	-1.31519	8.29007e-06	-0.938236	-1.25853	7.5618e-06	-1.05937	-1.25943
104269280	chr14:104269280:C:A	1.05464e-05	-1.54009	-3.65436e-10	1.61624e-05	-1.52914	-3.65436e-10	1.68273e-05	-1.5189	-3.65436e-10
104269411	chr14:104269411:A:G	3.70059e-06	-1.31044	-1.27694	6.50534e-06	-1.3255	-1.1137	6.90467e-06	-1.28483	-1.12488
104269892	chr14:104269892:G:A	4.57583e-06	-1.54471	-0.830376	5.14353e-06	-1.54602	-1.12806	5.47004e-06	-1.5469	-1.09572
104269919	chr14:104269919:C:G	3.15449e-06	-1.44945	-1.2976	5.53469e-06	-1.45753	-1.14325	5.80137e-06	-1.42956	-1.15425
104269974	chr14:104269974:C:G	6.81494e-06	-1.35205	-0.624706	1.08659e-05	-1.38164	-0.544557	1.14316e-05	-1.34725	-0.558269
104269993	chr14:104269993:A:G	6.63102e-06	-1.34994	-0.654173	1.05762e-05	-1.37957	-0.573647	1.11205e-05	-1.34506	-0.588046
104270330	chr14:104270330:G:C	3.15804e-06	-1.40093	-1.345	5.28818e-06	-1.4095	-1.23685	5.59245e-06	-1.3761	-1.24438
104270435	chr14:104270435:G:A	6.70383e-06	-1.50004	-0.493159	6.87719e-06	-1.50427	-0.879339	7.40067e-06	-1.50791	-0.832419
104270460	chr14:104270460:C:T	6.21938e-05	0.234382	-3.65436e-10	8.64045e-05	0.147215	-3.65436e-10	0.000102118	0.284229	-3.65436e-10
104270530	chr14:104270530:G:A	1.27622e-05	-1.07666e-10	-1.34938	1.89609e-05	-1.07666e-10	-1.36944	1.97356e-05	-1.07666e-10	-1.35948
104270560	chr14:104270560:T:C	1.62514e-05	-1.22405	0.116352	1.59766e-05	-1.25551	-0.285193	1.85299e-05	-1.22001	-0.202505
104270641	chr14:104270641:G:A	1.31562e-05	-1.07666e-10	-1.31898	1.93333e-05	-1.07666e-10	-1.35	2.03663e-05	-1.07666e-10	-1.32802
104270683	chr14:104270683:C:G	1.25022e-05	-1.07666e-10	-1.36997	1.93729e-05	-1.07666e-10	-1.34795	2.02483e-05	-1.07666e-10	-1.33383
104270800	chr14:104270800:G:A	2.09315e-05	-1.07666e-10	-0.854621	2.99147e-05	-1.07666e-10	-0.913474	3.13456e-05	-1.07666e-10	-0.89683
104271133	chr14:104271133:C:T	1.97425e-05	-1.07666e-10	-0.913101	2.51554e-05	-1.07666e-10	-1.08675	2.5296e-05	-1.07666e-10	-1.11126
104271175	chr14:104271175:A:G	1.81619e-05	-1.07666e-10	-0.996548	2.37602e-05	-1.07666e-10	-1.14381	2.40352e-05	-1.07666e-10	-1.16238
104271203	chr14:104271203:G:A	1.24924e-05	-1.07666e-10	-1.37075	1.89379e-05	-1.07666e-10	-1.37066	1.96696e-05	-1.07666e-10	-1.36283
104271413	chr14:104271413:G:A	1.50285e-05	-1.07666e-10	-1.18593	2.38415e-05	-1.07666e-10	-1.1404	2.40164e-05	-1.07666e-10	-1.16317
104271425	chr14:104271425:C:T	0.000117992	-1.07666e-10	0.874744	0.00021976	-1.07666e-10	1.08071	0.000301413	-1.07666e-10	1.36658
104271725	chr14:104271725:T:G	2.90003e-06	-1.53897	-1.29219	4.27434e-06	-1.51608	-1.34311	4.2999e-06	-1.52161	-1.36171
104271834	chr14:104271834:G:T	1.40054e-05	-1.07666e-10	-1.25643	2.09772e-05	-1.07666e-10	-1.26839	2.1959e-05	-1.07666e-10	-1.25273
104271940	chr14:104271940:A:G	7.18687e-05	0.378967	-3.65436e-10	0.000121829	0.490792	-3.65436e-10	0.000155844	0.70695	-3.65436e-10
104272049	chr14:104272049:A:G	1.73684e-05	-1.07666e-10	-1.04122	2.43656e-05	-1.07666e-10	-1.11865	2.83813e-05	-1.07666e-10	-0.99617
104272489	chr14:104272489:A:G	4.01137e-06	-1.48062	-1.02612	6.12044e-06	-1.45587	-1.04432	6.54153e-06	-1.43525	-1.02848
104272566	chr14:104272566:A:T	1.24627e-05	-1.07666e-10	-1.37314	1.89143e-05	-1.07666e-10	-1.37191	1.94749e-05	-1.07666e-10	-1.37278
104272890	chr14:104272890:A:G	5.67044e-06	-1.54991	-0.610694	6.30912e-06	-1.54542	-0.924405	6.63511e-06	-1.54809	-0.901432
104273033	chr14:104273033:A:G	5.38821e-05	-1.02852	1.11944	7.63252e-05	-1.1222	1.14538	7.51831e-05	-1.08631	1.06433
104273147	chr14:104273147:C:T	0.00217661	-0.959501	4.74915	0.00137549	-0.991042	3.90578	0.00161223	-0.984173	4.02764
104273161	chr14:104273161:C:A	1.68805e-05	-1.07666e-10	-1.06971	2.35419e-05	-1.07666e-10	-1.15304	2.74159e-05	-1.07666e-10	-1.03078
104273261	chr14:104273261:C:T	1.33536e-05	-1.07666e-10	-1.30409	2.06753e-05	-1.07666e-10	-1.28289	2.16686e-05	-1.07666e-10	-1.26604
104273898	chr14:104273898:C:T	1.89218e-05	-1.07666e-10	-0.955558	2.45502e-05	-1.07666e-10	-1.11111	2.47714e-05	-1.07666e-10	-1.13221
104274042	chr14:104274042:T:G	1.07884e-05	-1.5174	-3.65436e-10	1.69969e-05	-1.4788	-3.65436e-10	1.84024e-05	-1.42942	-3.65436e-10
104274329	chr14:104274329:A:G	0.0010386	-0.683609	3.73336	0.00106846	-0.812642	3.47479	0.00126464	-0.762296	3.56294
104274335	chr14:104274335:G:A	1.40104e-05	-1.07666e-10	-1.25608	2.02419e-05	-1.07666e-10	-1.30407	2.16161e-05	-1.07666e-10	-1.26847
104274558	chr14:104274558:C:T	1.133e-05	-1.46842	-3.65436e-10	1.75987e-05	-1.444	-3.65436e-10	1.85802e-05	-1.41981	-3.65436e-10
104274629	chr14:104274629:CTTAG:C	4.72944e-06	-1.41931	-0.922758	6.76485e-06	-1.36996	-1.03012	8.15651e-06	-1.36427	-0.878816
104275316	chr14:104275316:G:C	1.77403e-05	-1.07666e-10	-1.02003	2.62599e-05	-1.07666e-10	-1.04378	2.64255e-05	-1.07666e-10	-1.06757
104275616	chr14:104275616:G:A	1.92907e-05	-1.07666e-10	-0.93625	2.49369e-05	-1.07666e-10	-1.09547	2.51415e-05	-1.07666e-10	-1.11738
104275646	chr14:104275646:C:T	1.30497e-05	-1.07666e-10	-1.32711	2.0144e-05	-1.07666e-10	-1.30892	2.10442e-05	-1.07666e-10	-1.29528
104276002	chr14:104276002:T:C	7.84218e-05	-0.0417114	0.50794	5.75237e-05	-0.251525	-0.00810215	7.48775e-05	-0.188704	0.162655
104276012	chr14:104276012:G:GT	1.05637e-05	-1.53845	-3.65436e-10	1.58912e-05	-1.54606	-3.65436e-10	1.63454e-05	-1.54796	-3.65436e-10
104276355	chr14:104276355:C:T	1.77942e-05	-1.07666e-10	-1.017	2.48169e-05	-1.07666e-10	-1.1003	2.33865e-05	-1.07666e-10	-1.18974
104276611	chr14:104276611:A:G	6.89705e-06	-1.49396	-0.470818	1.56046e-05	-1.4969	-0.0673584	1.53908e-05	-1.47896	-0.129174
104277136	chr14:104277136:G:A	5.9107e-06	-1.10237	-1.01674	6.53698e-06	-1.22178	-1.21257	6.60567e-06	-1.20251	-1.25146
104277729	chr14:104277729:G:A	1.77509e-05	-1.07666e-10	-1.01944	2.45461e-05	-1.07666e-10	-1.11127	2.89089e-05	-1.07666e-10	-0.977752
104277777	chr14:104277777:C:T	0.000253847	-0.735981	2.37684	0.000236135	-0.848426	2.00101	0.000299049	-0.784368	2.14307
104277801	chr14:104277801:G:A	1.74557e-05	-1.03621	-3.65436e-10	2.78094e-05	-0.986451	-3.65436e-10	3.1559e-05	-0.890045	-3.65436e-10
104278092	chr14:104278092:G:A	1.77877e-05	-1.07666e-10	-1.01737	2.33747e-05	-1.07666e-10	-1.16017	2.36376e-05	-1.07666e-10	-1.17907
104278493	chr14:104278493:A:G	0.000379908	-1.0744	3.11846	0.000270783	-1.09253	2.38203	0.000347974	-1.07421	2.58444
104278623	chr14:104278623:C:T	1.69947e-05	-1.07666e-10	-1.06297	2.36417e-05	-1.07666e-10	-1.14881	2.7656e-05	-1.07666e-10	-1.02206
104279389	chr14:104279389:G:A	1.32956e-05	-1.07666e-10	-1.30844	1.93101e-05	-1.07666e-10	-1.3512	1.96624e-05	-1.07666e-10	-1.36319
104279819	chr14:104279819:A:G	1.75242e-05	-1.07666e-10	-1.03229	2.40918e-05	-1.07666e-10	-1.12995	2.80538e-05	-1.07666e-10	-1.00778
104280036	chr14:104280036:C:T	8.98891e-06	-1.52086	-0.179024	1.09307e-05	-1.5092	-0.411052	1.25369e-05	-1.51865	-0.294577
104280223	chr14:104280223:G:A	2.44448e-05	-1.07666e-10	-0.699457	3.37549e-05	-1.07666e-10	-0.7927	3.71328e-05	-1.07666e-10	-0.727401
104280346	chr14:104280346:G:A	1.41036e-05	-1.07666e-10	-1.24945	2.08562e-05	-1.07666e-10	-1.27417	2.09987e-05	-1.07666e-10	-1.29744
104280421	chr14:104280421:T:C	1.56882e-05	-1.07666e-10	-1.14296	2.31352e-05	-1.07666e-10	-1.17047	2.40491e-05	-1.07666e-10	-1.16181
104280563	chr14:104280563:C:T	1.08072e-05	-1.41582	-0.0998414	1.47187e-05	-1.47722	-0.145487	1.40083e-05	-1.47209	-0.230156
104281034	chr14:104281034:T:A	1.25738e-05	-1.07666e-10	-1.36426	1.94971e-05	-1.07666e-10	-1.34156	1.96489e-05	-1.07666e-10	-1.36388
104281047	chr14:104281047:A:G	3.00357e-05	-1.31045	0.81696	4.61907e-05	-1.22098	0.741935	6.47681e-05	-1.13262	0.961533
104281106	chr14:104281106:C:T	1.49204e-05	-1.19314	-3.65436e-10	2.0497e-05	-1.29154	-3.65436e-10	1.8931e-05	-1.4011	-3.65436e-10
104281225	chr14:104281225:G:A	5.01444e-06	-1.14154	-1.14201	7.13536e-06	-1.07752	-1.26924	8.02831e-06	-0.970846	-1.28808
104281257	chr14:104281257:G:A	1.46282e-05	-1.07666e-10	-1.21292	2.10238e-05	-1.07666e-10	-1.26617	2.04373e-05	-1.07666e-10	-1.32454
104281392	chr14:104281392:G:A	2.61697e-05	-1.07666e-10	-0.631271	3.32962e-05	-1.07666e-10	-0.80638	3.05442e-05	-1.07666e-10	-0.922729
104281463	chr14:104281463:A:G	1.48965e-05	-1.07666e-10	-1.19475	2.09078e-05	-1.07666e-10	-1.2717	2.08694e-05	-1.07666e-10	-1.30362
104281549	chr14:104281549:G:A	1.28057e-05	-1.07666e-10	-1.34598	2.06661e-05	-1.07666e-10	-1.28333	2.15082e-05	-1.07666e-10	-1.27347
104281635	chr14:104281635:C:T	1.57722e-05	-1.13763	-3.65436e-10	2.29403e-05	-1.17893	-3.65436e-10	2.82022e-05	-1.0025	-3.65436e-10
104282231	chr14:104282231:C:T	1.29449e-05	-1.07666e-10	-1.33517	2.01257e-05	-1.07666e-10	-1.30983	2.00838e-05	-1.07666e-10	-1.34199
104282375	chr14:104282375:G:T	6.92024e-06	-1.13855	-0.822875	8.88172e-06	-1.14253	-0.985301	1.15987e-05	-0.969884	-0.921126
104282416	chr14:104282416:G:A	1.57716e-05	-0.748395	-0.389267	1.50156e-05	-0.885723	-0.717013	1.71235e-05	-0.81829	-0.683163
104282581	chr14:104282581:C:T	4.41449e-06	-1.50212	-0.908863	6.37394e-06	-1.46091	-0.998695	7.15878e-06	-1.42068	-0.952882
104282648	chr14:104282648:GCAGT:G	2.21552e-05	0.575288	-1.37309	3.09614e-05	0.483936	-1.36302	4.30547e-05	0.780119	-1.35955
104282711	chr14:104282711:T:C	1.89655e-05	0.41392	-1.36717	2.61607e-05	0.324343	-1.37191	3.58506e-05	0.608099	-1.37064
104282896	chr14:104282896:C:T	4.21927e-06	-1.38903	-1.06718	6.85773e-06	-1.3287	-1.05775	8.23234e-06	-1.26338	-0.970457
104282981	chr14:104282981:C:T	2.61349e-05	0.709322	-1.34192	3.49787e-05	0.613449	-1.37053	4.87082e-05	0.916104	-1.37216
104283046	chr14:104283046:G:A	2.20082e-05	-1.07666e-10	-0.804459	3.74295e-05	-1.07666e-10	-0.689364	3.30708e-05	-1.07666e-10	-0.843251
104283062	chr14:104283062:T:C	1.97426e-05	0.437588	-1.35068	2.69197e-05	0.353619	-1.37258	3.6897e-05	0.639591	-1.37336
104283256	chr14:104283256:C:G	2.24585e-05	-1.07666e-10	-0.784203	3.7927e-05	-1.07666e-10	-0.67616	4.68272e-05	-1.07666e-10	-0.495439
104283334	chr14:104283334:T:C	2.8737e-05	0.640883	-1.17857	3.35091e-05	0.503879	-1.30389	4.38978e-05	0.742747	-1.30278
104283424	chr14:104283424:C:T	1.3297e-05	-1.07666e-10	-1.30833	1.97742e-05	-1.07666e-10	-1.32745	2.08696e-05	-1.07666e-10	-1.30361
104283634	chr14:104283634:ACTGTGCCTTCTGGGAAGGCTG:A	1.70512e-05	-1.05965	-3.65436e-10	2.46729e-05	-1.10612	-3.65436e-10	3.07625e-05	-0.915606	-3.65436e-10
104283695	chr14:104283695:G:T	1.32958e-05	-1.07666e-10	-1.30843	1.97625e-05	-1.07666e-10	-1.32804	2.09454e-05	-1.07666e-10	-1.29998
104283750	chr14:104283750:T:C	2.57132e-05	0.351639	-1.00051	2.92148e-05	0.251922	-1.18907	4.01202e-05	0.534067	-1.18409
104283786	chr14:104283786:A:G	2.53957e-05	0.351894	-1.01319	2.89298e-05	0.253529	-1.20048	3.96735e-05	0.534544	-1.19576
104283906	chr14:104283906:C:T	3.0385e-05	-0.481925	-3.65436e-10	4.86941e-05	-0.426266	-3.65436e-10	6.03725e-05	-0.241369	-3.65436e-10
104284279	chr14:104284279:G:A	2.38154e-05	0.209263	-0.934803	2.6708e-05	0.115617	-1.14248	3.62025e-05	0.385095	-1.13787
104284318	chr14:104284318:A:AG	2.76557e-05	0.366459	-0.942501	3.09504e-05	0.268842	-1.14828	4.2459e-05	0.549996	-1.14336
104284375	chr14:104284375:C:A	3.31469e-06	-1.52573	-1.17178	4.90677e-06	-1.4925	-1.22871	5.39517e-06	-1.46011	-1.19628
104284558	chr14:104284558:C:T	2.34423e-05	-1.07666e-10	-0.741332	3.13602e-05	-1.07666e-10	-0.866283	3.43236e-05	-1.07666e-10	-0.806069
104284797	chr14:104284797:G:A	1.67603e-05	-0.950446	-0.126415	1.55883e-05	-1.06544	-0.499857	1.76741e-05	-1.00942	-0.460382
104284806	chr14:104284806:A:G	2.42758e-05	0.349611	-1.056	2.80558e-05	0.251764	-1.22939	3.84288e-05	0.533429	-1.22652
104284819	chr14:104284819:G:A	2.48499e-05	0.355662	-1.03868	2.85332e-05	0.25683	-1.21759	3.90822e-05	0.538337	-1.21457
104284858	chr14:104284858:T:G	2.53936e-05	0.369537	-1.03091	2.90842e-05	0.270443	-1.21207	3.99046e-05	0.55354	-1.20895
104284859	chr14:104284859:C:T	2.47425e-05	0.3271	-1.01445	2.8225e-05	0.229096	-1.20071	3.8584e-05	0.508419	-1.19748
104284900	chr14:104284900:C:T	2.67416e-05	0.402766	-1.01242	3.04235e-05	0.302709	-1.19932	4.18425e-05	0.588133	-1.19612
104285045	chr14:104285045:C:T	1.472e-05	-1.20667	-3.65436e-10	2.03839e-05	-1.29708	-3.65436e-10	1.94808e-05	-1.37247	-3.65436e-10
104285087	chr14:104285087:G:A	6.35751e-05	-1.07666e-10	0.256348	8.4706e-05	-1.07666e-10	0.127362	8.57426e-05	-1.07666e-10	0.109448
104285093	chr14:104285093:C:T	2.43736e-05	0.293765	-0.996139	2.77131e-05	0.197081	-1.187	3.76543e-05	0.471397	-1.18485
104285096	chr14:104285096:A:G	1.50892e-05	-0.937811	-0.244082	1.42684e-05	-1.05467	-0.599104	1.61524e-05	-0.99709	-0.562742
104285162	chr14:104285162:T:C	2.54367e-05	0.366566	-1.02625	2.91276e-05	0.267598	-1.20774	3.98913e-05	0.550187	-1.20593
104285289	chr14:104285289:C:T	2.02194e-05	-1.07666e-10	-0.889231	2.75033e-05	-1.07666e-10	-0.997517	2.98336e-05	-1.07666e-10	-0.946268
104285290	chr14:104285290:G:A	1.42556e-05	-1.07666e-10	-1.23872	2.04919e-05	-1.07666e-10	-1.29179	2.24017e-05	-1.07666e-10	-1.23277
104285311	chr14:104285311:C:T	1.2902e-05	-1.07666e-10	-1.33849	1.94298e-05	-1.07666e-10	-1.34502	1.98017e-05	-1.07666e-10	-1.35614
104285418	chr14:104285418:T:C	2.61328e-05	0.391208	-1.02389	2.98683e-05	0.291029	-1.20605	4.09879e-05	0.575698	-1.20432
104285460	chr14:104285460:T:C	2.48157e-05	0.330294	-1.01469	2.83782e-05	0.233428	-1.19963	3.87312e-05	0.512708	-1.19796
104285552	chr14:104285552:A:G	2.55271e-05	0.389806	-1.04594	2.93646e-05	0.289212	-1.22125	4.03026e-05	0.574043	-1.21953
104285574	chr14:104285574:C:A	2.54131e-05	0.377303	-1.03791	2.91764e-05	0.277159	-1.21562	4.00059e-05	0.561148	-1.21402
104285581	chr14:104285581:C:T	2.54337e-05	0.366677	-1.02648	2.91006e-05	0.266776	-1.20784	3.9876e-05	0.549994	-1.20612
104285706	chr14:104285706:A:G	2.69877e-05	0.434594	-1.03509	3.09143e-05	0.333169	-1.21377	4.25749e-05	0.621446	-1.21208
104285772	chr14:104285772:G:A	1.16604e-05	-1.43968	-3.65436e-10	1.77163e-05	-1.43734	-3.65436e-10	1.92622e-05	-1.38376	-3.65436e-10
104285799	chr14:104285799:G:T	1.47225e-05	-1.07666e-10	-1.2065	2.19254e-05	-1.07666e-10	-1.22418	2.31368e-05	-1.07666e-10	-1.20048
104285914	chr14:104285914:G:A	9.9402e-06	-0.957427	-0.641859	1.04437e-05	-1.07261	-0.893209	1.1765e-05	-1.01619	-0.860577
104285916	chr14:104285916:C:A	1.36864e-05	-1.07666e-10	-1.27947	2.02768e-05	-1.07666e-10	-1.30235	2.15128e-05	-1.07666e-10	-1.27325
104286036	chr14:104286036:T:C	2.91058e-05	0.476302	-1.00124	3.29054e-05	0.37238	-1.19057	4.53891e-05	0.662165	-1.18879
104286208	chr14:104286208:G:A	1.6841e-05	-1.07666e-10	-1.07205	2.62996e-05	-1.07666e-10	-1.04227	2.57999e-05	-1.07666e-10	-1.09153
104286216	chr14:104286216:C:T	2.85623e-05	-1.07666e-10	-0.543786	4.5732e-05	-1.07666e-10	-0.489026	4.32758e-05	-1.07666e-10	-0.574308
104286225	chr14:104286225:A:G	2.82952e-05	0.445623	-0.998803	3.20539e-05	0.344061	-1.18847	4.41608e-05	0.632516	-1.18658
104286473	chr14:104286473:A:G	1.57532e-05	-1.02474	-0.114091	1.46791e-05	-1.13502	-0.490379	1.6671e-05	-1.07377	-0.454462
104286556	chr14:104286556:G:A	2.79144e-05	-1.07666e-10	-0.566731	4.81983e-05	-1.07666e-10	-0.4365	6.1248e-05	-1.07666e-10	-0.226971
104286600	chr14:104286600:A:G	3.78593e-06	-1.19119	-1.37339	6.3641e-06	-1.11451	-1.34664	8.94003e-06	-0.816424	-1.33494
104286732	chr14:104286732:A:G	1.33118e-05	-1.07666e-10	-1.30722	1.97006e-05	-1.07666e-10	-1.33117	2.11378e-05	-1.07666e-10	-1.29084
104286809	chr14:104286809:A:G	2.63445e-05	0.415531	-1.04015	3.01172e-05	0.310292	-1.21702	4.20398e-05	0.611318	-1.2146
104286811	chr14:104286811:G:A	2.6168e-05	0.409046	-1.04038	2.99196e-05	0.30387	-1.21718	4.1743e-05	0.604397	-1.21477
104286817	chr14:104286817:G:A	2.69542e-05	0.415364	-1.0171	3.05895e-05	0.309756	-1.20092	4.26778e-05	0.610314	-1.19854
104286882	chr14:104286882:A:G	3.20605e-05	0.609627	-1.03787	3.64565e-05	0.499669	-1.21537	5.15875e-05	0.814421	-1.21304
104286949	chr14:104286949:T:C	2.23587e-05	0.30813	-1.09679	2.61618e-05	0.206985	-1.25451	3.61871e-05	0.499352	-1.25255
104286987	chr14:104286987:G:A	2.55225e-05	0.368221	-1.02453	2.90803e-05	0.264503	-1.20627	4.04726e-05	0.562433	-1.20371
104287026	chr14:104287026:T:C	2.59224e-05	0.40158	-1.04235	2.96594e-05	0.296478	-1.21852	4.13755e-05	0.596908	-1.21612
104287049	chr14:104287049:C:T	1.50991e-05	-1.4442	0.262963	1.76832e-05	-1.47891	0.0397027	2.42206e-05	-1.407	0.252299
104287181	chr14:104287181:G:A	4.70807e-05	0.868045	-0.912056	5.03613e-05	0.733032	-1.12563	7.59297e-05	1.10949	-1.12158
104287446	chr14:104287446:C:T	1.30657e-05	-1.07666e-10	-1.32589	2.06481e-05	-1.07666e-10	-1.2842	2.02416e-05	-1.07666e-10	-1.33416
104287462	chr14:104287462:G:C	1.38719e-05	-1.07666e-10	-1.26601	2.24396e-05	-1.07666e-10	-1.20099	2.17838e-05	-1.07666e-10	-1.26073
104287526	chr14:104287526:T:C	3.15363e-05	0.421415	-0.866149	3.35116e-05	0.291349	-1.09128	4.84576e-05	0.626721	-1.08793
104287742	chr14:104287742:G:A	3.06379e-06	-1.41809	-1.35813	5.034e-06	-1.35509	-1.34052	5.62612e-06	-1.26175	-1.35273
104287782	chr14:104287782:G:T	4.16035e-05	0.745162	-0.91285	4.4731e-05	0.614718	-1.12588	6.68552e-05	0.98252	-1.12189
104288027	chr14:104288027:G:A	1.4357e-05	-1.07666e-10	-1.23164	2.14458e-05	-1.07666e-10	-1.2463	2.25869e-05	-1.07666e-10	-1.22453
104288318	chr14:104288318:CA:C	1.34657e-05	-1.07666e-10	-1.29573	1.96846e-05	-1.07666e-10	-1.33199	2.12436e-05	-1.07666e-10	-1.28584
104288418	chr14:104288418:C:T	2.68332e-05	-0.606235	-3.65436e-10	3.83527e-05	-0.664999	-3.65436e-10	4.91916e-05	-0.44618	-3.65436e-10
104288569	chr14:104288569:G:T	2.40148e-05	-1.07666e-10	-0.717202	4.09493e-05	-1.07666e-10	-0.599488	5.10758e-05	-1.07666e-10	-0.408591
104288641	chr14:104288641:G:A	1.77305e-05	-1.02059	-3.65436e-10	2.40206e-05	-1.13291	-3.65436e-10	2.24191e-05	-1.23199	-3.65436e-10
104288733	chr14:104288733:CTG:C	1.29305e-05	-1.07666e-10	-1.33628	1.911e-05	-1.07666e-10	-1.36161	2.03686e-05	-1.07666e-10	-1.32791
104288750	chr14:104288750:T:G	5.00908e-05	0.79563	-0.777667	5.15169e-05	0.65496	-1.02487	7.72072e-05	1.02361	-1.01902
104289029	chr14:104289029:G:A	8.67363e-06	-0.853253	-0.882333	1.41399e-05	-0.859205	-0.803618	1.61749e-05	-0.652973	-0.905466
104289697	chr14:104289697:C:T	3.99776e-05	0.696392	-0.903946	4.25799e-05	0.558658	-1.1191	6.36045e-05	0.923399	-1.11262
104289981	chr14:104289981:C:T	4.2412e-05	0.816572	-0.965013	4.68198e-05	0.647516	-1.11303	8.49439e-05	1.25182	-1.15173
104290613	chr14:104290613:T:C	6.66167e-05	-1.07666e-10	0.303082	9.51742e-05	-1.07666e-10	0.243885	0.000101576	-1.07666e-10	0.278907
104290788	chr14:104290788:T:C	9.61748e-06	-1.3526	-0.279688	1.14007e-05	-1.40862	-0.469525	1.19853e-05	-1.43097	-0.427258
104290967	chr14:104290967:C:T	1.09093e-05	-1.27687	-0.229389	1.47575e-05	-1.34306	-0.277018	1.54957e-05	-1.44047	-0.160867
104291045	chr14:104291045:A:G	5.46437e-06	-1.25332	-0.9443	7.09814e-06	-1.31348	-1.03851	7.18725e-06	-1.3427	-1.02689
104291190	chr14:104291190:G:A	8.77979e-06	-1.35436	-0.369057	1.19012e-05	-1.41061	-0.424576	1.2614e-05	-1.48739	-0.319701
104291322	chr14:104291322:G:A	1.32772e-05	-1.07666e-10	-1.30983	1.89958e-05	-1.07666e-10	-1.3676	1.99298e-05	-1.07666e-10	-1.34968
104291444	chr14:104291444:T:C	1.07354e-05	-1.52233	-3.65436e-10	1.62162e-05	-1.52581	-3.65436e-10	1.64789e-05	-1.53982	-3.65436e-10
104291640	chr14:104291640:T:G	1.41994e-05	-1.07666e-10	-1.24268	2.36897e-05	-1.07666e-10	-1.14679	2.53797e-05	-1.07666e-10	-1.10795
104291675	chr14:104291675:G:A	1.40184e-05	-1.07666e-10	-1.2555	2.0373e-05	-1.07666e-10	-1.29761	2.11884e-05	-1.07666e-10	-1.28845
104291793	chr14:104291793:G:T	1.71856e-05	-1.07666e-10	-1.0518	2.52052e-05	-1.07666e-10	-1.08477	2.73723e-05	-1.07666e-10	-1.03237
104291932	chr14:104291932:C:T	1.26985e-05	-1.07666e-10	-1.35439	1.95818e-05	-1.07666e-10	-1.33722	2.01344e-05	-1.07666e-10	-1.33947
104292550	chr14:104292550:G:A	9.91116e-06	-0.789926	-0.812286	1.43332e-05	-0.865619	-0.783625	1.71401e-05	-0.775079	-0.725404
104292721	chr14:104292721:A:G	1.39913e-05	-1.07666e-10	-1.25744	2.23512e-05	-1.07666e-10	-1.20494	2.17686e-05	-1.07666e-10	-1.26144
104293058	chr14:104293058:C:T	2.94917e-05	-1.07666e-10	-0.511766	4.82919e-05	-1.07666e-10	-0.434561	5.55022e-05	-1.07666e-10	-0.32548
104293126	chr14:104293126:C:T	1.28252e-05	-1.07666e-10	-1.34446	1.991e-05	-1.07666e-10	-1.3206	1.97658e-05	-1.07666e-10	-1.35795
104293266	chr14:104293266:C:T	1.32047e-05	-1.07666e-10	-1.3153	1.97727e-05	-1.07666e-10	-1.32752	2.01317e-05	-1.07666e-10	-1.33961
104293561	chr14:104293561:G:A	1.88825e-05	-1.07666e-10	-0.95764	2.73141e-05	-1.07666e-10	-1.00442	3.12207e-05	-1.07666e-10	-0.900822
104293612	chr14:104293612:G:C	3.54547e-06	-1.51029	-1.11991	5.19244e-06	-1.51476	-1.14986	5.21535e-06	-1.53193	-1.15836
104293648	chr14:104293648:G:A	3.97015e-05	-0.218996	0.00451126	5.91167e-05	-0.364959	0.132649	7.65975e-05	-0.468287	0.464949
104294121	chr14:104294121:C:T	1.7128e-05	-1.05516	-3.65436e-10	2.71791e-05	-1.00938	-3.65436e-10	3.2662e-05	-0.855691	-3.65436e-10
104294248	chr14:104294248:A:G	1.5031e-05	-1.07666e-10	-1.18576	2.40251e-05	-1.07666e-10	-1.13272	2.25028e-05	-1.07666e-10	-1.22826
104294347	chr14:104294347:G:A	9.3944e-06	-0.58223	-1.07353	1.36997e-05	-0.694263	-1.00019	1.45971e-05	-0.810993	-0.850087
104295027	chr14:104295027:C:T	1.24943e-05	-1.07666e-10	-1.3706	1.9033e-05	-1.07666e-10	-1.36565	1.94872e-05	-1.07666e-10	-1.37215
104295230	chr14:104295230:C:T	1.2621e-05	-1.07666e-10	-1.36051	1.94768e-05	-1.07666e-10	-1.3426	1.95565e-05	-1.07666e-10	-1.3686
104295251	chr14:104295251:T:C	1.24845e-05	-1.07666e-10	-1.37139	1.91171e-05	-1.07666e-10	-1.36124	1.94614e-05	-1.07666e-10	-1.37347
104295345	chr14:104295345:G:A	1.40969e-05	-1.07666e-10	-1.24992	2.2221e-05	-1.07666e-10	-1.21079	2.13713e-05	-1.07666e-10	-1.27985
104295441	chr14:104295441:T:C	7.84449e-05	-0.58164	1.04816	0.000221462	-0.475139	1.56357	0.00285815	1.64928	1.96675
104295535	chr14:104295535:T:C	2.75716e-06	-1.51019	-1.37148	4.14176e-06	-1.52426	-1.36645	4.53325e-06	-1.46056	-1.36991
104295549	chr14:104295549:C:A	2.54832e-05	-1.07666e-10	-0.657855	4.45361e-05	-1.07666e-10	-0.515524	3.55886e-05	-1.07666e-10	-0.769876
104295640	chr14:104295640:G:A	1.41027e-05	-1.07666e-10	-1.24951	2.22312e-05	-1.07666e-10	-1.21033	2.13791e-05	-1.07666e-10	-1.27949
104295666	chr14:104295666:C:T	3.66069e-06	-1.4636	-1.13463	5.82829e-06	-1.39278	-1.15632	6.70888e-06	-1.23685	-1.20162
104295747	chr14:104295747:T:C	3.53626e-05	0.682891	-1.01311	6.56572e-05	0.755264	-0.882641	0.00101811	3.43097	-0.847172
104295755	chr14:104295755:G:C	1.28874e-05	-1.07666e-10	-1.33962	1.97962e-05	-1.07666e-10	-1.32633	2.0006e-05	-1.07666e-10	-1.34587
104295833	chr14:104295833:T:C	2.15089e-05	-1.07666e-10	-0.827406	3.08859e-05	-1.07666e-10	-0.881524	3.58036e-05	-1.07666e-10	-0.763854
104295873	chr14:104295873:C:A	1.60219e-05	-1.07666e-10	-1.12192	2.25244e-05	-1.07666e-10	-1.19722	2.54029e-05	-1.07666e-10	-1.10704
104295891	chr14:104295891:C:T	1.12866e-05	-1.39716	-0.0750902	1.28436e-05	-1.42297	-0.336009	1.78199e-05	-1.30669	-0.154896
104295936	chr14:104295936:C:T	6.13114e-05	-0.434589	0.654681	0.000148757	-0.469921	1.16041	0.000282595	0.0607893	1.24132
104296065	chr14:104296065:T:C	4.90018e-06	-1.48722	-0.819379	6.92768e-06	-1.41808	-0.958221	6.96065e-06	-1.27197	-1.12966
104296119	chr14:104296119:G:A	1.3621e-05	-1.07666e-10	-1.28426	2.20074e-05	-1.07666e-10	-1.22044	2.03888e-05	-1.07666e-10	-1.32692
104296191	chr14:104296191:T:G	5.05756e-06	-1.37226	-0.902734	7.08212e-06	-1.30654	-1.04771	8.61707e-06	-1.03515	-1.153
104296243	chr14:104296243:A:C	2.06174e-05	-1.07666e-10	-0.869738	2.86752e-05	-1.07666e-10	-0.955791	3.18795e-05	-1.07666e-10	-0.879941
104296317	chr14:104296317:G:A	5.60155e-06	-1.55107	-0.621763	7.06542e-06	-1.54984	-0.806768	8.08974e-06	-1.54969	-0.70162
104296466	chr14:104296466:C:A	2.73476e-05	-1.07666e-10	-0.587245	3.66169e-05	-1.07666e-10	-0.711314	4.26333e-05	-1.07666e-10	-0.589266
104296594	chr14:104296594:G:A	1.92067e-05	-1.07666e-10	-0.940613	2.74017e-05	-1.07666e-10	-1.00122	2.64043e-05	-1.07666e-10	-1.06837
104296673	chr14:104296673:C:T	1.84214e-05	-1.32964	0.347285	2.79995e-05	-1.35277	0.373132	2.58757e-05	-1.22664	0.13804
104296933	chr14:104296933:C:T	2.85856e-05	-1.07666e-10	-0.54297	5.02947e-05	-1.07666e-10	-0.393924	3.94937e-05	-1.07666e-10	-0.665762
104296989	chr14:104296989:G:A	1.33105e-05	-1.07666e-10	-1.30732	1.94149e-05	-1.07666e-10	-1.34578	1.94731e-05	-1.07666e-10	-1.37287
104297291	chr14:104297291:C:T	1.10336e-05	-1.40112	-0.0938124	1.25741e-05	-1.42739	-0.352793	1.73985e-05	-1.31194	-0.17358
104297312	chr14:104297312:G:A	1.16357e-05	-1.38418	-0.0576158	1.31731e-05	-1.41196	-0.32169	1.83805e-05	-1.29089	-0.139717
104297330	chr14:104297330:C:A	0.000170653	-0.306515	1.55027	9.73123e-05	-0.427609	0.69371	0.000749737	1.00381	1.27401
104297555	chr14:104297555:C:T	3.16752e-06	-1.4176	-1.32533	4.92883e-06	-1.43291	-1.28381	4.76628e-06	-1.45762	-1.32272
104297627	chr14:104297627:A:C	1.92149e-05	-1.07666e-10	-0.940189	2.74125e-05	-1.07666e-10	-1.00083	2.64135e-05	-1.07666e-10	-1.06803
104297718	chr14:104297718:G:A	4.79923e-06	-1.03491	-1.29251	6.4842e-06	-1.09445	-1.348	7.82617e-06	-1.01573	-1.2687
104297820	chr14:104297820:C:T	2.75537e-06	-1.52306	-1.35926	4.08408e-06	-1.5319	-1.37283	4.16938e-06	-1.54147	-1.37267
104297912	chr14:104297912:C:T	1.30148e-05	-1.07666e-10	-1.32979	1.94483e-05	-1.07666e-10	-1.34407	1.98992e-05	-1.07666e-10	-1.35122
104298165	chr14:104298165:G:A	3.35443e-06	-1.31494	-1.37065	5.05132e-06	-1.33125	-1.36092	4.98952e-06	-1.37027	-1.36429
104298285	chr14:104298285:G:A	2.20581e-05	-1.07666e-10	-0.802192	3.62998e-05	-1.07666e-10	-0.720013	3.2314e-05	-1.07666e-10	-0.866402
104298469	chr14:104298469:A:G	1.72304e-05	-1.07666e-10	-1.0492	2.35888e-05	-1.07666e-10	-1.15105	2.93427e-05	-1.07666e-10	-0.962857
104298551	chr14:104298551:G:A	2.05576e-05	-1.07666e-10	-0.872644	2.91848e-05	-1.07666e-10	-0.938177	2.79983e-05	-1.07666e-10	-1.00976
104298623	chr14:104298623:G:A	3.84543e-06	-1.18711	-1.36188	5.8169e-06	-1.20546	-1.34559	5.66239e-06	-1.2572	-1.35086
104298635	chr14:104298635:A:T	2.73574e-05	-0.586886	-3.65436e-10	3.52702e-05	-0.748787	-3.65436e-10	2.92978e-05	-0.964389	-3.65436e-10
104298692	chr14:104298692:C:G	2.05576e-05	-1.07666e-10	-0.872644	2.91848e-05	-1.07666e-10	-0.938177	2.79983e-05	-1.07666e-10	-1.00976
104299776	chr14:104299776:G:A	3.08614e-06	-1.43431	-1.33464	4.69497e-06	-1.4485	-1.31683	5.2257e-06	-1.3493	-1.33901
104299824	chr14:104299824:C:A	1.26403e-05	-1.07666e-10	-1.35899	1.93429e-05	-1.07666e-10	-1.3495	1.9669e-05	-1.07666e-10	-1.36286
104299851	chr14:104299851:G:T	3.05164e-06	-1.4405	-1.33969	4.6391e-06	-1.45431	-1.32299	5.15903e-06	-1.3574	-1.34375
104299865	chr14:104299865:G:C	6.2011e-05	-0.547393	0.778831	0.000172977	-0.431932	1.27327	0.00237451	1.74832	1.68233
104300417	chr14:104300417:A:G	3.15917e-05	-1.07666e-10	-0.44298	5.58439e-05	-1.07666e-10	-0.289264	4.2912e-05	-1.07666e-10	-0.582751
104300714	chr14:104300714:G:A	1.24584e-05	-1.07666e-10	-1.37348	1.89326e-05	-1.07666e-10	-1.37094	1.94833e-05	-1.07666e-10	-1.37234
104301171	chr14:104301171:C:T	2.56583e-05	-0.651005	-3.65436e-10	4.12556e-05	-0.592037	-3.65436e-10	3.75478e-05	-0.716287	-3.65436e-10
104301217	chr14:104301217:G:A	0.00031922	-0.622244	2.49225	0.000205517	-0.724337	1.73804	0.00174411	0.54783	2.57427
104301366	chr14:104301366:C:T	4.04595e-06	-1.42385	-1.07431	5.02632e-06	-1.44801	-1.24913	9.50304e-06	-0.864136	-1.22615
104301490	chr14:104301490:T:C	1.32096e-05	-1.07666e-10	-1.31493	2.06062e-05	-1.07666e-10	-1.28623	2.02725e-05	-1.07666e-10	-1.33264
104301625	chr14:104301625:C:T	1.26814e-05	-1.07666e-10	-1.35574	1.89195e-05	-1.07666e-10	-1.37163	2.04711e-05	-1.07666e-10	-1.32289
104301638	chr14:104301638:T:C	1.30903e-05	-1.07666e-10	-1.324	1.92193e-05	-1.07666e-10	-1.35591	2.13942e-05	-1.07666e-10	-1.27878
104301647	chr14:104301647:T:C	3.79548e-05	-1.07666e-10	-0.259477	7.01182e-05	-1.07666e-10	-0.061642	7.68408e-05	-1.07666e-10	-0.000166594
104301658	chr14:104301658:G:A	3.03041e-06	-1.44412	-1.34305	4.31686e-06	-1.47653	-1.37276	4.86609e-06	-1.41908	-1.34054
104301697	chr14:104301697:C:T	4.79342e-05	-1.10786	1.08182	4.08757e-05	-1.18865	0.587365	4.03422e-05	-1.21157	0.567063
104301924	chr14:104301924:A:G	7.26841e-05	-1.07666e-10	0.390249	0.00012299	-1.07666e-10	0.500282	0.000102126	-1.07666e-10	0.284303
104301986	chr14:104301986:C:T	1.24728e-05	-1.07666e-10	-1.37232	1.89578e-05	-1.07666e-10	-1.36961	1.94791e-05	-1.07666e-10	-1.37256
104301994	chr14:104301994:T:C	1.40176e-05	-1.07666e-10	-1.25556	2.18624e-05	-1.07666e-10	-1.22706	2.14109e-05	-1.07666e-10	-1.278
104302008	chr14:104302008:C:T	4.10576e-05	-0.960995	0.780097	8.65218e-05	-0.932362	1.08093	0.0013788	1.09991	1.78715
104302137	chr14:104302137:G:A	1.6468e-05	-1.07666e-10	-1.09446	2.22502e-05	-1.07666e-10	-1.20947	2.62891e-05	-1.07666e-10	-1.07275
104302668	chr14:104302668:C:T	7.31242e-06	-0.719206	-1.18709	9.80523e-06	-0.7343	-1.29461	1.91534e-05	-0.171404	-1.21802
104302886	chr14:104302886:C:T	8.32188e-05	-0.55318	1.07878	5.20857e-05	-0.660135	0.3012	0.000401481	0.790704	0.862554
104303131	chr14:104303131:C:T	1.61575e-05	-1.07666e-10	-1.11349	2.31381e-05	-1.07666e-10	-1.17034	2.68527e-05	-1.07666e-10	-1.05154
104303265	chr14:104303265:T:G	1.64594e-05	-1.07666e-10	-1.09498	2.35379e-05	-1.07666e-10	-1.15321	2.74324e-05	-1.07666e-10	-1.03018
104303305	chr14:104303305:G:A	5.88192e-06	-0.856927	-1.26706	8.55757e-06	-0.931174	-1.23383	3.14709e-05	0.256728	-1.14957
104303765	chr14:104303765:C:T	1.47831e-05	-1.07666e-10	-1.20239	2.40828e-05	-1.07666e-10	-1.13033	2.18486e-05	-1.07666e-10	-1.25777
104303973	chr14:104303973:G:A	1.64482e-05	-1.07666e-10	-1.09566	2.35238e-05	-1.07666e-10	-1.15381	2.74121e-05	-1.07666e-10	-1.03092
104304055	chr14:104304055:A:G	2.73181e-05	0.0489002	-0.637224	4.37546e-05	-0.0168451	-0.516382	0.000347482	2.2609	-0.75209
104304453	chr14:104304453:C:T	6.99244e-05	-0.862273	1.21381	9.12823e-05	-0.87182	1.07395	0.000296144	-0.3474	1.69634
104304474	chr14:104304474:G:A	4.04717e-05	-1.07666e-10	-0.19527	5.11819e-05	-1.07666e-10	-0.376437	3.90035e-05	-1.07666e-10	-0.678251
104304756	chr14:104304756:C:T	1.43437e-05	-1.07666e-10	-1.23257	2.03866e-05	-1.07666e-10	-1.29694	2.44044e-05	-1.07666e-10	-1.14714
104304831	chr14:104304831:A:G	3.68256e-05	-1.02631	0.736632	6.79964e-05	-1.00795	0.915577	0.000103212	-0.548873	0.843759
104305029	chr14:104305029:G:C	3.25694e-05	-1.07666e-10	-0.412501	4.0688e-05	-1.07666e-10	-0.605892	6.28551e-05	-1.07666e-10	-0.20107
104305181	chr14:104305181:T:C	1.63596e-05	-1.07666e-10	-1.10106	2.39452e-05	-1.07666e-10	-1.13606	2.62015e-05	-1.07666e-10	-1.07609
104305228	chr14:104305228:TG:T	0.000124517	-1.07666e-10	0.928572	0.0002197	-1.07666e-10	1.08044	0.000344256	-1.07666e-10	1.49948
104305392	chr14:104305392:C:T	2.02897e-05	0.0178823	-0.903642	3.32195e-05	-0.047091	-0.761597	0.000237832	2.15761	-1.02795
104305422	chr14:104305422:C:G	1.56569e-05	-1.07666e-10	-1.14496	2.57387e-05	-1.07666e-10	-1.06383	2.25361e-05	-1.07666e-10	-1.22678
104305449	chr14:104305449:G:C	1.37768e-05	-1.07666e-10	-1.27289	2.2551e-05	-1.07666e-10	-1.19605	2.12714e-05	-1.07666e-10	-1.28454
104305572	chr14:104305572:C:T	1.65446e-05	-1.08981	-3.65436e-10	2.57916e-05	-1.06177	-3.65436e-10	3.15247e-05	-0.89113	-3.65436e-10
104305854	chr14:104305854:C:T	0.000137611	-1.01988	2.04844	0.000188275	-1.02349	1.94957	0.000704039	-0.544827	2.75976
104306004	chr14:104306004:C:T	1.47616e-05	-1.07666e-10	-1.20384	2.14862e-05	-1.07666e-10	-1.24441	2.41428e-05	-1.07666e-10	-1.15792
104306063	chr14:104306063:C:T	1.14542e-05	-0.16359	-1.29393	2.13334e-05	-0.0688658	-1.18268	6.96842e-05	1.01721	-1.11514
104306589	chr14:104306589:G:A	6.17719e-06	-0.798074	-1.27694	8.496e-06	-0.842274	-1.32995	3.63167e-05	0.356111	-1.10574
104306590	chr14:104306590:C:A	0.000128302	-1.00159	1.96011	0.000176068	-1.00432	1.86337	0.000656592	-0.518236	2.6634
104306664	chr14:104306664:C:T	1.37163e-05	-1.07666e-10	-1.27729	2.00857e-05	-1.07666e-10	-1.31182	2.20702e-05	-1.07666e-10	-1.24767
104306963	chr14:104306963:G:A	2.28309e-05	-1.07666e-10	-0.767758	3.70572e-05	-1.07666e-10	-0.699362	4.25645e-05	-1.07666e-10	-0.590881
104306999	chr14:104306999:T:C	2.01467e-05	0.456597	-1.34943	3.47046e-05	0.58797	-1.35292	0.00223693	4.65463	-1.28367
104307071	chr14:104307071:G:A	1.47616e-05	-1.07666e-10	-1.20384	2.14862e-05	-1.07666e-10	-1.24441	2.41428e-05	-1.07666e-10	-1.15792
104307073	chr14:104307073:A:G	6.14903e-06	-0.797012	-1.28257	8.47748e-06	-0.841135	-1.33328	3.61171e-05	0.359204	-1.11434
104307162	chr14:104307162:G:A	4.80778e-05	-1.07666e-10	-0.0230538	5.05644e-05	-1.07666e-10	-0.388577	0.000110805	-1.07666e-10	0.365873
104307215	chr14:104307215:G:GT	5.64475e-06	-0.880161	-1.28499	7.73415e-06	-0.929978	-1.3362	3.02065e-05	0.185402	-1.11925
104307216	chr14:104307216:A:T	5.66126e-06	-0.880774	-1.28145	7.74767e-06	-0.930546	-1.33389	3.03525e-05	0.184405	-1.11343
104307282	chr14:104307282:C:T	4.71372e-05	-1.07666e-10	-0.0428119	4.97163e-05	-1.07666e-10	-0.405491	0.000108337	-1.07666e-10	0.343346
104307283	chr14:104307283:G:A	2.20364e-05	-0.690993	-0.112184	2.6686e-05	-0.77855	-0.249134	9.81809e-05	0.508677	-0.263768
104307741	chr14:104307741:C:T	4.55905e-05	-1.07666e-10	-0.0761742	4.7972e-05	-1.07666e-10	-0.441207	9.62911e-05	-1.07666e-10	0.225474
104307801	chr14:104307801:C:T	1.47568e-05	-1.07666e-10	-1.20417	2.14807e-05	-1.07666e-10	-1.24467	2.41349e-05	-1.07666e-10	-1.15824
104307802	chr14:104307802:A:G	1.30311e-05	-0.752191	-0.576343	1.64737e-05	-0.835877	-0.674181	5.76645e-05	0.413031	-0.700292
104307963	chr14:104307963:G:A	4.7975e-05	-1.07666e-10	-0.0251932	5.04679e-05	-1.07666e-10	-0.390486	0.000110551	-1.07666e-10	0.363572
104307986	chr14:104307986:C:T	1.35405e-05	-0.799765	-0.490426	1.70653e-05	-0.881173	-0.593602	5.76851e-05	0.337315	-0.624219
104308012	chr14:104308012:G:A	1.24683e-05	-0.797915	-0.574769	1.58013e-05	-0.879208	-0.672522	5.37242e-05	0.340666	-0.698705
104308189	chr14:104308189:C:T	4.44533e-05	-1.07666e-10	-0.101433	4.72727e-05	-1.07666e-10	-0.45589	0.000101268	-1.07666e-10	0.275868
104308224	chr14:104308224:G:A	1.47616e-05	-1.07666e-10	-1.20384	2.14862e-05	-1.07666e-10	-1.24441	2.41428e-05	-1.07666e-10	-1.15792
104308313	chr14:104308313:G:A	1.17282e-05	-1.43387	-3.65436e-10	1.70537e-05	-1.47546	-3.65436e-10	1.64293e-05	-1.54284	-3.65436e-10
104308480	chr14:104308480:G:C	4.72603e-05	-1.07666e-10	-0.0402031	4.98194e-05	-1.07666e-10	-0.40342	0.000108663	-1.07666e-10	0.346353
104309066	chr14:104309066:G:T	1.2297e-05	-1.38652	-3.65436e-10	1.77286e-05	-1.43665	-3.65436e-10	1.668e-05	-1.52769	-3.65436e-10
104309515	chr14:104309515:C:G	8.98897e-06	-1.31062	-0.389258	9.94422e-06	-1.21554	-0.799292	1.86137e-05	-0.535111	-0.882892
104309608	chr14:104309608:A:G	2.14848e-05	0.508618	-1.33714	4.31069e-05	0.636559	-1.1847	0.00323045	4.74895	-1.01047
104309706	chr14:104309706:C:T	7.35033e-06	-1.45761	-0.443522	1.05604e-05	-1.4005	-0.554206	1.4879e-05	-1.22918	-0.412775
104309777	chr14:104309777:G:A	5.73212e-05	-1.07666e-10	0.152796	5.90496e-05	-1.07666e-10	-0.233446	0.00013553	-1.07666e-10	0.567288
104309785	chr14:104309785:C:T	5.64648e-05	-1.07666e-10	0.137744	5.74505e-05	-1.07666e-10	-0.260901	0.000134503	-1.07666e-10	0.559684
104309802	chr14:104309802:G:A	2.04384e-05	0.494984	-1.37344	3.46055e-05	0.598551	-1.36636	0.00258584	4.75743	-1.24152
104309951	chr14:104309951:C:T	3.57006e-05	-1.07666e-10	-0.320707	4.41226e-05	-1.07666e-10	-0.524852	6.97198e-05	-1.07666e-10	-0.0974176
104310081	chr14:104310081:G:T	5.67752e-05	-1.07666e-10	0.143227	5.77451e-05	-1.07666e-10	-0.255786	0.00013538	-1.07666e-10	0.566184
104310134	chr14:104310134:C:T	2.05383e-05	-0.873584	-3.65436e-10	3.23703e-05	-0.834583	-3.65436e-10	4.0386e-05	-0.643418	-3.65436e-10
104310200	chr14:104310200:C:T	5.8397e-05	-1.07666e-10	0.171392	5.99784e-05	-1.07666e-10	-0.21784	0.000138394	-1.07666e-10	0.588205
104310414	chr14:104310414:G:T	7.86199e-05	0.731868	-0.263117	0.000103714	0.784724	-0.454912	0.0315241	5.14675	0.869859
104310423	chr14:104310423:C:A	7.75342e-05	0.727972	-0.273125	0.000102374	0.780901	-0.464096	0.0308723	5.14017	0.855546
104310424	chr14:104310424:C:T	7.81713e-05	0.715837	-0.252808	0.00010301	0.768623	-0.445617	0.0311217	5.11934	0.884423
104310523	chr14:104310523:C:A	8.38318e-05	0.766658	-0.23372	0.000110344	0.819986	-0.428205	0.0348825	5.20617	0.911669
104310717	chr14:104310717:TGGCAGGG:T	5.89934e-05	-1.07666e-10	0.181553	7.28883e-05	-1.07666e-10	-0.0228966	5.28636e-05	-1.07666e-10	-0.374187
104310725	chr14:104310725:TGGCAGGGAGTGCCAGGAGCATGCAGGGCTATG:T	5.88515e-05	-1.07666e-10	0.179143	7.27215e-05	-1.07666e-10	-0.0251867	5.2768e-05	-1.07666e-10	-0.375998
104311596	chr14:104311596:C:A	9.77113e-05	-0.737527	1.42367	5.90847e-05	-0.841429	0.608578	0.000412437	0.470539	1.20964
104311644	chr14:104311644:T:C	1.05602e-05	-1.53878	-3.65436e-10	1.59739e-05	-1.54087	-3.65436e-10	1.62943e-05	-1.55108	-3.65436e-10
104311687	chr14:104311687:G:A	7.82999e-05	0.744821	-0.280148	0.000103454	0.797763	-0.470463	0.0314751	5.16921	0.845838
104311767	chr14:104311767:A:C	5.8865e-06	-0.750578	-1.37263	7.86535e-06	-0.896228	-1.35313	1.10475e-05	-0.57128	-1.36842
104311875	chr14:104311875:A:G	1.75569e-05	-1.07666e-10	-1.03043	2.56974e-05	-1.07666e-10	-1.06543	2.4874e-05	-1.07666e-10	-1.12808
104312003	chr14:104312003:G:A	1.66212e-05	-1.07666e-10	-1.0852	2.48178e-05	-1.07666e-10	-1.10026	2.36967e-05	-1.07666e-10	-1.17656
104312078	chr14:104312078:C:G	8.9823e-05	-0.835525	1.43749	0.000115742	-0.831907	1.27145	0.00041733	-0.259924	1.9519
104312540	chr14:104312540:G:T	1.75199e-05	-1.07666e-10	-1.03254	2.51243e-05	-1.07666e-10	-1.08799	2.44059e-05	-1.07666e-10	-1.14708
104312793	chr14:104312793:T:A	2.57357e-05	0.686845	-1.33484	4.24384e-05	0.802903	-1.36667	0.00328116	5.09701	-1.34296
104313174	chr14:104313174:C:T	7.53189e-05	0.691797	-0.265939	9.9422e-05	0.744961	-0.457411	0.0293152	5.07802	0.865937
104313398	chr14:104313398:A:T	1.27939e-05	-1.07666e-10	-1.34691	1.92175e-05	-1.07666e-10	-1.356	2.01533e-05	-1.07666e-10	-1.33853
104313496	chr14:104313496:T:C	2.22517e-05	0.58002	-1.37347	3.78528e-05	0.688818	-1.36694	0.0030263	4.91167	-1.23847
104313867	chr14:104313867:G:A	1.89475e-05	-1.07666e-10	-0.9542	3.18836e-05	-1.07666e-10	-0.849731	2.64746e-05	-1.07666e-10	-1.06572
104313910	chr14:104313910:C:T	1.279e-05	-1.07666e-10	-1.34721	1.92128e-05	-1.07666e-10	-1.35625	2.01464e-05	-1.07666e-10	-1.33888
104314212	chr14:104314212:G:A	1.50451e-05	-1.07666e-10	-1.18482	2.1848e-05	-1.07666e-10	-1.22772	2.4663e-05	-1.07666e-10	-1.1366
104314255	chr14:104314255:A:C	2.21998e-05	0.540107	-1.3359	3.6491e-05	0.652489	-1.36725	0.00254615	4.84212	-1.34169
104314652	chr14:104314652:C:T	2.35009e-05	0.521741	-1.26058	5.2224e-05	0.65417	-1.01045	0.00422142	4.77698	-0.770955
104314729	chr14:104314729:C:T	9.10369e-06	-1.08221	-0.604987	8.57403e-06	-1.20499	-0.958095	2.30073e-05	-0.474758	-0.731334
104314747	chr14:104314747:C:G	1.279e-05	-1.07666e-10	-1.34721	1.92128e-05	-1.07666e-10	-1.35625	2.01464e-05	-1.07666e-10	-1.33888
104314802	chr14:104314802:G:A	1.63558e-05	-1.07666e-10	-1.10129	2.3153e-05	-1.07666e-10	-1.1697	2.76232e-05	-1.07666e-10	-1.02325
104314816	chr14:104314816:T:C	3.70905e-05	0.701059	-0.983573	8.42921e-05	0.836051	-0.713586	0.00929235	5.12079	-0.325742
104315432	chr14:104315432:A:G	9.09959e-05	-1.5511	2.16604	6.49012e-05	-1.54005	1.40109	9.00026e-05	-1.40515	1.56309
104316026	chr14:104316026:G:A	8.51996e-05	0.781879	-0.232756	0.000111895	0.833252	-0.427515	0.0354195	5.22159	0.911524
104316135	chr14:104316135:A:G	4.21243e-05	0.648321	-0.803569	6.65737e-05	0.724961	-0.838476	0.0105764	5.00669	-0.0822079
104316158	chr14:104316158:T:A	1.24585e-05	-1.07666e-10	-1.37347	1.89341e-05	-1.07666e-10	-1.37086	1.94626e-05	-1.07666e-10	-1.37341
104316414	chr14:104316414:A:G	1.9651e-05	0.186329	-1.10407	2.95504e-05	0.289289	-1.21502	0.00133356	4.20516	-1.35145
104316424	chr14:104316424:C:T	2.65386e-06	-1.54796	-1.3719	4.0393e-06	-1.54471	-1.37104	4.79529e-06	-1.45525	-1.31902
104316453	chr14:104316453:A:C	3.01242e-05	0.302555	-0.793099	4.22387e-05	0.380094	-0.94858	0.00162034	4.25048	-1.20199
104316565	chr14:104316565:C:T	3.03897e-05	-0.666339	0.18457	4.11914e-05	-0.667417	0.0738235	0.0001197	-0.0851999	0.528288
104316615	chr14:104316615:C:T	1.37123e-05	-1.07666e-10	-1.27758	2.04596e-05	-1.07666e-10	-1.29337	2.15067e-05	-1.07666e-10	-1.27354
104316659	chr14:104316659:C:A	7.62296e-06	-1.1228	-0.741906	9.9306e-06	-1.0103	-1.00591	1.97617e-05	-0.46758	-0.890578
104316701	chr14:104316701:C:T	1.33967e-05	-1.07666e-10	-1.30087	1.99926e-05	-1.07666e-10	-1.31646	2.12626e-05	-1.07666e-10	-1.28495
104317102	chr14:104317102:G:A	7.57831e-06	-1.06313	-0.807456	1.02901e-05	-1.04095	-0.939701	0.000128924	0.829721	-0.312398
104317124	chr14:104317124:C:T	1.25959e-05	-1.07666e-10	-1.36251	1.89772e-05	-1.07666e-10	-1.36858	1.98839e-05	-1.07666e-10	-1.35199
104317214	chr14:104317214:C:T	3.22403e-05	-1.07666e-10	-0.422656	4.03494e-05	-1.07666e-10	-0.614248	6.22123e-05	-1.07666e-10	-0.211349
104317452	chr14:104317452:C:T	0.000503773	0.637281	1.68897	0.000345607	0.484601	1.04888	0.0140761	3.09679	2.11354
104317459	chr14:104317459:C:G	1.15869e-05	-1.446	-3.65436e-10	1.68853e-05	-1.48538	-3.65436e-10	1.63799e-05	-1.54585	-3.65436e-10
104317671	chr14:104317671:G:A	1.84055e-05	-1.07666e-10	-0.983226	3.06703e-05	-1.07666e-10	-0.888529	2.58248e-05	-1.07666e-10	-1.09057
104318637	chr14:104318637:G:A	3.14817e-05	-1.07666e-10	-0.446466	5.51196e-05	-1.07666e-10	-0.302318	7.5716e-05	-1.07666e-10	-0.0149122
104318745	chr14:104318745:G:A	3.29161e-05	-0.874678	0.472765	4.43853e-05	-0.865945	0.347028	0.000125701	-0.350362	0.842367
104318902	chr14:104318902:T:C	1.25185e-05	-1.07666e-10	-1.36866	1.89163e-05	-1.07666e-10	-1.3718	1.9516e-05	-1.07666e-10	-1.37067
104319189	chr14:104319189:A:G	3.62984e-06	-1.38363	-1.22306	4.6497e-06	-1.45339	-1.32163	4.16667e-06	-1.55095	-1.36383
104319333	chr14:104319333:G:T	1.88489e-05	-1.07666e-10	-0.959421	3.17562e-05	-1.07666e-10	-0.853735	2.64358e-05	-1.07666e-10	-1.06718
104320286	chr14:104320286:T:TG	3.25284e-05	-1.07666e-10	-0.413758	4.24414e-05	-1.07666e-10	-0.563701	3.29856e-05	-1.07666e-10	-0.845831
104320776	chr14:104320776:A:G	1.72759e-05	-1.07666e-10	-1.04656	2.9961e-05	-1.07666e-10	-0.911928	2.50308e-05	-1.07666e-10	-1.1218
104320909	chr14:104320909:GGAGGA:G	1.2516e-05	-1.07666e-10	-1.36887	1.90644e-05	-1.07666e-10	-1.364	2.01627e-05	-1.07666e-10	-1.33807
104321016	chr14:104321016:G:A	2.6325e-05	-0.673887	0.0485318	3.59556e-05	-0.661879	-0.0676607	0.000103026	-0.0689684	0.362044
104321169	chr14:104321169:C:T	5.29988e-06	-0.909963	-1.31823	6.81847e-06	-1.02351	-1.36868	9.81879e-06	-0.819389	-1.23822
104321279	chr14:104321279:C:T	3.3241e-05	-1.07666e-10	-0.392088	4.14163e-05	-1.07666e-10	-0.588151	6.42846e-05	-1.07666e-10	-0.178583
104321431	chr14:104321431:G:A	2.97171e-05	-1.07666e-10	-0.50415	4.79769e-05	-1.07666e-10	-0.441105	4.35675e-05	-1.07666e-10	-0.56759
104321511	chr14:104321511:C:A	1.59723e-05	0.170843	-1.29586	2.60326e-05	0.247099	-1.29957	0.00185597	4.1526	-0.968336
104321719	chr14:104321719:C:T	2.04628e-05	-0.877265	-3.65436e-10	2.7513e-05	-0.997165	-3.65436e-10	2.67159e-05	-1.05664	-3.65436e-10
104321849	chr14:104321849:C:T	1.61609e-05	-1.07666e-10	-1.11328	2.33857e-05	-1.07666e-10	-1.1597	2.65001e-05	-1.07666e-10	-1.06475
104321868	chr14:104321868:T:TG	1.32442e-05	-1.07666e-10	-1.31232	1.97694e-05	-1.07666e-10	-1.32769	2.03317e-05	-1.07666e-10	-1.32972
104322254	chr14:104322254:C:T	9.42303e-06	-0.284378	-1.36834	1.81312e-05	-0.177098	-1.23709	0.000690693	3.283	-1.08721
104322357	chr14:104322357:C:T	2.02367e-05	-1.07666e-10	-0.888375	2.75682e-05	-1.07666e-10	-0.995161	2.36894e-05	-1.07666e-10	-1.17687
104322460	chr14:104322460:G:A	1.2827e-05	-1.07666e-10	-1.34432	2.03512e-05	-1.07666e-10	-1.29868	1.95938e-05	-1.07666e-10	-1.36669
104322625	chr14:104322625:G:A	2.23204e-05	-0.925966	0.135594	3.16556e-05	-0.922996	0.0660865	9.02358e-05	-0.431594	0.592118
104322697	chr14:104322697:C:A	3.4017e-05	-1.07666e-10	-0.369013	4.23078e-05	-1.07666e-10	-0.566852	6.60856e-05	-1.07666e-10	-0.150951
104323201	chr14:104323201:G:A	1.04329e-05	-1.55091	-3.65436e-10	1.5829e-05	-1.54998	-3.65436e-10	1.66563e-05	-1.52911	-3.65436e-10
104323500	chr14:104323500:GC:G	1.26616e-05	-1.07666e-10	-1.3573	1.93649e-05	-1.07666e-10	-1.34836	1.97595e-05	-1.07666e-10	-1.35827
104323557	chr14:104323557:G:A	5.00676e-05	0.225179	-0.207679	6.49146e-05	0.273273	-0.412025	0.0130191	4.23624	0.896024
104323639	chr14:104323639:G:A	3.47727e-05	-1.07666e-10	-0.347041	4.31292e-05	-1.07666e-10	-0.547625	6.76763e-05	-1.07666e-10	-0.127167
104323796	chr14:104323796:C:T	2.76436e-06	-1.54873	-1.33034	4.04338e-06	-1.54834	-1.3664	4.84285e-06	-1.52307	-1.24133
104323835	chr14:104323835:G:A	3.60696e-05	-1.07666e-10	-0.310422	4.45679e-05	-1.07666e-10	-0.514809	7.04616e-05	-1.07666e-10	-0.0868345
104323840	chr14:104323840:G:A	9.52594e-06	-0.273742	-1.36811	1.8342e-05	-0.167069	-1.23556	0.000706045	3.30288	-1.08511
104324164	chr14:104324164:A:C	3.16565e-06	-1.52454	-1.21898	5.0466e-06	-1.4916	-1.20151	5.48684e-06	-1.37054	-1.26901
104324673	chr14:104324673:G:A	2.77335e-06	-1.53701	-1.33881	4.18429e-06	-1.5425	-1.33799	4.91528e-06	-1.52905	-1.2205
104325674	chr14:104325674:AGT:A	2.35318e-05	-1.07666e-10	-0.737519	3.02194e-05	-1.07666e-10	-0.903339	4.38989e-05	-1.07666e-10	-0.560014
104325864	chr14:104325864:T:C	1.25288e-05	-1.07666e-10	-1.36784	1.89131e-05	-1.07666e-10	-1.37197	1.97276e-05	-1.07666e-10	-1.35988
104325917	chr14:104325917:G:A	4.8578e-05	0.209901	-0.222604	6.30686e-05	0.257752	-0.425352	0.0124036	4.20862	0.875223
104326002	chr14:104326002:A:G	1.25881e-05	-1.07666e-10	-1.36312	1.89836e-05	-1.07666e-10	-1.36825	1.94613e-05	-1.07666e-10	-1.37348
104326189	chr14:104326189:G:A	4.63232e-06	-1.35356	-1.00926	5.66832e-06	-1.4101	-1.16684	9.57447e-06	-1.29144	-0.79136
104326559	chr14:104326559:A:G	1.25262e-05	-1.07666e-10	-1.36805	1.90945e-05	-1.07666e-10	-1.36242	2.02134e-05	-1.07666e-10	-1.33556
104326645	chr14:104326645:C:G	1.39506e-05	-1.26035	-3.65436e-10	2.24475e-05	-1.20064	-3.65436e-10	2.69692e-05	-1.04721	-3.65436e-10
104326910	chr14:104326910:C:A	7.16717e-05	0.376222	-3.65436e-10	9.76584e-05	0.269652	-3.65436e-10	8.15579e-05	0.0594109	-3.65436e-10
104327203	chr14:104327203:C:T	1.35081e-05	-1.07666e-10	-1.29259	1.98456e-05	-1.07666e-10	-1.32384	2.13028e-05	-1.07666e-10	-1.28306
104327298	chr14:104327298:T:C	0.000158127	-0.454551	1.62208	9.1499e-05	-0.572275	0.776779	0.000806594	0.940813	1.4101
104327452	chr14:104327452:G:A	6.20243e-05	0.231652	-3.65436e-10	8.48631e-05	0.129216	-3.65436e-10	7.14909e-05	-0.0723325	-3.65436e-10
104327713	chr14:104327713:C:T	1.55194e-05	-1.07666e-10	-1.15378	2.23174e-05	-1.07666e-10	-1.20646	2.46508e-05	-1.07666e-10	-1.13709
104327717	chr14:104327717:T:G	7.63046e-05	0.129893	0.308967	9.80899e-05	0.18359	0.0904705	0.0229405	4.07185	1.6269
104328110	chr14:104328110:A:G	6.18365e-05	0.228621	-3.65436e-10	9.56245e-05	0.248605	-3.65436e-10	5.92014e-05	-0.260957	-3.65436e-10
104328474	chr14:104328474:C:T	3.16433e-06	-1.49952	-1.24442	4.75589e-06	-1.51078	-1.24166	5.68391e-06	-1.54983	-1.05443
104328814	chr14:104328814:G:A	8.94262e-06	-0.333365	-1.37168	1.68681e-05	-0.228885	-1.25752	0.000607472	3.18476	-1.11735
104328815	chr14:104328815:T:C	3.59072e-06	-1.3517	-1.26582	5.0982e-06	-1.3818	-1.30114	4.2499e-06	-1.52175	-1.37326
104328833	chr14:104328833:C:T	2.68987e-05	-0.87151	0.267715	3.64796e-05	-0.857137	0.142066	0.000103	-0.325802	0.618624
104329152	chr14:104329152:A:G	2.633e-05	-0.234152	-0.391011	5.03267e-05	-0.147843	-0.245444	0.00355115	3.37289	0.460238
104329470	chr14:104329470:T:C	3.03041e-05	-0.83392	0.349329	4.11637e-05	-0.81395	0.219683	0.000119094	-0.269611	0.707619
104330082	chr14:104330082:G:T	6.28039e-06	-1.48105	-0.57739	8.94621e-06	-1.43193	-0.688666	1.22398e-05	-1.27669	-0.560519
104330523	chr14:104330523:A:G	2.46479e-05	-1.07666e-10	-0.691182	3.16834e-05	-1.07666e-10	-0.856031	4.55703e-05	-1.07666e-10	-0.522647
104330548	chr14:104330548:T:C	3.90502e-06	-1.49661	-1.037	5.4447e-06	-1.52843	-1.08875	4.46451e-06	-1.52325	-1.32249
104330555	chr14:104330555:T:C	1.24585e-05	-1.07666e-10	-1.37347	1.88923e-05	-1.07666e-10	-1.37307	1.96458e-05	-1.07666e-10	-1.36404
104331014	chr14:104331014:C:T	1.9312e-05	-1.07666e-10	-0.935146	2.58304e-05	-1.07666e-10	-1.06027	3.51398e-05	-1.07666e-10	-0.782568
104331176	chr14:104331176:T:C	4.42301e-05	0.123991	-0.23046	5.76863e-05	0.171874	-0.428678	0.0104473	4.05054	0.861651
104331698	chr14:104331698:A:G	1.57753e-05	-0.0603262	-1.0771	2.60786e-05	0.0135056	-1.06421	0.00192288	3.73076	-0.511084
104331751	chr14:104331751:T:C	2.76071e-05	-0.162927	-0.414874	5.28821e-05	-0.074306	-0.269453	0.00393289	3.50821	0.42702
104331805	chr14:104331805:C:T	1.58416e-05	-1.07666e-10	-1.13323	2.27256e-05	-1.07666e-10	-1.18833	2.51799e-05	-1.07666e-10	-1.11585
104332075	chr14:104332075:C:T	2.41187e-05	-1.07666e-10	-0.712888	3.10839e-05	-1.07666e-10	-0.875135	4.42654e-05	-1.07666e-10	-0.5517
104332199	chr14:104332199:G:T	1.29178e-05	-1.07666e-10	-1.33726	1.98323e-05	-1.07666e-10	-1.32451	2.01477e-05	-1.07666e-10	-1.33881
104332384	chr14:104332384:C:T	2.09583e-05	-1.07666e-10	-0.853337	2.94785e-05	-1.07666e-10	-0.928161	2.83717e-05	-1.07666e-10	-0.996509
104332665	chr14:104332665:T:C	1.49204e-05	-0.0875825	-1.10556	2.46617e-05	-0.0136048	-1.09297	0.00174597	3.68023	-0.557062
104332676	chr14:104332676:G:T	1.57216e-05	-1.07666e-10	-1.14084	2.258e-05	-1.07666e-10	-1.19476	2.49755e-05	-1.07666e-10	-1.12401
104332689	chr14:104332689:T:C	3.67933e-05	0.0946492	-0.385207	4.87199e-05	0.142508	-0.568244	0.00795413	3.99476	0.644782
104332698	chr14:104332698:G:A	6.71736e-05	0.20788	0.103527	8.87053e-05	0.261564	-0.088068	0.0200038	4.21129	1.35049
104332778	chr14:104332778:G:C	9.44361e-06	-0.931542	-0.718993	1.46196e-05	-0.916299	-0.713164	3.64812e-05	-0.427222	-0.317883
104332834	chr14:104332834:T:C	1.44351e-05	-0.076551	-1.14966	2.38546e-05	-0.00191904	-1.13793	0.00164849	3.70128	-0.635562
104332899	chr14:104332899:T:A	8.60347e-06	-0.370457	-1.37325	1.60136e-05	-0.267438	-1.27095	0.000550542	3.10925	-1.14025
104333053	chr14:104333053:C:T	8.83138e-05	0.362284	0.222739	0.000115508	0.422764	0.0147482	0.0303549	4.47747	1.50134
104333668	chr14:104333668:A:C	1.59267e-05	-1.07666e-10	-1.12788	2.62623e-05	-1.07666e-10	-1.04369	2.28632e-05	-1.07666e-10	-1.21238
104333863	chr14:104333863:A:G	6.76791e-05	0.425524	-0.10662	9.14417e-05	0.489751	-0.285873	0.0213598	4.57852	1.04885
104334022	chr14:104334022:C:T	1.56882e-05	-1.07666e-10	-1.14296	2.25272e-05	-1.07666e-10	-1.1971	2.49594e-05	-1.07666e-10	-1.12465
104334607	chr14:104334607:G:A	1.94027e-05	-1.07666e-10	-0.930463	2.74142e-05	-1.07666e-10	-1.00076	2.65738e-05	-1.07666e-10	-1.06198
104334749	chr14:104334749:A:C	4.23898e-05	-0.148966	-3.65436e-10	5.90451e-05	-0.233523	-3.65436e-10	5.11007e-05	-0.408104	-3.65436e-10
104334923	chr14:104334923:G:T	1.33403e-05	0.052403	-1.35748	2.67163e-05	0.158795	-1.18534	0.00127706	3.83507	-1.02465
104335174	chr14:104335174:G:A	4.63235e-05	-1.07666e-10	-0.0602231	6.6832e-05	-1.07666e-10	-0.109642	6.74596e-05	-1.07666e-10	-0.130373
104335928	chr14:104335928:C:G	1.70876e-05	-1.07666e-10	-1.05752	2.33304e-05	-1.07666e-10	-1.16207	3.04134e-05	-1.07666e-10	-0.927018
104335953	chr14:104335953:C:T	1.76081e-05	-1.07666e-10	-1.02752	2.39228e-05	-1.07666e-10	-1.13699	3.15113e-05	-1.07666e-10	-0.891557
104335962	chr14:104335962:G:T	0.000278083	0.91321	0.818837	0.000221796	0.756692	0.333242	0.00841199	3.4611	1.23441
104335974	chr14:104335974:A:T	0.000283152	0.889431	0.86068	0.000225351	0.735414	0.370424	0.00854795	3.43068	1.28087
104336329	chr14:104336329:T:C	0.000149749	0.584379	0.52871	0.000159954	0.471059	0.292	0.00290388	2.96649	0.665408
104336883	chr14:104336883:A:C	3.12153e-06	-1.44126	-1.31629	4.56659e-06	-1.46271	-1.33035	4.15085e-06	-1.54749	-1.3711
104336955	chr14:104336955:A:G	1.2483e-05	-1.07666e-10	-1.3715	1.9087e-05	-1.07666e-10	-1.36282	1.94802e-05	-1.07666e-10	-1.3725
104337326	chr14:104337326:C:T	1.52066e-05	-1.07666e-10	-1.17414	2.49426e-05	-1.07666e-10	-1.09525	2.21783e-05	-1.07666e-10	-1.24279
104337337	chr14:104337337:T:C	1.9485e-05	-1.05757	0.131336	2.52052e-05	-1.02218	-0.0625957	0.000814337	1.32112	1.03935
104337894	chr14:104337894:G:C	1.39279e-05	-1.07666e-10	-1.26198	2.15623e-05	-1.07666e-10	-1.24088	2.34008e-05	-1.07666e-10	-1.18913
104339335	chr14:104339335:T:C	6.04665e-06	-0.742774	-1.3536	9.70133e-06	-0.691409	-1.34815	6.8152e-05	1.25057	-1.37073
104339485	chr14:104339485:G:A	2.85854e-06	-1.48727	-1.35829	4.69702e-06	-1.46741	-1.29749	4.49617e-06	-1.51788	-1.3208
104339891	chr14:104339891:C:A	0.000140313	-1.07666e-10	1.048	0.000154442	-1.07666e-10	0.727993	0.00023173	-1.07666e-10	1.10367
104340150	chr14:104340150:A:C	1.29678e-05	-1.07666e-10	-1.3334	1.92603e-05	-1.07666e-10	-1.35378	1.94682e-05	-1.07666e-10	-1.37312
104340448	chr14:104340448:G:A	1.25435e-05	-1.07666e-10	-1.36667	1.95233e-05	-1.07666e-10	-1.34022	1.94704e-05	-1.07666e-10	-1.37301
104340777	chr14:104340777:A:G	7.74165e-05	-1.07666e-10	0.453327	0.000110331	-1.07666e-10	0.391661	0.00011311	-1.07666e-10	0.386461
104341220	chr14:104341220:C:T	2.06156e-05	-0.810197	-0.0596279	1.9072e-05	-0.901371	-0.462232	9.28303e-05	0.259603	-0.0707326
104341275	chr14:104341275:C:T	1.77962e-05	-1.07666e-10	-1.01689	2.98943e-05	-1.07666e-10	-0.914155	2.53539e-05	-1.07666e-10	-1.10897
104341351	chr14:104341351:T:C	1.26462e-05	-1.07666e-10	-1.35852	1.93277e-05	-1.07666e-10	-1.35029	2.02254e-05	-1.07666e-10	-1.33496
104341375	chr14:104341375:G:A	3.17801e-06	-1.48483	-1.25479	4.43732e-06	-1.5002	-1.32157	4.43449e-06	-1.55033	-1.30216
104341656	chr14:104341656:A:G	1.31163e-05	-1.07666e-10	-1.32202	2.01971e-05	-1.07666e-10	-1.30629	2.15879e-05	-1.07666e-10	-1.26977
104341715	chr14:104341715:T:G	1.27455e-05	-1.07666e-10	-1.35069	1.92314e-05	-1.07666e-10	-1.35528	1.98064e-05	-1.07666e-10	-1.3559
104341983	chr14:104341983:A:T	1.77282e-05	-1.07666e-10	-1.02072	2.97429e-05	-1.07666e-10	-0.919234	2.52751e-05	-1.07666e-10	-1.11208
104341988	chr14:104341988:A:C	1.42367e-05	-1.07666e-10	-1.24005	2.21379e-05	-1.07666e-10	-1.21453	2.30636e-05	-1.07666e-10	-1.20365
104342030	chr14:104342030:T:C	9.44791e-05	-0.819776	1.47228	7.40645e-05	-0.896903	0.890016	0.000451926	0.291254	1.48036
104342198	chr14:104342198:A:G	1.31855e-05	-1.07666e-10	-1.31675	2.51742e-05	-1.07666e-10	-1.086	3.05712e-05	-1.07666e-10	-0.921843
104342329	chr14:104342329:A:T	2.32461e-05	-1.07666e-10	-0.749737	3.17504e-05	-1.07666e-10	-0.853918	2.70379e-05	-1.07666e-10	-1.04466
104342464	chr14:104342464:C:T	1.40322e-05	-1.41247	0.157951	1.87642e-05	-1.35457	-0.0253085	3.95012e-05	-1.04953	0.383955
104342647	chr14:104342647:C:G	2.77758e-06	-1.54808	-1.32621	4.53554e-06	-1.5473	-1.25258	4.70701e-06	-1.48421	-1.30864
104343129	chr14:104343129:G:C	1.2531e-05	-1.07666e-10	-1.36767	1.8952e-05	-1.07666e-10	-1.36992	1.95265e-05	-1.07666e-10	-1.37013
104343612	chr14:104343612:T:G	6.42679e-06	-1.35216	-0.683235	7.35937e-06	-1.38865	-0.927195	7.65385e-06	-1.48669	-0.819999
104343929	chr14:104343929:A:G	1.4443e-05	-1.07666e-10	-1.22566	2.04398e-05	-1.07666e-10	-1.29434	2.32038e-05	-1.07666e-10	-1.19759
104343957	chr14:104343957:C:T	1.24596e-05	-1.07666e-10	-1.37339	1.90987e-05	-1.07666e-10	-1.3622	1.94711e-05	-1.07666e-10	-1.37297
104344132	chr14:104344132:T:C	2.50009e-05	-1.53288	0.855915	3.30656e-05	-1.53617	0.722839	6.91894e-05	-1.311	1.20594
104344319	chr14:104344319:C:T	8.58128e-06	-1.37393	-0.372362	1.44328e-05	-1.37941	-0.262908	1.77486e-05	-1.19018	-0.275415
104344326	chr14:104344326:C:T	1.30123e-05	-1.07666e-10	-1.32998	2.0561e-05	-1.07666e-10	-1.28843	1.9813e-05	-1.07666e-10	-1.35557
104344363	chr14:104344363:T:C	8.08387e-06	-1.02494	-0.78106	1.29113e-05	-1.06109	-0.692629	1.36567e-05	-1.15602	-0.571647
104344460	chr14:104344460:A:C	5.31132e-06	-1.55061	-0.675427	8.23961e-06	-1.54872	-0.65415	1.58016e-05	-1.27541	-0.306379
104344679	chr14:104344679:G:A	0.000321187	1.87615	-3.65436e-10	0.00049568	1.89411	-3.65436e-10	0.000732751	2.2549	-3.65436e-10
104345212	chr14:104345212:G:A	3.3677e-06	-1.39004	-1.2916	4.97065e-06	-1.4023	-1.30597	4.85627e-06	-1.45344	-1.30819
104345287	chr14:104345287:C:T	4.9954e-06	-1.2248	-1.06256	6.57647e-06	-1.29425	-1.13408	9.38098e-06	-0.874688	-1.22853
104345383	chr14:104345383:C:T	1.56699e-05	-1.07666e-10	-1.14413	2.19528e-05	-1.07666e-10	-1.22293	2.60122e-05	-1.07666e-10	-1.08334
104345725	chr14:104345725:A:G	1.20966e-05	-1.40295	-3.65436e-10	1.7869e-05	-1.42876	-3.65436e-10	2.15339e-05	-1.27227	-3.65436e-10
104345760	chr14:104345760:A:G	1.25012e-05	-1.07666e-10	-1.37005	1.91172e-05	-1.07666e-10	-1.36124	1.96085e-05	-1.07666e-10	-1.36594
104346052	chr14:104346052:T:C	4.03015e-05	-1.07666e-10	-0.199484	5.48733e-05	-1.07666e-10	-0.306797	6.67611e-05	-1.07666e-10	-0.140781
104346277	chr14:104346277:A:C	1.5263e-05	-1.07666e-10	-1.17044	2.25453e-05	-1.07666e-10	-1.1963	2.47352e-05	-1.07666e-10	-1.13367
104346286	chr14:104346286:A:T	1.3214e-05	-1.07666e-10	-1.3146	1.93196e-05	-1.07666e-10	-1.3507	2.13269e-05	-1.07666e-10	-1.28193
104346445	chr14:104346445:T:C	4.22279e-05	-1.07666e-10	-0.152792	6.09831e-05	-1.07666e-10	-0.201227	6.19854e-05	-1.07666e-10	-0.215003
104347473	chr14:104347473:T:C	1.27797e-05	-1.07666e-10	-1.34802	2.00244e-05	-1.07666e-10	-1.31487	1.9586e-05	-1.07666e-10	-1.36709
104347645	chr14:104347645:C:A	1.34381e-05	-1.07666e-10	-1.29778	2.0826e-05	-1.07666e-10	-1.27562	2.24413e-05	-1.07666e-10	-1.231
104348082	chr14:104348082:C:T	7.91047e-05	-1.07666e-10	0.474899	8.7538e-05	-1.07666e-10	0.160249	0.000117074	-1.07666e-10	0.420901
104348116	chr14:104348116:C:T	1.07322e-05	-1.33222	-0.190401	1.13268e-05	-1.22044	-0.664213	2.41513e-05	-0.904185	-0.253377
104348134	chr14:104348134:A:G	1.01825e-05	-1.25123	-0.32397	1.16556e-05	-1.12457	-0.731471	2.37627e-05	-0.765147	-0.40864
104348279	chr14:104348279:A:T	1.3828e-05	-1.07666e-10	-1.26918	1.9927e-05	-1.07666e-10	-1.31975	2.25188e-05	-1.07666e-10	-1.22755
104348639	chr14:104348639:A:G	1.37672e-05	-1.27359	-3.65436e-10	2.15192e-05	-1.24288	-3.65436e-10	2.71467e-05	-1.04065	-3.65436e-10
104348884	chr14:104348884:C:G	1.3025e-05	-1.329	-3.65436e-10	1.94317e-05	-1.34492	-3.65436e-10	2.18334e-05	-1.25846	-3.65436e-10
104349028	chr14:104349028:C:T	9.6898e-06	-1.36696	-0.257842	1.03021e-05	-1.26319	-0.716289	2.12688e-05	-0.965104	-0.319556
104349031	chr14:104349031:G:A	1.06351e-05	-1.25797	-0.273748	1.63133e-05	-1.27507	-0.244777	2.08188e-05	-1.41384	0.10779
104349075	chr14:104349075:T:G	1.18128e-05	-1.20904	-0.217655	1.28674e-05	-1.07248	-0.68465	2.89203e-05	-0.698127	-0.27923
104349096	chr14:104349096:A:G	1.30376e-05	-1.07666e-10	-1.32804	1.91634e-05	-1.07666e-10	-1.35882	2.09739e-05	-1.07666e-10	-1.29862
104349211	chr14:104349211:G:A	1.30458e-05	-1.07666e-10	-1.32741	1.91705e-05	-1.07666e-10	-1.35845	2.0991e-05	-1.07666e-10	-1.29781
104349235	chr14:104349235:G:A	7.67697e-06	-1.35159	-0.506063	8.96225e-06	-1.24741	-0.871392	1.68075e-05	-0.937043	-0.583037
104349287	chr14:104349287:T:C	1.33651e-05	-1.07666e-10	-1.30323	1.94548e-05	-1.07666e-10	-1.34373	2.16328e-05	-1.07666e-10	-1.26769
104349298	chr14:104349298:C:T	1.27232e-05	-1.07666e-10	-1.35245	1.95445e-05	-1.07666e-10	-1.33913	2.05899e-05	-1.07666e-10	-1.3171
104349659	chr14:104349659:A:G	3.22826e-06	-1.49485	-1.22908	4.76037e-06	-1.50312	-1.24838	4.76202e-06	-1.52996	-1.25127
104350007	chr14:104350007:C:T	0.000157322	-1.07666e-10	1.16242	0.000158327	-1.07666e-10	0.752839	0.000198762	-1.07666e-10	0.950204
104350035	chr14:104350035:C:A	7.64336e-06	-1.39605	-0.465988	8.74704e-06	-1.30137	-0.84174	1.61057e-05	-1.01649	-0.546242
104350315	chr14:104350315:C:T	1.63788e-05	-1.24917	0.149285	2.25085e-05	-1.16845	-0.0294855	4.992e-05	-0.795423	0.363942
104350583	chr14:104350583:G:A	0.00016559	-1.07666e-10	1.21364	0.00016544	-1.07666e-10	0.796787	0.000207879	-1.07666e-10	0.995052
104350747	chr14:104350747:C:T	1.44427e-05	-1.46507	0.239386	1.39084e-05	-1.50455	-0.174782	2.22491e-05	-1.4546	0.215001
104350864	chr14:104350864:C:G	1.06437e-05	-1.3572	-0.173696	1.64225e-05	-1.37174	-0.141426	2.18819e-05	-1.47983	0.223582
104351024	chr14:104351024:A:G	0.000119073	-1.07666e-10	0.883861	0.00016283	-1.07666e-10	0.780881	0.000165015	-1.07666e-10	0.764132
104351399	chr14:104351399:A:T	5.56815e-05	-1.07666e-10	0.123774	6.09139e-05	-1.07666e-10	-0.202363	7.16486e-05	-1.07666e-10	-0.0701291
104351426	chr14:104351426:T:TC	1.26732e-05	-1.07666e-10	-1.35638	1.97823e-05	-1.07666e-10	-1.32704	1.95185e-05	-1.07666e-10	-1.37054
104351461	chr14:104351461:GC:G	2.65147e-05	-1.07666e-10	-0.618175	3.66619e-05	-1.07666e-10	-0.710087	4.27056e-05	-1.07666e-10	-0.587572
104351465	chr14:104351465:CT:C	6.58892e-05	-1.07666e-10	0.292102	7.41078e-05	-1.07666e-10	-0.00630307	8.33298e-05	-1.07666e-10	0.0809041
104351747	chr14:104351747:G:A	1.26025e-05	-1.07666e-10	-1.36198	1.95923e-05	-1.07666e-10	-1.33669	1.94794e-05	-1.07666e-10	-1.37254
104351773	chr14:104351773:G:C	0.000113335	-1.07666e-10	0.834476	0.000155823	-1.07666e-10	0.736898	0.000157658	-1.07666e-10	0.718529
104351780	chr14:104351780:T:C	1.36577e-05	-1.07666e-10	-1.28157	2.09341e-05	-1.07666e-10	-1.27045	2.09121e-05	-1.07666e-10	-1.30157
104351996	chr14:104351996:C:T	4.46281e-05	-1.39641	1.2989	3.65876e-05	-1.45232	0.740209	6.62081e-05	-1.38645	1.23735
104352301	chr14:104352301:G:A	1.24704e-05	-1.07666e-10	-1.37252	1.89347e-05	-1.07666e-10	-1.37083	1.96942e-05	-1.07666e-10	-1.36158
104352418	chr14:104352418:G:A	0.000477415	-1.07666e-10	2.27251	0.000429384	-1.07666e-10	1.75053	0.000554255	-1.07666e-10	1.97572
104352422	chr14:104352422:A:G	0.000116295	-1.07666e-10	0.860256	0.000154759	-1.07666e-10	0.730043	0.000156923	-1.07666e-10	0.713855
104352527	chr14:104352527:A:G	4.43544e-05	-1.38423	1.28057	3.64154e-05	-1.44254	0.725709	6.59552e-05	-1.3739	1.22097
104352572	chr14:104352572:A:G	4.41163e-05	-1.38418	1.27513	3.62371e-05	-1.4425	0.720762	6.55909e-05	-1.37385	1.21538
104352690	chr14:104352690:T:C	4.57018e-05	-1.36155	1.28782	3.73239e-05	-1.42412	0.731927	6.79835e-05	-1.35055	1.22792
104352758	chr14:104352758:C:T	4.68284e-05	-1.39359	1.3442	3.82482e-05	-1.45007	0.782343	6.95665e-05	-1.38355	1.28393
104352783	chr14:104352783:C:T	2.53086e-05	-0.664728	-3.65436e-10	3.4059e-05	-0.783729	-3.65436e-10	4.39887e-05	-0.557969	-3.65436e-10
104352917	chr14:104352917:T:C	4.3999e-05	-1.38489	1.27318	3.61616e-05	-1.44308	0.719252	6.54694e-05	-1.37458	1.21426
104352958	chr14:104352958:T:C	3.24725e-06	-1.46725	-1.25082	4.78629e-06	-1.47816	-1.26791	4.77509e-06	-1.51068	-1.26781
104352993	chr14:104352993:G:A	4.58944e-05	-1.36567	1.29615	3.74878e-05	-1.42748	0.739678	6.83114e-05	-1.3548	1.23697
104353166	chr14:104353166:G:A	1.24668e-05	-1.07666e-10	-1.37281	1.89755e-05	-1.07666e-10	-1.36868	1.94658e-05	-1.07666e-10	-1.37324
104353213	chr14:104353213:C:T	0.000101829	-1.02472	1.75214	7.76501e-05	-1.11072	1.15111	0.000149414	-1.02077	1.68559
104353267	chr14:104353267:G:A	0.000190689	-1.07666e-10	1.35477	0.000188585	-1.07666e-10	0.927724	0.000238233	-1.07666e-10	1.13135
104353279	chr14:104353279:T:A	4.65208e-05	-1.39964	1.34366	3.80508e-05	-1.45488	0.781983	6.91454e-05	-1.38963	1.28394
104353326	chr14:104353326:T:C	1.3456e-05	-1.51428	0.217835	7.6681e-06	-1.5484	-0.726354	8.64011e-06	-1.54695	-0.638532
104353459	chr14:104353459:C:T	4.48356e-05	-1.41067	1.3178	3.68572e-05	-1.46372	0.758945	6.66292e-05	-1.40114	1.25838
104353772	chr14:104353772:G:A	1.25181e-05	-1.07666e-10	-1.3687	1.8895e-05	-1.07666e-10	-1.37293	1.9689e-05	-1.07666e-10	-1.36184
104353857	chr14:104353857:T:C	3.63361e-05	-1.3539	1.05084	3.04437e-05	-1.4179	0.521954	5.44985e-05	-1.34275	0.999023
104353895	chr14:104353895:T:C	8.82529e-05	-1.36841	1.95275	6.67264e-05	-1.42119	1.30997	0.000117571	-1.41609	1.84122
104354048	chr14:104354048:C:T	1.28007e-05	-1.07666e-10	-1.34637	1.98031e-05	-1.07666e-10	-1.32599	2.022e-05	-1.07666e-10	-1.33523
104354120	chr14:104354120:G:T	3.64435e-06	-1.38661	-1.21609	5.34351e-06	-1.39916	-1.23678	5.21564e-06	-1.4506	-1.23964
104354166	chr14:104354166:G:A	1.24668e-05	-1.07666e-10	-1.37281	1.89755e-05	-1.07666e-10	-1.36868	1.94658e-05	-1.07666e-10	-1.37324
104354279	chr14:104354279:T:C	5.57244e-05	-1.38765	1.5122	4.44563e-05	-1.43734	0.920024	7.51097e-05	-1.4325	1.40955
104355102	chr14:104355102:C:T	1.2499e-05	-1.07666e-10	-1.37022	1.92646e-05	-1.07666e-10	-1.35356	1.94685e-05	-1.07666e-10	-1.3731
104355726	chr14:104355726:G:A	3.64494e-05	-1.37677	1.07682	3.08736e-05	-1.43276	0.550842	5.47577e-05	-1.35661	1.01762
104356143	chr14:104356143:C:T	6.56757e-05	-1.07666e-10	0.288855	7.42695e-05	-1.07666e-10	-0.00412374	9.70692e-05	-1.07666e-10	0.233522
104356375	chr14:104356375:G:C	1.2982e-05	-1.07666e-10	-1.33231	1.93623e-05	-1.07666e-10	-1.3485	2.06126e-05	-1.07666e-10	-1.316
104357007	chr14:104357007:T:C	0.000106285	-1.33796	2.10822	7.5559e-05	-1.4083	1.42139	0.00013925	-1.33653	1.9309
104357707	chr14:104357707:G:A	2.99858e-05	-1.07666e-10	-0.495151	4.35787e-05	-1.07666e-10	-0.537255	3.9417e-05	-1.07666e-10	-0.667705
104357744	chr14:104357744:G:A	1.25566e-05	-1.07666e-10	-1.36563	1.9457e-05	-1.07666e-10	-1.34362	1.9464e-05	-1.07666e-10	-1.37334
104358488	chr14:104358488:C:T	3.12467e-06	-1.51292	-1.24363	4.61947e-06	-1.51956	-1.26198	4.65467e-06	-1.5397	-1.26433
104358577	chr14:104358577:G:A	5.98844e-05	-1.44134	1.63789	4.70172e-05	-1.48907	1.02776	8.31336e-05	-1.43668	1.51523
104359295	chr14:104359295:G:A	3.21747e-06	-1.35426	-1.37302	4.64461e-06	-1.40735	-1.36877	6.88459e-06	-1.0678	-1.34481
104359313	chr14:104359313:G:A	0.000107379	-1.07666e-10	0.780489	0.000146422	-1.07666e-10	0.674666	0.000148952	-1.07666e-10	0.661721
104359562	chr14:104359562:T:A	3.26462e-06	-1.47398	-1.23875	4.80906e-06	-1.48354	-1.25778	4.78763e-06	-1.51543	-1.26044
104359706	chr14:104359706:G:A	0.000107701	-1.07666e-10	0.783489	0.000146851	-1.07666e-10	0.677594	0.000149382	-1.07666e-10	0.664602
104359900	chr14:104359900:C:T	0.000305565	-1.07666e-10	1.82629	0.000295439	-1.07666e-10	1.37664	0.000355851	-1.07666e-10	1.53261
104360485	chr14:104360485:G:A	3.10081e-06	-1.39097	-1.37324	4.50007e-06	-1.43822	-1.36951	6.47991e-06	-1.12647	-1.34673
104360988	chr14:104360988:T:C	3.23434e-05	-1.53399	1.11453	1.98641e-05	-1.47994	0.157028	3.17594e-05	-1.45813	0.57442
104361058	chr14:104361058:C:T	9.68933e-05	-1.07666e-10	0.677737	0.000132467	-1.07666e-10	0.574509	0.000134797	-1.07666e-10	0.561869
104361112	chr14:104361112:C:T	6.30974e-05	-1.07666e-10	0.248806	8.68793e-05	-1.07666e-10	0.152696	7.44563e-05	-1.07666e-10	-0.0316898
104361272	chr14:104361272:C:T	1.24663e-05	-1.07666e-10	-1.37285	1.89468e-05	-1.07666e-10	-1.37019	1.96706e-05	-1.07666e-10	-1.36278
104361429	chr14:104361429:A:T	0.000469757	-1.07666e-10	2.25634	0.000419168	-1.07666e-10	1.72645	0.000541197	-1.07666e-10	1.95188
104361560	chr14:104361560:T:C	1.47679e-05	-1.53924	0.335827	8.274e-06	-1.55021	-0.648493	9.56839e-06	-1.528	-0.555441
104361597	chr14:104361597:G:C	3.12744e-06	-1.38304	-1.37262	4.53799e-06	-1.43176	-1.36758	6.58811e-06	-1.11427	-1.34237
104362045	chr14:104362045:A:C	7.08137e-05	-1.07666e-10	0.364179	7.93804e-05	-1.07666e-10	0.0624279	0.000104923	-1.07666e-10	0.31132
104362108	chr14:104362108:C:T	1.24775e-05	-1.07666e-10	-1.37194	1.89201e-05	-1.07666e-10	-1.3716	1.97281e-05	-1.07666e-10	-1.35986
104362333	chr14:104362333:T:C	1.25117e-05	-1.07666e-10	-1.36921	1.90263e-05	-1.07666e-10	-1.366	1.95944e-05	-1.07666e-10	-1.36666
104362362	chr14:104362362:A:G	4.84009e-05	-1.54688	1.53053	2.6883e-05	-1.51089	0.490555	4.45021e-05	-1.49466	0.948299
104362518	chr14:104362518:C:T	3.13333e-06	-1.38355	-1.37023	4.51491e-06	-1.43105	-1.37339	6.43582e-06	-1.11462	-1.3654
104362826	chr14:104362826:G:A	1.26713e-05	-1.07666e-10	-1.35653	1.90159e-05	-1.07666e-10	-1.36655	2.00064e-05	-1.07666e-10	-1.34585
104363909	chr14:104363909:G:A	0.000352031	-1.07666e-10	1.96785	0.000324458	-1.07666e-10	1.47033	0.000414083	-1.07666e-10	1.68416
104363934	chr14:104363934:T:A	1.24822e-05	-1.07666e-10	-1.37157	1.89132e-05	-1.07666e-10	-1.37197	1.97507e-05	-1.07666e-10	-1.35871
104363970	chr14:104363970:C:T	1.24661e-05	-1.07666e-10	-1.37286	1.89744e-05	-1.07666e-10	-1.36873	1.94664e-05	-1.07666e-10	-1.37321
104363982	chr14:104363982:C:T	4.14257e-06	-1.38685	-1.0877	5.63876e-06	-1.43458	-1.14758	7.24331e-06	-1.12334	-1.23848
104363999	chr14:104363999:G:A	4.35303e-06	-1.36821	-1.05679	5.8828e-06	-1.41977	-1.12002	7.62702e-06	-1.09319	-1.21702
104364003	chr14:104364003:C:T	1.26917e-05	-1.07666e-10	-1.35493	1.90385e-05	-1.07666e-10	-1.36536	2.00463e-05	-1.07666e-10	-1.34386
104364091	chr14:104364091:C:T	3.96728e-06	-1.34519	-1.1726	6.92134e-06	-1.25956	-1.11765	9.89546e-06	-0.912501	-1.13733
104364258	chr14:104364258:C:T	1.24798e-05	-1.07666e-10	-1.37176	1.89164e-05	-1.07666e-10	-1.37179	1.97406e-05	-1.07666e-10	-1.35923
104364260	chr14:104364260:C:T	0.000234007	-1.07666e-10	1.55948	0.000222101	-1.07666e-10	1.09131	0.000279792	-1.07666e-10	1.29215
104364263	chr14:104364263:A:G	3.68017e-05	-1.54367	1.25334	2.17095e-05	-1.50185	0.267774	3.49464e-05	-1.48456	0.696476
104364283	chr14:104364283:C:T	6.16828e-06	-1.2349	-0.841551	1.10414e-05	-1.13519	-0.774981	1.5983e-05	-0.760782	-0.809597
104364599	chr14:104364599:A:G	0.000238595	-1.07666e-10	1.5789	0.000226111	-1.07666e-10	1.1092	0.000285007	-1.07666e-10	1.31061
104364682	chr14:104364682:C:T	1.30037e-05	-1.07666e-10	-1.33064	1.93844e-05	-1.07666e-10	-1.34736	2.06987e-05	-1.07666e-10	-1.31183
104364739	chr14:104364739:T:C	0.000224942	-1.07666e-10	1.51997	0.000214278	-1.07666e-10	1.05545	0.000269502	-1.07666e-10	1.25467
104364840	chr14:104364840:A:C	0.000228472	-1.07666e-10	1.53554	0.00021732	-1.07666e-10	1.06955	0.0002735	-1.07666e-10	1.2694
104365071	chr14:104365071:A:G	0.000208417	-1.07666e-10	1.44367	0.000200778	-1.07666e-10	0.990377	0.000249291	-1.07666e-10	1.17672
104365260	chr14:104365260:T:C	0.00020542	-1.07666e-10	1.42918	0.0001981	-1.07666e-10	0.97695	0.000245879	-1.07666e-10	1.16294
104365265	chr14:104365265:T:C	0.000222902	-1.07666e-10	1.51086	0.000213505	-1.07666e-10	1.05184	0.000265726	-1.07666e-10	1.24056
104365332	chr14:104365332:C:T	0.000214953	-1.07666e-10	1.47455	0.000206924	-1.07666e-10	1.02053	0.000256955	-1.07666e-10	1.207
104365473	chr14:104365473:A:C	0.000137289	-1.07666e-10	1.02621	0.000140232	-1.07666e-10	0.631474	0.000173183	-1.07666e-10	0.812447
104365734	chr14:104365734:C:T	7.51428e-05	-1.07666e-10	0.423517	8.41427e-05	-1.07666e-10	0.12069	0.000110642	-1.07666e-10	0.364399
104365769	chr14:104365769:A:G	1.24636e-05	-1.07666e-10	-1.37306	1.89631e-05	-1.07666e-10	-1.36933	1.94696e-05	-1.07666e-10	-1.37305
104365934	chr14:104365934:A:G	1.24665e-05	-1.07666e-10	-1.37283	1.91362e-05	-1.07666e-10	-1.36024	1.95122e-05	-1.07666e-10	-1.37086
104365951	chr14:104365951:TCAC:T	0.000146408	-1.07666e-10	1.09053	0.000141069	-1.07666e-10	0.637426	0.000189292	-1.07666e-10	0.901388
104366105	chr14:104366105:C:T	1.24655e-05	-1.07666e-10	-1.37291	1.89502e-05	-1.07666e-10	-1.37001	1.96637e-05	-1.07666e-10	-1.36313
104366193	chr14:104366193:T:A	0.000161252	-1.07666e-10	1.1871	0.000153938	-1.07666e-10	0.724723	0.000207705	-1.07666e-10	0.994215
104366336	chr14:104366336:G:A	2.61172e-05	-1.07666e-10	-0.633281	3.75834e-05	-1.07666e-10	-0.685263	4.28856e-05	-1.07666e-10	-0.583367
104366376	chr14:104366376:A:C	6.09052e-06	-1.33917	-0.749975	8.04787e-06	-1.23918	-0.987234	1.29081e-05	-0.924828	-0.859222
104366385	chr14:104366385:T:C	3.3832e-05	-1.07666e-10	-0.374466	4.78085e-05	-1.07666e-10	-0.44462	4.86569e-05	-1.07666e-10	-0.457108
104366400	chr14:104366400:A:G	0.000135817	-1.07666e-10	1.01544	0.000131455	-1.07666e-10	0.566842	0.000176607	-1.07666e-10	0.832024
104366809	chr14:104366809:G:A	1.29877e-05	-1.07666e-10	-1.33187	2.05531e-05	-1.07666e-10	-1.28881	1.98447e-05	-1.07666e-10	-1.35397
104367242	chr14:104367242:T:A	1.24887e-05	-1.07666e-10	-1.37105	1.89051e-05	-1.07666e-10	-1.37239	1.97378e-05	-1.07666e-10	-1.35937
104367345	chr14:104367345:A:G	1.26154e-05	-1.07666e-10	-1.36096	1.96395e-05	-1.07666e-10	-1.33428	1.95074e-05	-1.07666e-10	-1.37111
104367359	chr14:104367359:T:C	1.2577e-05	-1.07666e-10	-1.36401	1.95287e-05	-1.07666e-10	-1.33994	1.9483e-05	-1.07666e-10	-1.37236
104367558	chr14:104367558:T:C	1.25789e-05	-1.07666e-10	-1.36385	1.95345e-05	-1.07666e-10	-1.33964	1.9484e-05	-1.07666e-10	-1.37231
104367594	chr14:104367594:GA:G	0.000551734	-1.07666e-10	2.41719	0.000462199	-1.07666e-10	1.82417	0.000624296	-1.07666e-10	2.09472
104367599	chr14:104367599:C:A	1.25835e-05	-1.07666e-10	-1.36348	1.95479e-05	-1.07666e-10	-1.33896	1.94866e-05	-1.07666e-10	-1.37218
104367751	chr14:104367751:G:A	1.28133e-05	-1.07666e-10	-1.34539	1.91592e-05	-1.07666e-10	-1.35904	2.03483e-05	-1.07666e-10	-1.32891
104367819	chr14:104367819:A:G	5.70335e-05	-1.46964	1.6174	4.25331e-05	-1.52375	0.962203	5.57237e-05	-1.48207	1.16057
104367955	chr14:104367955:C:T	1.2468e-05	-1.07666e-10	-1.37271	1.89801e-05	-1.07666e-10	-1.36844	1.94648e-05	-1.07666e-10	-1.3733
104368083	chr14:104368083:A:G	3.9533e-06	-1.36008	-1.16125	5.13914e-06	-1.42525	-1.24969	7.67576e-06	-1.07879	-1.22505
104368086	chr14:104368086:G:A	2.46978e-05	-1.07666e-10	-0.68916	3.60979e-05	-1.07666e-10	-0.72559	3.31705e-05	-1.07666e-10	-0.840241
104368167	chr14:104368167:C:G	9.25682e-06	-0.889353	-0.78116	1.71676e-05	-0.758434	-0.710369	2.79062e-05	-0.266914	-0.74614
104368178	chr14:104368178:T:G	4.19002e-06	-1.32153	-1.14164	5.3879e-06	-1.39358	-1.23409	8.28492e-06	-1.01934	-1.20813
104368210	chr14:104368210:G:A	1.2468e-05	-1.07666e-10	-1.37271	1.89801e-05	-1.07666e-10	-1.36844	1.94648e-05	-1.07666e-10	-1.3733
104368624	chr14:104368624:T:C	3.05995e-06	-1.41034	-1.36713	5.43158e-06	-1.30467	-1.31493	5.63286e-06	-1.26689	-1.3464
104368701	chr14:104368701:C:T	0.000309571	-1.07666e-10	1.83931	0.00029138	-1.07666e-10	1.3628	0.0003727	-1.07666e-10	1.57887
104368976	chr14:104368976:T:C	3.0558e-06	-1.4135	-1.36533	5.43793e-06	-1.30873	-1.30969	5.62716e-06	-1.27149	-1.34281
104368978	chr14:104368978:G:A	8.213e-05	-1.07666e-10	0.51243	9.14271e-05	-1.07666e-10	0.203718	0.00012108	-1.07666e-10	0.454547
104369142	chr14:104369142:G:A	3.15042e-06	-1.38428	-1.36406	5.66052e-06	-1.27274	-1.30557	5.84701e-06	-1.23463	-1.34134
104369183	chr14:104369183:G:T	8.35635e-05	0.529734	-3.65436e-10	0.00011431	0.427087	-3.65436e-10	9.54472e-05	0.21667	-3.65436e-10
104369527	chr14:104369527:C:T	3.94376e-06	-1.17054	-1.3532	6.88285e-06	-1.0596	-1.32319	1.06446e-05	-0.637108	-1.33974
104369641	chr14:104369641:G:A	3.01378e-06	-1.42686	-1.36582	5.32817e-06	-1.32769	-1.31113	5.49662e-06	-1.29395	-1.34382
104369701	chr14:104369701:C:G	3.61145e-06	-1.23828	-1.37348	5.11372e-06	-1.30891	-1.37098	8.25085e-06	-0.878429	-1.35316
104369721	chr14:104369721:C:T	3.07063e-06	-1.42282	-1.35118	5.34891e-06	-1.32826	-1.30667	5.8235e-06	-1.28339	-1.29661
104369951	chr14:104369951:A:G	3.04006e-06	-1.41512	-1.36888	5.36856e-06	-1.31078	-1.32049	5.57364e-06	-1.27366	-1.35019
104369977	chr14:104369977:A:G	3.01587e-06	-1.42673	-1.36525	5.34541e-06	-1.32619	-1.30939	5.52359e-06	-1.29017	-1.3427
104370027	chr14:104370027:C:T	8.6722e-06	-1.4305	-0.305247	8.90945e-06	-1.3226	-0.802113	1.24544e-05	-1.29451	-0.525321
104370518	chr14:104370518:G:A	4.20765e-05	-1.07666e-10	-0.156385	6.0568e-05	-1.07666e-10	-0.208058	5.3325e-05	-1.07666e-10	-0.365496
104370637	chr14:104370637:T:C	4.04765e-05	-0.195151	-3.65436e-10	5.25469e-05	-0.350118	-3.65436e-10	4.13489e-05	-0.619857	-3.65436e-10
104370651	chr14:104370651:G:A	1.2947e-05	-1.07666e-10	-1.33501	1.91247e-05	-1.07666e-10	-1.36084	2.08554e-05	-1.07666e-10	-1.30429
104370861	chr14:104370861:G:A	1.6067e-05	-1.07666e-10	-1.1191	2.51649e-05	-1.07666e-10	-1.08637	2.55597e-05	-1.07666e-10	-1.10089
104370900	chr14:104370900:A:G	8.05316e-06	-1.43415	-0.37566	8.44338e-06	-1.32737	-0.851072	1.17564e-05	-1.29932	-0.578183
104371140	chr14:104371140:G:A	7.58569e-06	-1.46256	-0.407047	7.91124e-06	-1.36852	-0.875023	1.0917e-05	-1.3451	-0.606479
104371192	chr14:104371192:T:C	3.10147e-06	-1.55093	-1.21307	4.10687e-06	-1.52953	-1.36964	4.49127e-06	-1.48459	-1.35518
104371427	chr14:104371427:T:C	4.35349e-05	-1.07666e-10	-0.12231	5.76941e-05	-1.07666e-10	-0.256669	5.42321e-05	-1.07666e-10	-0.348629
104371786	chr14:104371786:C:T	1.30337e-05	-1.07666e-10	-1.32833	2.01304e-05	-1.07666e-10	-1.30959	2.01315e-05	-1.07666e-10	-1.33962
104371787	chr14:104371787:T:A	7.33918e-06	-1.4847	-0.417949	7.61342e-06	-1.39954	-0.882367	1.04961e-05	-1.37679	-0.614109
104371821	chr14:104371821:A:G	7.39012e-06	-1.46843	-0.427295	7.74492e-06	-1.3754	-0.88939	1.06763e-05	-1.35089	-0.622985
104371854	chr14:104371854:G:T	1.15285e-05	-1.54614	0.0950821	9.85692e-06	-1.50982	-0.513834	1.45542e-05	-1.50099	-0.163038
104371995	chr14:104371995:G:A	4.96784e-05	-1.07666e-10	0.00969578	6.56081e-05	-1.07666e-10	-0.128125	6.13404e-05	-1.07666e-10	-0.225463
104372424	chr14:104372424:G:A	6.07265e-06	-0.93455	-1.15753	1.25347e-05	-0.758655	-1.02467	1.76637e-05	-0.428014	-1.04238
104372484	chr14:104372484:T:A	1.49302e-05	-1.07666e-10	-1.19249	2.1686e-05	-1.07666e-10	-1.23516	2.15467e-05	-1.07666e-10	-1.27168
104372486	chr14:104372486:T:TG	1.48031e-05	-1.07666e-10	-1.20104	2.15227e-05	-1.07666e-10	-1.24272	2.14153e-05	-1.07666e-10	-1.2778
104372855	chr14:104372855:T:C	3.91374e-06	-1.51806	-1.01332	4.36797e-06	-1.54558	-1.29195	4.74484e-06	-1.54826	-1.23659
104372975	chr14:104372975:A:C	1.29e-05	-1.07666e-10	-1.33864	1.92904e-05	-1.07666e-10	-1.35222	2.0476e-05	-1.07666e-10	-1.32265
104373479	chr14:104373479:G:A	3.2322e-06	-1.55094	-1.17177	4.14434e-06	-1.54272	-1.34736	4.97366e-06	-1.45373	-1.28401
104373600	chr14:104373600:C:T	3.10151e-06	-1.39053	-1.37345	4.48753e-06	-1.44034	-1.37019	6.47882e-06	-1.11846	-1.3549
104373621	chr14:104373621:A:G	9.65746e-06	-1.54492	-0.0832258	6.45654e-06	-1.54753	-0.899198	7.43705e-06	-1.52416	-0.811264
104373841	chr14:104373841:C:T	4.34911e-06	-1.15298	-1.27292	6.8642e-06	-1.10409	-1.28141	1.03491e-05	-0.83299	-1.17201
104373968	chr14:104373968:C:T	2.01071e-05	-1.07666e-10	-0.894801	2.85787e-05	-1.07666e-10	-0.959164	2.89088e-05	-1.07666e-10	-0.977758
104374056	chr14:104374056:C:T	1.25396e-05	-1.07666e-10	-1.36699	1.88896e-05	-1.07666e-10	-1.37321	1.94738e-05	-1.07666e-10	-1.37283
104374120	chr14:104374120:C:T	1.25382e-05	-1.07666e-10	-1.36709	1.93626e-05	-1.07666e-10	-1.34848	1.96476e-05	-1.07666e-10	-1.36395
104374139	chr14:104374139:A:G	1.24665e-05	-1.07666e-10	-1.37283	1.9061e-05	-1.07666e-10	-1.36418	1.95634e-05	-1.07666e-10	-1.36824
104374156	chr14:104374156:T:C	1.25868e-05	-1.07666e-10	-1.36323	1.95084e-05	-1.07666e-10	-1.34098	1.97389e-05	-1.07666e-10	-1.35931
104374317	chr14:104374317:C:T	1.24906e-05	-1.07666e-10	-1.3709	1.92646e-05	-1.07666e-10	-1.35355	1.94618e-05	-1.07666e-10	-1.37345
104374392	chr14:104374392:C:T	9.48042e-06	-1.53683	-0.109819	8.71478e-06	-1.54923	-0.597573	1.58542e-05	-1.54608	-0.0323832
104374562	chr14:104374562:G:A	3.16182e-06	-1.40819	-1.33654	4.92194e-06	-1.3591	-1.35902	6.18468e-06	-1.1921	-1.32773
104374681	chr14:104374681:C:T	1.24675e-05	-1.07666e-10	-1.37275	1.8906e-05	-1.07666e-10	-1.37235	1.94735e-05	-1.07666e-10	-1.37285
104374770	chr14:104374770:A:T	5.00754e-06	-0.927348	-1.35758	6.99825e-06	-1.00033	-1.36583	1.21207e-05	-0.473521	-1.37347
104374875	chr14:104374875:G:A	2.84511e-06	-1.47954	-1.37073	4.22784e-06	-1.4986	-1.37153	5.68446e-06	-1.24077	-1.3634
104375139	chr14:104375139:T:C	4.84358e-06	-1.31755	-1.00067	7.70934e-06	-1.25292	-1.01647	1.09548e-05	-1.05146	-0.896669
104375148	chr14:104375148:G:A	1.15944e-05	-0.615631	-0.829719	1.71566e-05	-0.681669	-0.787772	1.62321e-05	-0.957378	-0.597532
104375217	chr14:104375217:C:T	3.48117e-06	-1.47574	-1.17276	5.52127e-06	-1.51218	-1.09104	6.34207e-06	-1.52203	-0.972662
104375902	chr14:104375902:GC:G	3.82425e-06	-1.36373	-1.19078	5.61913e-06	-1.34153	-1.24411	5.40307e-06	-1.37967	-1.27527
104375947	chr14:104375947:C:T	5.98891e-05	-1.07666e-10	0.19662	8.17058e-05	-1.07666e-10	0.0913005	7.71912e-05	-1.07666e-10	0.00438353
104376188	chr14:104376188:C:T	1.04981e-05	-1.54468	-3.65436e-10	1.60894e-05	-1.53367	-3.65436e-10	1.63984e-05	-1.54472	-3.65436e-10
104376301	chr14:104376301:A:G	4.24965e-05	-1.07666e-10	-0.146453	5.87081e-05	-1.07666e-10	-0.239246	6.166e-05	-1.07666e-10	-0.220267
104376455	chr14:104376455:A:C	1.48513e-05	-0.448786	-0.748998	1.77847e-05	-0.524723	-0.908761	1.52736e-05	-0.717148	-0.89863
104376456	chr14:104376456:G:T	2.09656e-05	-0.379558	-0.473433	2.85273e-05	-0.293272	-0.667692	4.14201e-05	-0.112322	-0.505815
104376561	chr14:104376561:C:T	1.25139e-05	-1.07666e-10	-1.36903	1.90731e-05	-1.07666e-10	-1.36355	1.9595e-05	-1.07666e-10	-1.36663
104376834	chr14:104376834:C:T	1.76632e-05	-1.07666e-10	-1.02439	2.54935e-05	-1.07666e-10	-1.0734	2.54829e-05	-1.07666e-10	-1.1039
104376874	chr14:104376874:T:C	1.99506e-05	-1.07666e-10	-0.902615	2.8399e-05	-1.07666e-10	-0.965469	3.00534e-05	-1.07666e-10	-0.938926
104376881	chr14:104376881:C:T	0.000166279	1.21779	-3.65436e-10	0.000168163	0.813107	-3.65436e-10	0.000251789	1.18669	-3.65436e-10
104377057	chr14:104377057:C:T	6.55913e-05	-0.35111	0.638679	4.72014e-05	-0.532046	0.074645	4.55891e-05	-0.727304	0.20507
104377321	chr14:104377321:G:A	1.05129e-05	-1.54327	-3.65436e-10	1.5848e-05	-1.54878	-3.65436e-10	1.70154e-05	-1.50779	-3.65436e-10
104377456	chr14:104377456:C:T	5.24824e-05	-1.54784	1.61245	3.77914e-05	-1.52539	0.845648	4.89642e-05	-1.53892	1.08811
104377554	chr14:104377554:A:G	1.71541e-05	-1.26609	0.21245	1.43593e-05	-1.18767	-0.45976	1.90965e-05	-1.12574	-0.266664
104377786	chr14:104377786:C:T	0.000217068	1.48434	-3.65436e-10	0.000345605	1.53347	-3.65436e-10	0.00026497	1.23771	-3.65436e-10
104377935	chr14:104377935:C:T	3.88361e-05	-1.07666e-10	-0.236524	6.39426e-05	-1.07666e-10	-0.153838	6.1502e-05	-1.07666e-10	-0.222832
104378042	chr14:104378042:A:G	1.26005e-05	-1.07666e-10	-1.36214	1.88869e-05	-1.07666e-10	-1.37336	1.95831e-05	-1.07666e-10	-1.36723
104378272	chr14:104378272:T:C	6.31775e-06	-1.37401	-0.678499	7.38854e-06	-1.27335	-1.03855	8.07157e-06	-1.33023	-0.923319
104378512	chr14:104378512:C:T	2.45216e-05	-1.07666e-10	-0.69632	3.33093e-05	-1.07666e-10	-0.805989	3.49558e-05	-1.07666e-10	-0.787817
104378582	chr14:104378582:A:G	4.73335e-06	-1.05449	-1.28675	7.65689e-06	-1.02199	-1.25423	8.64257e-06	-0.899305	-1.2859
104378731	chr14:104378731:C:T	1.27007e-05	-1.07666e-10	-1.35422	1.89204e-05	-1.07666e-10	-1.37158	1.97011e-05	-1.07666e-10	-1.36123
104378870	chr14:104378870:C:T	1.50896e-05	-1.07666e-10	-1.18187	2.41716e-05	-1.07666e-10	-1.12665	2.36423e-05	-1.07666e-10	-1.17886
104379071	chr14:104379071:C:T	2.58333e-05	-1.07666e-10	-0.644209	3.35537e-05	-1.07666e-10	-0.798678	3.56903e-05	-1.07666e-10	-0.767022
104379548	chr14:104379548:C:T	1.06781e-05	-0.43051	-1.09717	1.73467e-05	-0.508893	-0.949527	1.29971e-05	-0.751957	-1.02522
104379551	chr14:104379551:G:A	1.38183e-05	-1.07666e-10	-1.26988	2.04363e-05	-1.07666e-10	-1.29451	2.11694e-05	-1.07666e-10	-1.28935
104379694	chr14:104379694:G:A	1.30885e-05	-1.07666e-10	-1.32414	1.97416e-05	-1.07666e-10	-1.32909	2.02232e-05	-1.07666e-10	-1.33507
104380674	chr14:104380674:G:A	1.36794e-05	-1.07666e-10	-1.27998	2.01751e-05	-1.07666e-10	-1.30738	2.11892e-05	-1.07666e-10	-1.28841
104381088	chr14:104381088:C:T	1.32262e-05	-1.07666e-10	-1.31368	1.92569e-05	-1.07666e-10	-1.35395	1.98553e-05	-1.07666e-10	-1.35343
104381167	chr14:104381167:G:C	2.28445e-05	-1.07666e-10	-0.767162	3.24279e-05	-1.07666e-10	-0.832804	3.41564e-05	-1.07666e-10	-0.810952
104381247	chr14:104381247:AACAG:A	3.23394e-05	-1.07666e-10	-0.419586	5.24881e-05	-1.07666e-10	-0.351237	5.09487e-05	-1.07666e-10	-0.411083
104381248	chr14:104381248:A:G	1.85356e-05	-1.07666e-10	-0.976178	2.97098e-05	-1.07666e-10	-0.920348	3.21969e-05	-1.07666e-10	-0.870031
104381772	chr14:104381772:C:T	1.49395e-05	-1.19186	-3.65436e-10	2.27484e-05	-1.18733	-3.65436e-10	2.58127e-05	-1.09104	-3.65436e-10
104381833	chr14:104381833:A:G	3.8706e-06	-1.5317	-1.01076	4.54728e-06	-1.54996	-1.24733	5.0187e-06	-1.54223	-1.1865
104382206	chr14:104382206:T:C	2.53471e-05	-1.07666e-10	-0.663211	4.11429e-05	-1.07666e-10	-0.594773	4.46389e-05	-1.07666e-10	-0.543296
104382622	chr14:104382622:G:A	2.53204e-05	-1.07666e-10	-0.664265	4.10357e-05	-1.07666e-10	-0.597381	4.45286e-05	-1.07666e-10	-0.545771
104382723	chr14:104382723:C:T	4.66396e-05	-1.07666e-10	-0.0534236	7.63685e-05	-1.07666e-10	0.0237468	7.37466e-05	-1.07666e-10	-0.0412676
104382882	chr14:104382882:C:T	2.9199e-05	-0.804173	0.282433	1.49459e-05	-0.960321	-0.647065	1.49113e-05	-1.12058	-0.519205
104383019	chr14:104383019:C:T	2.28116e-05	-1.07666e-10	-0.768605	3.68969e-05	-1.07666e-10	-0.703696	4.03303e-05	-1.07666e-10	-0.644799
104383570	chr14:104383570:C:T	3.9175e-06	-1.22143	-1.30899	5.3589e-06	-1.29195	-1.34112	5.25423e-06	-1.33679	-1.34607
104383672	chr14:104383672:T:A	3.35641e-06	-1.47286	-1.21214	6.03957e-06	-1.45874	-1.05476	6.14328e-06	-1.4525	-1.07404
104383957	chr14:104383957:C:T	1.72733e-05	-1.04671	-3.65436e-10	2.49854e-05	-1.09353	-3.65436e-10	3.4922e-05	-0.788786	-3.65436e-10
104384035	chr14:104384035:G:A	1.75771e-05	-1.07666e-10	-1.02928	2.71066e-05	-1.07666e-10	-1.01205	2.69604e-05	-1.07666e-10	-1.04753
104384268	chr14:104384268:G:A	1.48641e-05	-1.07666e-10	-1.19692	2.32335e-05	-1.07666e-10	-1.16623	2.34422e-05	-1.07666e-10	-1.18736
104384382	chr14:104384382:A:T	4.42619e-05	-1.07666e-10	-0.105748	5.89592e-05	-1.07666e-10	-0.234979	5.84762e-05	-1.07666e-10	-0.273283
104384503	chr14:104384503:T:C	1.60163e-05	-1.07666e-10	-1.12227	2.27474e-05	-1.07666e-10	-1.18738	2.3983e-05	-1.07666e-10	-1.16456
104384519	chr14:104384519:C:T	4.64574e-06	-1.0161	-1.34382	6.59428e-06	-1.05469	-1.37093	8.12604e-06	-0.874174	-1.37265
104384549	chr14:104384549:A:G	1.30959e-05	-1.07666e-10	-1.32357	2.08001e-05	-1.07666e-10	-1.27687	2.13834e-05	-1.07666e-10	-1.27929
104384716	chr14:104384716:T:C	1.32214e-05	-1.07666e-10	-1.31403	2.0314e-05	-1.07666e-10	-1.30051	2.10571e-05	-1.07666e-10	-1.29466
104384911	chr14:104384911:T:C	1.0841e-05	-0.395099	-1.11744	1.72545e-05	-0.326915	-1.13683	1.56112e-05	-0.477745	-1.11617
104385318	chr14:104385318:T:G	3.79455e-05	-1.07666e-10	-0.259722	6.20494e-05	-1.07666e-10	-0.183894	7.08757e-05	-1.07666e-10	-0.0809753
104385349	chr14:104385349:G:A	1.51192e-05	-1.07666e-10	-1.17991	2.56615e-05	-1.07666e-10	-1.06683	2.57665e-05	-1.07666e-10	-1.09283
104385461	chr14:104385461:G:A	2.08246e-05	-1.07666e-10	-0.85974	3.32166e-05	-1.07666e-10	-0.808774	3.41053e-05	-1.07666e-10	-0.812449
104385492	chr14:104385492:CA:C	7.69383e-06	-0.68296	-1.17249	1.29143e-05	-0.533561	-1.21992	1.86334e-05	-0.16394	-1.25301
104385794	chr14:104385794:G:T	3.34e-05	-1.07666e-10	-0.387317	5.36728e-05	-1.07666e-10	-0.328918	5.57152e-05	-1.07666e-10	-0.321649
104385842	chr14:104385842:C:G	1.26473e-05	-1.07666e-10	-1.35843	1.88932e-05	-1.07666e-10	-1.37302	1.95518e-05	-1.07666e-10	-1.36884
104386024	chr14:104386024:T:C	4.06909e-05	-1.07666e-10	-0.189868	7.86174e-05	-1.07666e-10	0.0527685	7.31745e-05	-1.07666e-10	-0.049056
104386343	chr14:104386343:A:G	1.73206e-05	-1.07666e-10	-1.04397	2.35485e-05	-1.07666e-10	-1.15276	2.37539e-05	-1.07666e-10	-1.17416
104386470	chr14:104386470:C:T	2.7682e-05	-1.07666e-10	-0.57509	4.43614e-05	-1.07666e-10	-0.519453	4.5984e-05	-1.07666e-10	-0.513609
104387058	chr14:104387058:T:C	7.31109e-06	-1.08442	-0.822059	1.16148e-05	-0.971459	-0.888088	1.50488e-05	-0.682879	-0.947722
104387277	chr14:104387277:A:T	3.87479e-05	-1.07666e-10	-0.238797	5.55569e-05	-1.07666e-10	-0.294417	5.94755e-05	-1.07666e-10	-0.256337
104387779	chr14:104387779:C:T	1.97405e-05	-1.07666e-10	-0.913202	2.90118e-05	-1.07666e-10	-0.944122	3.0826e-05	-1.07666e-10	-0.913545
104387863	chr14:104387863:G:A	1.26632e-05	-1.07666e-10	-1.35717	1.9764e-05	-1.07666e-10	-1.32796	2.03832e-05	-1.07666e-10	-1.32719
104388096	chr14:104388096:G:A	1.27299e-05	-1.07666e-10	-1.35192	1.99325e-05	-1.07666e-10	-1.31947	2.05591e-05	-1.07666e-10	-1.3186
104388228	chr14:104388228:C:G	1.26815e-05	-1.07666e-10	-1.35573	1.98089e-05	-1.07666e-10	-1.32569	2.04289e-05	-1.07666e-10	-1.32495
104388246	chr14:104388246:C:T	1.26815e-05	-1.07666e-10	-1.35573	1.98089e-05	-1.07666e-10	-1.32569	2.04289e-05	-1.07666e-10	-1.32495
104388249	chr14:104388249:G:T	2.5178e-05	-1.07666e-10	-0.669903	3.45518e-05	-1.07666e-10	-0.769363	3.46331e-05	-1.07666e-10	-0.797093
104388275	chr14:104388275:C:T	2.27812e-05	-1.07666e-10	-0.769937	3.65272e-05	-1.07666e-10	-0.713768	3.94912e-05	-1.07666e-10	-0.665825
104388276	chr14:104388276:G:A	1.24748e-05	-1.07666e-10	-1.37217	1.89922e-05	-1.07666e-10	-1.36779	1.958e-05	-1.07666e-10	-1.36739
104388343	chr14:104388343:C:T	8.25417e-06	-0.447132	-1.33802	1.35122e-05	-0.334859	-1.37337	2.11837e-05	0.081375	-1.37005
104388362	chr14:104388362:C:T	1.24608e-05	-1.07666e-10	-1.37329	1.89817e-05	-1.07666e-10	-1.36835	1.95633e-05	-1.07666e-10	-1.36825
104388364	chr14:104388364:G:T	1.26654e-05	-1.07666e-10	-1.357	1.9767e-05	-1.07666e-10	-1.32781	2.03866e-05	-1.07666e-10	-1.32703
104388498	chr14:104388498:A:G	1.33119e-05	-1.07666e-10	-1.30721	1.94177e-05	-1.07666e-10	-1.34564	2.00398e-05	-1.07666e-10	-1.34418
104388531	chr14:104388531:A:G	0.000195563	-1.07666e-10	1.38001	0.000352641	-1.07666e-10	1.55363	0.000279737	-1.07666e-10	1.29195
104388737	chr14:104388737:G:A	4.53866e-05	-1.07666e-10	-0.0806555	6.47372e-05	-1.07666e-10	-0.141488	6.94933e-05	-1.07666e-10	-0.100672
104388772	chr14:104388772:C:T	2.50979e-05	-1.07666e-10	-0.673091	4.05992e-05	-1.07666e-10	-0.608075	4.45706e-05	-1.07666e-10	-0.544827
104388823	chr14:104388823:G:A	1.80228e-05	-1.07666e-10	-1.00424	2.56376e-05	-1.07666e-10	-1.06776	2.65446e-05	-1.07666e-10	-1.06308
104388825	chr14:104388825:C:T	1.26164e-05	-1.07666e-10	-1.36087	1.96356e-05	-1.07666e-10	-1.33448	2.02513e-05	-1.07666e-10	-1.33368
104388866	chr14:104388866:G:T	5.1123e-06	-0.915213	-1.34901	1.04261e-05	-0.76192	-1.20559	1.44863e-05	-0.444421	-1.22428
104388980	chr14:104388980:C:T	1.92896e-05	-1.07666e-10	-0.936308	2.85515e-05	-1.07666e-10	-0.960114	2.9208e-05	-1.07666e-10	-0.967459
104389274	chr14:104389274:G:GA	5.96405e-06	-1.0934	-1.01672	7.54874e-06	-1.06988	-1.22056	1.11102e-05	-0.789479	-1.14456
104389523	chr14:104389523:G:A	3.61509e-05	-1.07666e-10	-0.308173	5.18793e-05	-1.07666e-10	-0.362905	5.54378e-05	-1.07666e-10	-0.326641
104389693	chr14:104389693:C:T	1.26433e-05	-1.07666e-10	-1.35875	1.97095e-05	-1.07666e-10	-1.33073	2.03255e-05	-1.07666e-10	-1.33002
104389873	chr14:104389873:C:T	1.27561e-05	-1.07666e-10	-1.34987	1.99917e-05	-1.07666e-10	-1.31651	2.06199e-05	-1.07666e-10	-1.31565
104389918	chr14:104389918:G:C	1.45655e-05	-1.07666e-10	-1.21722	2.06909e-05	-1.07666e-10	-1.28213	2.10721e-05	-1.07666e-10	-1.29395
104390007	chr14:104390007:A:G	1.95714e-05	-1.07666e-10	-0.921806	2.47391e-05	-1.07666e-10	-1.10344	2.50962e-05	-1.07666e-10	-1.11919
104390030	chr14:104390030:A:T	1.24629e-05	-1.07666e-10	-1.37312	1.90924e-05	-1.07666e-10	-1.36253	1.96803e-05	-1.07666e-10	-1.36229
104390128	chr14:104390128:G:A	1.57209e-05	-1.07666e-10	-1.14088	2.19931e-05	-1.07666e-10	-1.2211	2.23181e-05	-1.07666e-10	-1.23651
104390160	chr14:104390160:C:T	7.81236e-06	-0.495661	-1.3445	1.36584e-05	-0.344295	-1.35317	2.11788e-05	0.059652	-1.34856
104390259	chr14:104390259:C:T	3.91126e-05	-1.07666e-10	-0.229428	5.59236e-05	-1.07666e-10	-0.287838	5.97544e-05	-1.07666e-10	-0.251659
104390337	chr14:104390337:C:T	1.56372e-05	-1.07666e-10	-1.14622	2.19885e-05	-1.07666e-10	-1.22131	2.22008e-05	-1.07666e-10	-1.24178
104390476	chr14:104390476:G:A	1.83187e-05	-1.07666e-10	-0.98795	2.71219e-05	-1.07666e-10	-1.01148	2.78035e-05	-1.07666e-10	-1.01674
104390535	chr14:104390535:C:T	4.16511e-05	-1.07666e-10	-0.166545	5.91689e-05	-1.07666e-10	-0.231428	6.37295e-05	-1.07666e-10	-0.187255
104390544	chr14:104390544:C:A	1.4196e-05	-1.07666e-10	-1.24291	2.21112e-05	-1.07666e-10	-1.21574	2.24617e-05	-1.07666e-10	-1.23009
104390689	chr14:104390689:G:A	1.28798e-05	-1.07666e-10	-1.34022	2.0283e-05	-1.07666e-10	-1.30204	2.09302e-05	-1.07666e-10	-1.30071
104390724	chr14:104390724:C:T	1.30597e-05	-1.07666e-10	-1.32634	1.94705e-05	-1.07666e-10	-1.34292	2.00693e-05	-1.07666e-10	-1.34271
104390760	chr14:104390760:A:G	1.29201e-05	-1.07666e-10	-1.33709	2.03725e-05	-1.07666e-10	-1.29764	2.10303e-05	-1.07666e-10	-1.29594
104390853	chr14:104390853:A:G	1.2524e-05	-1.07666e-10	-1.36823	1.93678e-05	-1.07666e-10	-1.34821	1.99813e-05	-1.07666e-10	-1.3471
104390991	chr14:104390991:T:C	1.26307e-05	-1.07666e-10	-1.35975	1.88956e-05	-1.07666e-10	-1.3729	1.94764e-05	-1.07666e-10	-1.3727
104391074	chr14:104391074:A:G	1.27297e-05	-1.07666e-10	-1.35194	1.89372e-05	-1.07666e-10	-1.37069	1.95235e-05	-1.07666e-10	-1.37029
104391524	chr14:104391524:A:G	3.89761e-05	-1.07666e-10	-0.232924	5.51966e-05	-1.07666e-10	-0.300923	5.91718e-05	-1.07666e-10	-0.261457
104391902	chr14:104391902:G:A	1.97288e-05	-1.07666e-10	-0.913793	2.57869e-05	-1.07666e-10	-1.06196	2.8275e-05	-1.07666e-10	-0.999926
104392173	chr14:104392173:C:T	1.64816e-05	-1.07666e-10	-1.09363	2.30604e-05	-1.07666e-10	-1.17371	2.32511e-05	-1.07666e-10	-1.19555
104392461	chr14:104392461:C:T	3.45932e-05	-1.07666e-10	-0.352216	4.70704e-05	-1.07666e-10	-0.46018	4.87516e-05	-1.07666e-10	-0.455165
104393082	chr14:104393082:A:G	4.17573e-06	-1.102	-1.36458	7.36546e-06	-0.966816	-1.34821	9.85338e-06	-0.699583	-1.3545
104393523	chr14:104393523:A:G	4.13046e-06	-1.11049	-1.36699	7.32631e-06	-0.976437	-1.34392	9.78205e-06	-0.710472	-1.35088
104393648	chr14:104393648:C:T	1.39497e-05	-1.07666e-10	-1.26041	2.18033e-05	-1.07666e-10	-1.22976	2.29151e-05	-1.07666e-10	-1.2101
104394227	chr14:104394227:A:G	4.15709e-06	-1.10857	-1.36249	7.28694e-06	-0.974235	-1.3515	9.73454e-06	-0.708922	-1.3573
104394323	chr14:104394323:G:A	2.52403e-05	-1.07666e-10	-0.667433	3.57845e-05	-1.07666e-10	-0.734309	3.95255e-05	-1.07666e-10	-0.664957
104394684	chr14:104394684:G:A	1.93279e-05	-1.07666e-10	-0.934325	2.73931e-05	-1.07666e-10	-1.00153	3.08893e-05	-1.07666e-10	-0.911493
104394969	chr14:104394969:A:T	4.2603e-06	-1.12988	-1.31665	7.00373e-06	-1.04354	-1.32185	9.561e-06	-0.768746	-1.31546
104395054	chr14:104395054:T:G	1.26934e-05	-1.07666e-10	-1.35479	1.8891e-05	-1.07666e-10	-1.37314	1.94896e-05	-1.07666e-10	-1.37202
104395131	chr14:104395131:G:A	2.77412e-06	-1.50801	-1.36753	4.28505e-06	-1.48321	-1.37348	4.33877e-06	-1.50182	-1.37249
104395273	chr14:104395273:GGAAAA:G	1.27958e-05	-1.07666e-10	-1.34676	1.89698e-05	-1.07666e-10	-1.36898	1.95928e-05	-1.07666e-10	-1.36674
104395990	chr14:104395990:C:G	6.96123e-06	-0.925146	-1.03037	1.04904e-05	-0.778566	-1.1828	1.4723e-05	-0.466754	-1.18574
104396539	chr14:104396539:C:T	4.51338e-06	-1.53841	-0.850415	7.31905e-06	-1.54625	-0.775092	7.37163e-06	-1.54102	-0.803244
104396540	chr14:104396540:G:A	2.06374e-05	-0.868771	-3.65436e-10	3.05134e-05	-0.893657	-3.65436e-10	3.14692e-05	-0.892892	-3.65436e-10
104396552	chr14:104396552:C:T	5.60927e-06	-1.15823	-1.01323	6.66476e-06	-1.25467	-1.16032	6.49847e-06	-1.37917	-1.09117
104396594	chr14:104396594:G:A	3.34522e-05	-1.07666e-10	-0.385755	5.6594e-05	-1.07666e-10	-0.275921	6.06096e-05	-1.07666e-10	-0.237448
104397098	chr14:104397098:A:G	5.08759e-06	-0.960449	-1.30862	8.44872e-06	-0.820039	-1.35777	1.17717e-05	-0.513866	-1.36234
104397211	chr14:104397211:C:G	1.4004e-05	-1.07666e-10	-1.25653	2.0183e-05	-1.07666e-10	-1.30698	2.05319e-05	-1.07666e-10	-1.31992
104397261	chr14:104397261:G:T	1.67386e-05	-1.07666e-10	-1.07816	2.2763e-05	-1.07666e-10	-1.18669	2.36367e-05	-1.07666e-10	-1.1791
104397326	chr14:104397326:G:A	1.42507e-05	-0.289063	-0.950004	1.84923e-05	-0.297365	-1.0971	2.29918e-05	-0.147736	-1.05903
104397455	chr14:104397455:G:T	4.79939e-06	-1.03094	-1.29644	7.85674e-06	-0.898896	-1.35156	1.0766e-05	-0.608588	-1.35692
104397456	chr14:104397456:C:T	4.7813e-06	-1.04079	-1.29038	7.79617e-06	-0.909924	-1.34827	1.06558e-05	-0.621759	-1.35404
104397595	chr14:104397595:G:A	4.76914e-06	-1.04126	-1.29245	7.78509e-06	-0.910414	-1.3492	1.06401e-05	-0.622298	-1.35497
104397630	chr14:104397630:A:G	4.73307e-06	-1.05263	-1.28866	7.69841e-06	-0.923438	-1.34737	1.04964e-05	-0.637649	-1.35322
104397648	chr14:104397648:G:A	1.30241e-05	-1.07666e-10	-1.32907	2.00268e-05	-1.07666e-10	-1.31475	2.09225e-05	-1.07666e-10	-1.30108
104397660	chr14:104397660:A:T	4.89611e-06	-1.01554	-1.29189	8.01235e-06	-0.881824	-1.34902	1.1021e-05	-0.587387	-1.35471
104397666	chr14:104397666:C:T	4.87901e-06	-1.02302	-1.28791	7.96107e-06	-0.890355	-1.34691	1.09285e-05	-0.597683	-1.35284
104398018	chr14:104398018:A:G	6.01507e-06	-0.902338	-1.19927	8.86405e-06	-0.824728	-1.30509	1.32448e-05	-0.49192	-1.26638
104398386	chr14:104398386:C:T	1.34244e-05	-1.07666e-10	-1.2988	1.94965e-05	-1.07666e-10	-1.34159	1.98642e-05	-1.07666e-10	-1.35298
104398461	chr14:104398461:A:G	3.95545e-06	-1.15448	-1.3663	6.71362e-06	-1.0368	-1.37089	8.98162e-06	-0.77919	-1.36753
104398640	chr14:104398640:TTAAA:T	3.9516e-06	-1.15307	-1.36869	6.73585e-06	-1.03529	-1.36909	9.02284e-06	-0.77713	-1.36501
104398734	chr14:104398734:G:A	4.13985e-06	-1.11057	-1.36464	7.04888e-06	-0.987359	-1.3716	9.53309e-06	-0.718259	-1.36887
104399340	chr14:104399340:G:A	2.49078e-05	-1.07666e-10	-0.680692	3.54171e-05	-1.07666e-10	-0.744631	3.93247e-05	-1.07666e-10	-0.67005
104399569	chr14:104399569:C:T	1.31479e-05	-0.406488	-0.913126	1.88696e-05	-0.441673	-0.932599	1.82249e-05	-0.557203	-0.88191
104399624	chr14:104399624:T:C	1.57283e-05	-1.07666e-10	-1.14041	2.25064e-05	-1.07666e-10	-1.19803	2.39345e-05	-1.07666e-10	-1.16658
104399654	chr14:104399654:T:C	9.59907e-05	-1.07666e-10	0.668378	0.000110392	-1.07666e-10	0.392214	0.000122666	-1.07666e-10	0.467561
104400144	chr14:104400144:C:T	1.82417e-05	-1.07666e-10	-0.992163	2.34576e-05	-1.07666e-10	-1.15663	2.47416e-05	-1.07666e-10	-1.13342
104400145	chr14:104400145:A:G	1.24612e-05	-1.07666e-10	-1.37326	1.96921e-05	-1.07666e-10	-1.33161	2.00059e-05	-1.07666e-10	-1.34588
104400350	chr14:104400350:C:T	1.78487e-05	-1.07666e-10	-1.01394	2.31464e-05	-1.07666e-10	-1.16999	2.43636e-05	-1.07666e-10	-1.14881
104400403	chr14:104400403:G:A	1.59128e-05	-1.07666e-10	-1.12875	2.29009e-05	-1.07666e-10	-1.18065	2.35698e-05	-1.07666e-10	-1.18194
104400441	chr14:104400441:T:C	1.78925e-05	-1.07666e-10	-1.01149	2.4179e-05	-1.07666e-10	-1.12634	2.49439e-05	-1.07666e-10	-1.12527
104400456	chr14:104400456:C:T	1.60015e-05	-1.07666e-10	-1.12319	2.51849e-05	-1.07666e-10	-1.08558	2.45077e-05	-1.07666e-10	-1.14292
104400457	chr14:104400457:G:A	1.3723e-05	-1.07666e-10	-1.2768	2.04958e-05	-1.07666e-10	-1.2916	2.08305e-05	-1.07666e-10	-1.30549
104400609	chr14:104400609:C:T	1.2785e-05	-1.07666e-10	-1.3476	1.98859e-05	-1.07666e-10	-1.32181	2.07222e-05	-1.07666e-10	-1.3107
104401287	chr14:104401287:G:A	1.2913e-05	-1.07666e-10	-1.33764	2.01613e-05	-1.07666e-10	-1.30806	2.10374e-05	-1.07666e-10	-1.2956
104401366	chr14:104401366:T:A	3.01369e-06	-1.54526	-1.24745	4.81791e-06	-1.54971	-1.18977	5.09639e-06	-1.54994	-1.16343
104401603	chr14:104401603:T:C	2.67575e-05	-1.07666e-10	-0.609057	3.81095e-05	-1.07666e-10	-0.671362	3.76571e-05	-1.07666e-10	-0.713381
104401612	chr14:104401612:A:G	1.37012e-05	-1.27839	-3.65436e-10	2.02741e-05	-1.30248	-3.65436e-10	2.00167e-05	-1.34533	-3.65436e-10
104401719	chr14:104401719:G:T	1.81469e-05	-1.07666e-10	-0.997374	2.44943e-05	-1.07666e-10	-1.11338	2.52695e-05	-1.07666e-10	-1.1123
104401886	chr14:104401886:A:G	4.36226e-06	-1.0545	-1.36838	7.34054e-06	-0.946342	-1.37207	8.70198e-06	-0.805219	-1.37313
104402060	chr14:104402060:C:T	2.86791e-05	-0.539704	-3.65436e-10	4.10686e-05	-0.596581	-3.65436e-10	3.85366e-05	-0.690295	-3.65436e-10
104402178	chr14:104402178:A:G	1.42688e-05	-1.07666e-10	-1.2378	2.12455e-05	-1.07666e-10	-1.25568	2.15217e-05	-1.07666e-10	-1.27284
104402310	chr14:104402310:T:C	1.24594e-05	-1.07666e-10	-1.3734	1.89857e-05	-1.07666e-10	-1.36814	1.95043e-05	-1.07666e-10	-1.37127
104402466	chr14:104402466:G:A	1.59055e-05	-1.07666e-10	-1.12921	2.2891e-05	-1.07666e-10	-1.18108	2.35602e-05	-1.07666e-10	-1.18234
104402515	chr14:104402515:C:T	4.69562e-06	-0.975973	-1.37327	8.03028e-06	-0.855957	-1.37265	9.62608e-06	-0.708376	-1.36905
104402634	chr14:104402634:G:A	1.61764e-05	-1.07666e-10	-1.11232	2.34763e-05	-1.07666e-10	-1.15583	2.51526e-05	-1.07666e-10	-1.11694
104402726	chr14:104402726:A:G	1.32881e-05	-1.07666e-10	-1.30901	1.9452e-05	-1.07666e-10	-1.34387	2.00242e-05	-1.07666e-10	-1.34496
104402976	chr14:104402976:A:G	1.83336e-05	-1.07666e-10	-0.98714	2.4707e-05	-1.07666e-10	-1.10474	2.54916e-05	-1.07666e-10	-1.10355
104402978	chr14:104402978:G:A	2.78029e-05	-1.07666e-10	-0.570731	3.02574e-05	-1.07666e-10	-0.902083	3.26832e-05	-1.07666e-10	-0.855042
104403303	chr14:104403303:G:A	1.42273e-05	-1.07666e-10	-1.24071	2.07096e-05	-1.07666e-10	-1.28123	2.09609e-05	-1.07666e-10	-1.29924
104403343	chr14:104403343:G:A	3.19689e-06	-1.54295	-1.19074	5.16159e-06	-1.54846	-1.12212	5.48376e-06	-1.5488	-1.09131
104403664	chr14:104403664:C:T	3.08482e-06	-1.54464	-1.22474	4.95171e-06	-1.54937	-1.16272	5.25044e-06	-1.54965	-1.13394
104403823	chr14:104403823:G:A	1.3122e-05	-1.07666e-10	-1.32158	1.968e-05	-1.07666e-10	-1.33222	2.01453e-05	-1.07666e-10	-1.33893
104404206	chr14:104404206:C:T	1.49773e-05	-1.07666e-10	-1.18934	2.30807e-05	-1.07666e-10	-1.17283	2.35169e-05	-1.07666e-10	-1.18418
104404228	chr14:104404228:C:T	1.10874e-05	-1.49006	-3.65436e-10	1.66815e-05	-1.49753	-3.65436e-10	1.80457e-05	-1.449	-3.65436e-10
104404319	chr14:104404319:G:A	0.000119383	0.886461	-3.65436e-10	0.000177588	0.867643	-3.65436e-10	0.000209389	1.00229	-3.65436e-10
104404377	chr14:104404377:C:T	1.56109e-05	-1.07666e-10	-1.1479	2.27275e-05	-1.07666e-10	-1.18825	2.42679e-05	-1.07666e-10	-1.15275
104404475	chr14:104404475:C:T	1.26072e-05	-1.07666e-10	-1.36161	1.92269e-05	-1.07666e-10	-1.35552	1.98527e-05	-1.07666e-10	-1.35356
104404883	chr14:104404883:T:C	2.76873e-05	-0.5749	-3.65436e-10	3.78436e-05	-0.678362	-3.65436e-10	3.58268e-05	-0.763206	-3.65436e-10
104405079	chr14:104405079:G:A	1.34663e-05	-1.29568	-3.65436e-10	2.00697e-05	-1.31261	-3.65436e-10	2.07792e-05	-1.30795	-3.65436e-10
104405274	chr14:104405274:C:T	1.39845e-05	-1.25793	-3.65436e-10	2.0033e-05	-1.31444	-3.65436e-10	2.01268e-05	-1.33985	-3.65436e-10
104405347	chr14:104405347:T:A	1.33882e-05	-1.07666e-10	-1.3015	1.97557e-05	-1.07666e-10	-1.32838	2.08918e-05	-1.07666e-10	-1.30254
104405589	chr14:104405589:A:G	1.36907e-05	-1.07666e-10	-1.27916	2.11255e-05	-1.07666e-10	-1.26134	2.21753e-05	-1.07666e-10	-1.24292
104405807	chr14:104405807:A:G	4.40991e-06	-1.03963	-1.37239	7.44608e-06	-0.930655	-1.37348	8.85e-06	-0.788456	-1.37303
104405900	chr14:104405900:T:G	1.29958e-05	-1.07666e-10	-1.33125	1.91442e-05	-1.07666e-10	-1.35983	1.99885e-05	-1.07666e-10	-1.34674
104407023	chr14:104407023:C:T	1.29044e-05	-1.07666e-10	-1.33831	1.89833e-05	-1.07666e-10	-1.36826	1.96922e-05	-1.07666e-10	-1.36168
104407027	chr14:104407027:T:G	1.3829e-05	-1.07666e-10	-1.26911	2.01439e-05	-1.07666e-10	-1.30892	2.15262e-05	-1.07666e-10	-1.27263
104407240	chr14:104407240:G:C	1.30518e-05	-1.07666e-10	-1.32695	1.95602e-05	-1.07666e-10	-1.33833	2.00155e-05	-1.07666e-10	-1.34539
104407497	chr14:104407497:C:T	5.02793e-06	-0.965021	-1.31584	8.67369e-06	-0.844096	-1.30743	1.05724e-05	-0.695726	-1.28793
104407654	chr14:104407654:C:T	1.5297e-05	-1.07666e-10	-1.16821	2.23079e-05	-1.07666e-10	-1.20688	2.41659e-05	-1.07666e-10	-1.15696
104407686	chr14:104407686:G:A	1.29713e-05	-1.07666e-10	-1.33313	1.91489e-05	-1.07666e-10	-1.35958	1.97191e-05	-1.07666e-10	-1.36031
104408038	chr14:104408038:AGAACT:A	1.25304e-05	-1.07666e-10	-1.36772	1.89064e-05	-1.07666e-10	-1.37232	1.94923e-05	-1.07666e-10	-1.37188
104408444	chr14:104408444:A:G	1.37438e-05	-1.07666e-10	-1.27528	2.12097e-05	-1.07666e-10	-1.25737	2.22601e-05	-1.07666e-10	-1.23911
104408495	chr14:104408495:T:C	1.29586e-05	-1.07666e-10	-1.33411	1.92716e-05	-1.07666e-10	-1.35319	2.02258e-05	-1.07666e-10	-1.33494
104408549	chr14:104408549:A:G	1.27306e-05	-1.07666e-10	-1.35187	1.98301e-05	-1.07666e-10	-1.32462	1.99244e-05	-1.07666e-10	-1.34996
104408676	chr14:104408676:A:G	5.27169e-06	-0.8651	-1.36842	9.1547e-06	-0.743245	-1.35431	1.1197e-05	-0.582518	-1.34374
104408781	chr14:104408781:T:C	5.45201e-06	-0.828022	-1.37187	9.4563e-06	-0.703197	-1.36195	1.15946e-05	-0.53794	-1.35343
104409200	chr14:104409200:T:G	1.29458e-05	-1.07666e-10	-1.3351	1.90071e-05	-1.07666e-10	-1.36701	1.97303e-05	-1.07666e-10	-1.35975
104409312	chr14:104409312:T:C	1.35255e-05	-1.2913	-3.65436e-10	2.00313e-05	-1.31453	-3.65436e-10	1.97867e-05	-1.35689	-3.65436e-10
104409739	chr14:104409739:C:T	5.15756e-06	-1.06536	-1.19005	8.77341e-06	-0.952215	-1.18788	1.06338e-05	-0.813876	-1.16399
104409747	chr14:104409747:G:A	1.27716e-05	-1.07666e-10	-1.34865	1.98634e-05	-1.07666e-10	-1.32295	2.024e-05	-1.07666e-10	-1.33424
104409794	chr14:104409794:A:G	1.29816e-05	-1.07666e-10	-1.33234	1.95557e-05	-1.07666e-10	-1.33856	1.99601e-05	-1.07666e-10	-1.34817
104409945	chr14:104409945:A:G	5.48259e-06	-0.823599	-1.3707	9.52958e-06	-0.697957	-1.35947	1.16983e-05	-0.532791	-1.34966
104410067	chr14:104410067:T:C	1.24934e-05	-1.07666e-10	-1.37067	1.88997e-05	-1.07666e-10	-1.37268	1.94613e-05	-1.07666e-10	-1.37348
104410083	chr14:104410083:T:C	1.31496e-05	-1.31948	-3.65436e-10	1.95008e-05	-1.34137	-3.65436e-10	1.93127e-05	-1.38114	-3.65436e-10
104410208	chr14:104410208:C:A	2.26205e-05	-0.777015	-3.65436e-10	3.20875e-05	-0.843359	-3.65436e-10	3.00696e-05	-0.938386	-3.65436e-10
104410293	chr14:104410293:G:A	1.28779e-05	-1.07666e-10	-1.34036	1.91873e-05	-1.07666e-10	-1.35758	2.01021e-05	-1.07666e-10	-1.34108
104410326	chr14:104410326:T:A	1.60914e-05	-1.07666e-10	-1.11759	2.47804e-05	-1.07666e-10	-1.10177	2.63544e-05	-1.07666e-10	-1.07027
104410331	chr14:104410331:C:T	1.36648e-05	-1.07666e-10	-1.28105	1.98294e-05	-1.07666e-10	-1.32466	2.04102e-05	-1.07666e-10	-1.32587
104410769	chr14:104410769:G:A	1.31291e-05	-1.32104	-3.65436e-10	1.94808e-05	-1.3424	-3.65436e-10	1.92889e-05	-1.38237	-3.65436e-10
104411022	chr14:104411022:G:A	1.36975e-05	-1.07666e-10	-1.27866	1.98653e-05	-1.07666e-10	-1.32285	2.04452e-05	-1.07666e-10	-1.32415
104411163	chr14:104411163:A:G	1.32154e-05	-1.07666e-10	-1.31449	1.91929e-05	-1.07666e-10	-1.35728	1.99878e-05	-1.07666e-10	-1.34678
104411389	chr14:104411389:T:TGTAA	1.32711e-05	-1.07666e-10	-1.31029	2.08884e-05	-1.07666e-10	-1.27263	2.18267e-05	-1.07666e-10	-1.25877
104411821	chr14:104411821:A:G	1.25097e-05	-1.07666e-10	-1.36937	1.88847e-05	-1.07666e-10	-1.37347	1.95153e-05	-1.07666e-10	-1.3707
104412404	chr14:104412404:T:C	2.31791e-05	-1.07666e-10	-0.752623	3.21919e-05	-1.07666e-10	-0.84011	3.35919e-05	-1.07666e-10	-0.827618
104412407	chr14:104412407:C:T	1.52537e-05	-1.07666e-10	-1.17105	2.09601e-05	-1.07666e-10	-1.2692	2.21355e-05	-1.07666e-10	-1.24472
104412588	chr14:104412588:T:C	1.65779e-05	-1.07666e-10	-1.0878	2.37389e-05	-1.07666e-10	-1.14471	2.44402e-05	-1.07666e-10	-1.14567
104412688	chr14:104412688:C:T	1.38729e-05	-1.07666e-10	-1.26594	2.00523e-05	-1.07666e-10	-1.31348	2.06342e-05	-1.07666e-10	-1.31495
104412896	chr14:104412896:A:AT	1.32965e-05	-1.07666e-10	-1.30837	1.9373e-05	-1.07666e-10	-1.34794	2.03135e-05	-1.07666e-10	-1.33062
104413069	chr14:104413069:T:C	0.000318814	1.86873	-3.65436e-10	0.000547775	1.99404	-3.65436e-10	0.000474222	1.81977	-3.65436e-10
104413376	chr14:104413376:A:G	2.70083e-06	-1.54562	-1.35669	4.24956e-06	-1.53802	-1.32699	4.37959e-06	-1.53926	-1.32569
104413412	chr14:104413412:G:A	1.24768e-05	-1.07666e-10	-1.372	1.88937e-05	-1.07666e-10	-1.373	1.94762e-05	-1.07666e-10	-1.37271
104413445	chr14:104413445:G:A	1.37261e-05	-1.07666e-10	-1.27657	1.98931e-05	-1.07666e-10	-1.32145	2.04724e-05	-1.07666e-10	-1.32282
104413457	chr14:104413457:C:T	1.30115e-05	-1.07666e-10	-1.33004	1.9127e-05	-1.07666e-10	-1.36072	1.99672e-05	-1.07666e-10	-1.34781
104413605	chr14:104413605:T:G	1.4389e-05	-1.07666e-10	-1.22941	2.22412e-05	-1.07666e-10	-1.20988	2.34755e-05	-1.07666e-10	-1.18594
104414084	chr14:104414084:C:T	4.5712e-06	-1.55103	-0.825069	5.94664e-06	-1.54654	-0.982453	6.93211e-06	-1.51501	-0.890724
104414192	chr14:104414192:C:T	1.37564e-05	-1.27437	-3.65436e-10	2.0369e-05	-1.29781	-3.65436e-10	2.00986e-05	-1.34125	-3.65436e-10
104414238	chr14:104414238:G:A	1.24722e-05	-1.07666e-10	-1.37237	1.88981e-05	-1.07666e-10	-1.37276	1.94711e-05	-1.07666e-10	-1.37297
104414364	chr14:104414364:T:C	1.52953e-05	-1.07666e-10	-1.16833	2.39736e-05	-1.07666e-10	-1.13487	2.5378e-05	-1.07666e-10	-1.10802
104414796	chr14:104414796:C:T	1.55107e-05	-1.07666e-10	-1.15434	2.41215e-05	-1.07666e-10	-1.12872	2.52206e-05	-1.07666e-10	-1.11424
104415068	chr14:104415068:T:G	2.4471e-05	-1.07666e-10	-0.698384	3.3048e-05	-1.07666e-10	-0.813864	3.41944e-05	-1.07666e-10	-0.809841
104415207	chr14:104415207:T:C	1.2515e-05	-1.07666e-10	-1.36894	1.92116e-05	-1.07666e-10	-1.35631	1.96932e-05	-1.07666e-10	-1.36163
104415223	chr14:104415223:T:C	1.25156e-05	-1.07666e-10	-1.3689	1.92133e-05	-1.07666e-10	-1.35622	1.96946e-05	-1.07666e-10	-1.36156
104415469	chr14:104415469:G:A	1.29061e-05	-1.07666e-10	-1.33818	1.92163e-05	-1.07666e-10	-1.35606	2.0142e-05	-1.07666e-10	-1.33909
104416003	chr14:104416003:G:A	1.52953e-05	-1.07666e-10	-1.16833	2.39736e-05	-1.07666e-10	-1.13487	2.5378e-05	-1.07666e-10	-1.10802
104416402	chr14:104416402:T:C	5.45091e-06	-0.995899	-1.20419	9.34242e-06	-0.875191	-1.20207	1.14196e-05	-0.727589	-1.17898
104416421	chr14:104416421:T:G	1.52571e-05	-1.07666e-10	-1.17083	2.39835e-05	-1.07666e-10	-1.13446	2.53536e-05	-1.07666e-10	-1.10898
104416847	chr14:104416847:A:T	1.50084e-05	-1.07666e-10	-1.18726	2.07169e-05	-1.07666e-10	-1.28088	2.18487e-05	-1.07666e-10	-1.25776
104417129	chr14:104417129:C:G	4.29386e-06	-1.08101	-1.35767	6.25571e-06	-1.11695	-1.36138	6.07741e-06	-1.16964	-1.36769
104417393	chr14:104417393:G:A	1.37904e-05	-1.07666e-10	-1.2719	1.99608e-05	-1.07666e-10	-1.31805	2.05522e-05	-1.07666e-10	-1.31893
104417426	chr14:104417426:C:T	1.50756e-05	-1.07666e-10	-1.18279	2.07839e-05	-1.07666e-10	-1.27765	2.19258e-05	-1.07666e-10	-1.25424
104417507	chr14:104417507:T:C	1.32199e-05	-1.07666e-10	-1.31415	1.9532e-05	-1.07666e-10	-1.33977	2.00887e-05	-1.07666e-10	-1.34175
104417573	chr14:104417573:A:G	1.4992e-05	-1.07666e-10	-1.18836	2.36497e-05	-1.07666e-10	-1.14847	2.41923e-05	-1.07666e-10	-1.15587
104417591	chr14:104417591:C:T	1.33576e-05	-1.07666e-10	-1.30379	1.97178e-05	-1.07666e-10	-1.3303	2.08405e-05	-1.07666e-10	-1.30501
104417592	chr14:104417592:G:A	1.41873e-05	-1.07666e-10	-1.24352	2.05513e-05	-1.07666e-10	-1.2889	2.2086e-05	-1.07666e-10	-1.24696
104417613	chr14:104417613:T:C	1.32458e-05	-1.07666e-10	-1.31219	1.94012e-05	-1.07666e-10	-1.34649	1.99763e-05	-1.07666e-10	-1.34735
104417649	chr14:104417649:A:G	5.82366e-06	-0.767654	-1.36629	9.93068e-06	-0.642802	-1.37339	1.21829e-05	-0.468538	-1.37333
104417726	chr14:104417726:G:A	1.26174e-05	-1.07666e-10	-1.36079	1.9554e-05	-1.07666e-10	-1.33864	1.97367e-05	-1.07666e-10	-1.35942
104417809	chr14:104417809:A:T	1.27111e-05	-1.07666e-10	-1.3534	1.9009e-05	-1.07666e-10	-1.36691	1.97996e-05	-1.07666e-10	-1.35624
104417850	chr14:104417850:A:C	1.50652e-05	-1.07666e-10	-1.18348	2.07731e-05	-1.07666e-10	-1.27816	2.19145e-05	-1.07666e-10	-1.25476
104417904	chr14:104417904:G:A	1.94203e-05	-0.929553	-3.65436e-10	3.11864e-05	-0.871841	-3.65436e-10	4.46565e-05	-0.542903	-3.65436e-10
104417956	chr14:104417956:C:T	5.62925e-06	-0.857174	-1.31072	9.96653e-06	-0.731257	-1.28133	1.22816e-05	-0.568854	-1.26495
104418186	chr14:104418186:A:G	1.92328e-05	-0.816802	-0.122454	2.00511e-05	-0.799295	-0.514247	3.33327e-05	-0.488328	-0.347036
104418194	chr14:104418194:T:C	1.39261e-05	-1.07666e-10	-1.26211	2.02475e-05	-1.07666e-10	-1.30379	2.16838e-05	-1.07666e-10	-1.26534
104418268	chr14:104418268:T:C	2.93764e-06	-1.53389	-1.28438	4.07269e-06	-1.53862	-1.3689	4.20641e-06	-1.53797	-1.36732
104418547	chr14:104418547:T:C	1.25788e-05	-1.07666e-10	-1.36386	1.94649e-05	-1.07666e-10	-1.34321	1.96727e-05	-1.07666e-10	-1.36267
104418618	chr14:104418618:G:C	1.31471e-05	-1.07666e-10	-1.31967	1.95358e-05	-1.07666e-10	-1.33958	1.9923e-05	-1.07666e-10	-1.35003
104418633	chr14:104418633:A:G	5.26832e-06	-1.02537	-1.2088	9.00884e-06	-0.906735	-1.20688	1.09643e-05	-0.762471	-1.18479
104418778	chr14:104418778:T:C	1.25849e-05	-1.07666e-10	-1.36338	1.94813e-05	-1.07666e-10	-1.34237	1.96822e-05	-1.07666e-10	-1.36219
104418927	chr14:104418927:G:C	1.57753e-05	-1.07666e-10	-1.13743	2.10809e-05	-1.07666e-10	-1.26346	2.20718e-05	-1.07666e-10	-1.2476
104418987	chr14:104418987:C:A	1.5216e-05	-1.07666e-10	-1.17353	2.27117e-05	-1.07666e-10	-1.18895	2.32599e-05	-1.07666e-10	-1.19517
104419352	chr14:104419352:G:A	1.61291e-05	-1.07666e-10	-1.11525	2.57566e-05	-1.07666e-10	-1.06313	2.63621e-05	-1.07666e-10	-1.06997
104419447	chr14:104419447:T:C	1.52003e-05	-1.07666e-10	-1.17456	2.4011e-05	-1.07666e-10	-1.13331	2.45398e-05	-1.07666e-10	-1.14161
104420088	chr14:104420088:G:T	1.48605e-05	-1.07666e-10	-1.19717	2.1734e-05	-1.07666e-10	-1.23295	2.34602e-05	-1.07666e-10	-1.1866
104420345	chr14:104420345:T:G	1.16829e-05	-1.43775	-3.65436e-10	1.74901e-05	-1.45019	-3.65436e-10	1.77732e-05	-1.46421	-3.65436e-10
104420420	chr14:104420420:C:T	1.58813e-05	-1.07666e-10	-1.13073	2.27367e-05	-1.07666e-10	-1.18784	2.28695e-05	-1.07666e-10	-1.2121
104420500	chr14:104420500:G:A	1.36806e-05	-1.07666e-10	-1.2799	2.15521e-05	-1.07666e-10	-1.24135	2.28035e-05	-1.07666e-10	-1.21499
104420857	chr14:104420857:T:G	1.551e-05	-1.07666e-10	-1.15439	2.40843e-05	-1.07666e-10	-1.13026	2.54886e-05	-1.07666e-10	-1.10367
104420894	chr14:104420894:C:T	1.46459e-05	-1.07666e-10	-1.21171	2.27814e-05	-1.07666e-10	-1.18588	2.33091e-05	-1.07666e-10	-1.19306
104421129	chr14:104421129:C:CT	6.4381e-06	-0.71795	-1.31569	1.15772e-05	-0.575348	-1.28744	1.44427e-05	-0.400243	-1.27147
104421335	chr14:104421335:G:A	1.29846e-05	-1.07666e-10	-1.33211	1.92596e-05	-1.07666e-10	-1.35381	1.99834e-05	-1.07666e-10	-1.347
104422017	chr14:104422017:C:T	1.25786e-05	-1.07666e-10	-1.36388	1.94081e-05	-1.07666e-10	-1.34613	1.98019e-05	-1.07666e-10	-1.35613
104422031	chr14:104422031:C:T	1.91078e-05	-1.07666e-10	-0.945777	2.78827e-05	-1.07666e-10	-0.983816	2.97253e-05	-1.07666e-10	-0.949905
104422050	chr14:104422050:C:T	0.000122321	-1.07666e-10	0.910778	0.000113364	-1.07666e-10	0.418778	0.000126556	-1.07666e-10	0.498785
104422174	chr14:104422174:G:A	6.24851e-06	-0.697955	-1.36558	1.10452e-05	-0.539392	-1.37044	1.36162e-05	-0.362058	-1.36859
104422345	chr14:104422345:C:T	1.40063e-05	-1.07666e-10	-1.25636	2.16115e-05	-1.07666e-10	-1.2386	2.24775e-05	-1.07666e-10	-1.22939
104422505	chr14:104422505:C:A	1.31374e-05	-1.07666e-10	-1.32041	2.02518e-05	-1.07666e-10	-1.30358	2.06821e-05	-1.07666e-10	-1.31263
104422520	chr14:104422520:G:A	1.303e-05	-1.07666e-10	-1.32862	1.92825e-05	-1.07666e-10	-1.35263	2.01335e-05	-1.07666e-10	-1.33952
104422549	chr14:104422549:G:A	1.58213e-05	-1.07666e-10	-1.13452	2.29854e-05	-1.07666e-10	-1.17696	2.49469e-05	-1.07666e-10	-1.12515
104422704	chr14:104422704:C:T	6.40933e-06	-0.694577	-1.34354	8.88852e-06	-0.760845	-1.36622	8.5525e-06	-0.833819	-1.36186
104422919	chr14:104422919:G:A	1.26271e-05	-1.07666e-10	-1.36003	1.91814e-05	-1.07666e-10	-1.35789	1.98499e-05	-1.07666e-10	-1.3537
104423012	chr14:104423012:G:A	1.30699e-05	-1.07666e-10	-1.32556	1.92245e-05	-1.07666e-10	-1.35564	1.98981e-05	-1.07666e-10	-1.35128
104423155	chr14:104423155:A:C	3.3447e-06	-1.35441	-1.33409	4.78128e-06	-1.388	-1.35912	4.91881e-06	-1.38957	-1.35927
104423838	chr14:104423838:T:C	1.59392e-05	-1.07666e-10	-1.12709	2.5085e-05	-1.07666e-10	-1.08955	2.6314e-05	-1.07666e-10	-1.0718
104424051	chr14:104424051:T:C	9.0263e-06	-0.32449	-1.37124	1.26992e-05	-0.397387	-1.3729	1.19867e-05	-0.484624	-1.37348
104424244	chr14:104424244:C:T	1.40072e-05	-1.07666e-10	-1.25631	1.96184e-05	-1.07666e-10	-1.33536	2.04219e-05	-1.07666e-10	-1.3253
104424261	chr14:104424261:T:C	1.03481e-05	-0.188572	-1.3705	1.44903e-05	-0.265044	-1.3733	1.35825e-05	-0.359695	-1.37343
104424401	chr14:104424401:T:A	1.8884e-05	-1.07666e-10	-0.95756	3.10628e-05	-1.07666e-10	-0.875814	3.17724e-05	-1.07666e-10	-0.883303
104424519	chr14:104424519:G:A	1.27062e-05	-1.07666e-10	-1.35378	1.89725e-05	-1.07666e-10	-1.36883	1.98049e-05	-1.07666e-10	-1.35597
104424528	chr14:104424528:A:G	7.42992e-06	-0.522608	-1.36775	1.07283e-05	-0.580656	-1.35828	1.00371e-05	-0.668255	-1.36736
104424667	chr14:104424667:T:G	7.39488e-06	-0.52531	-1.36978	1.06642e-05	-0.58323	-1.3617	9.98961e-06	-0.670894	-1.36946
104424918	chr14:104424918:C:T	1.85783e-05	-1.07666e-10	-0.973881	3.05275e-05	-1.07666e-10	-0.893196	3.12151e-05	-1.07666e-10	-0.900999
104425004	chr14:104425004:C:T	1.28899e-05	-1.07666e-10	-1.33943	1.97727e-05	-1.07666e-10	-1.32752	2.06013e-05	-1.07666e-10	-1.31655
104425018	chr14:104425018:G:T	3.72514e-06	-1.27878	-1.30199	5.15329e-06	-1.32445	-1.34774	5.27414e-06	-1.32412	-1.35497
104425434	chr14:104425434:C:T	0.000655533	2.58958	-3.65436e-10	0.00116723	2.75056	-3.65436e-10	0.00101574	2.58147	-3.65436e-10
104425479	chr14:104425479:C:T	1.89443e-05	-1.07666e-10	-0.954372	2.67531e-05	-1.07666e-10	-1.02517	2.79669e-05	-1.07666e-10	-1.01088
104425493	chr14:104425493:G:A	5.65563e-06	-0.845478	-1.31774	8.14778e-06	-0.884993	-1.32909	7.99666e-06	-0.956912	-1.30597
104425635	chr14:104425635:C:T	1.85492e-05	-1.07666e-10	-0.975445	3.04881e-05	-1.07666e-10	-0.894488	3.11976e-05	-1.07666e-10	-0.901562
104425750	chr14:104425750:T:C	8.7642e-06	-0.45807	-1.26713	1.21267e-05	-0.517014	-1.2994	1.16613e-05	-0.598093	-1.28754
104425961	chr14:104425961:T:G	1.70071e-05	-1.07666e-10	-1.06224	2.70549e-05	-1.07666e-10	-1.01395	2.77566e-05	-1.07666e-10	-1.01843
104426040	chr14:104426040:G:A	1.70416e-05	-1.07666e-10	-1.06022	2.71138e-05	-1.07666e-10	-1.01178	2.78165e-05	-1.07666e-10	-1.01627
104426232	chr14:104426232:C:T	3.36414e-05	-1.07666e-10	-0.380117	4.69448e-05	-1.07666e-10	-0.462852	4.78897e-05	-1.07666e-10	-0.473002
104426277	chr14:104426277:C:G	9.55176e-06	-0.39565	-1.2435	1.31698e-05	-0.454608	-1.27929	1.26226e-05	-0.540301	-1.26611
104426605	chr14:104426605:G:A	1.0675e-05	-1.52797	-3.65436e-10	1.63852e-05	-1.51545	-3.65436e-10	1.7221e-05	-1.49577	-3.65436e-10
104426626	chr14:104426626:C:G	9.98247e-06	-0.791249	-0.803794	1.84083e-05	-0.627569	-0.771455	2.32941e-05	-0.458553	-0.735149
104427483	chr14:104427483:G:A	1.48337e-05	-1.07666e-10	-1.19897	2.17101e-05	-1.07666e-10	-1.23405	2.30426e-05	-1.07666e-10	-1.20456
104427609	chr14:104427609:G:A	1.24583e-05	-1.07666e-10	-1.37348	1.89366e-05	-1.07666e-10	-1.37073	1.94612e-05	-1.07666e-10	-1.37348
104427631	chr14:104427631:C:T	1.06519e-05	-1.53013	-3.65436e-10	1.63197e-05	-1.51945	-3.65436e-10	1.71799e-05	-1.49816	-3.65436e-10
104427652	chr14:104427652:G:A	4.07471e-06	-1.55016	-0.940913	6.15846e-06	-1.5511	-0.942901	6.24187e-06	-1.54809	-0.96253
104427705	chr14:104427705:C:T	1.46227e-05	-1.07666e-10	-1.2133	2.1399e-05	-1.07666e-10	-1.24848	2.26256e-05	-1.07666e-10	-1.22282
104427748	chr14:104427748:A:G	3.38608e-05	-1.07666e-10	-0.373614	3.80806e-05	-1.07666e-10	-0.672119	4.00617e-05	-1.07666e-10	-0.651481
104428018	chr14:104428018:C:T	1.84218e-05	-1.07666e-10	-0.98234	2.92841e-05	-1.07666e-10	-0.93478	3.0843e-05	-1.07666e-10	-0.912994
104428070	chr14:104428070:C:T	1.51495e-05	-1.07666e-10	-1.17791	2.36949e-05	-1.07666e-10	-1.14656	2.47997e-05	-1.07666e-10	-1.13107
104428078	chr14:104428078:G:A	1.31121e-05	-1.07666e-10	-1.32234	2.05955e-05	-1.07666e-10	-1.28675	2.14598e-05	-1.07666e-10	-1.27572
104428095	chr14:104428095:G:A	2.94208e-05	-1.07666e-10	-0.514171	4.16752e-05	-1.07666e-10	-0.581917	4.25205e-05	-1.07666e-10	-0.591917
104428225	chr14:104428225:G:C	1.40023e-05	-1.07666e-10	-1.25665	2.09215e-05	-1.07666e-10	-1.27105	2.13833e-05	-1.07666e-10	-1.27929
104428564	chr14:104428564:C:T	2.5106e-05	-1.07666e-10	-0.672766	4.26971e-05	-1.07666e-10	-0.557694	4.41679e-05	-1.07666e-10	-0.553904
104428765	chr14:104428765:C:T	1.33889e-05	-1.07666e-10	-1.30145	1.98445e-05	-1.07666e-10	-1.3239	2.10364e-05	-1.07666e-10	-1.29565
104428783	chr14:104428783:C:T	1.25652e-05	-1.07666e-10	-1.36494	1.88927e-05	-1.07666e-10	-1.37305	1.95944e-05	-1.07666e-10	-1.36666
104428865	chr14:104428865:C:T	1.58719e-05	-1.07666e-10	-1.13132	2.30424e-05	-1.07666e-10	-1.17449	2.45461e-05	-1.07666e-10	-1.14135
104428941	chr14:104428941:G:A	3.99873e-05	-0.207312	-3.65436e-10	5.79165e-05	-0.252821	-3.65436e-10	5.26951e-05	-0.37738	-3.65436e-10
104429143	chr14:104429143:G:GT	9.67604e-05	-1.07666e-10	0.676365	0.000169487	-1.07666e-10	0.820951	0.000182387	-1.07666e-10	0.864226
104429175	chr14:104429175:C:T	1.2839e-05	-1.07666e-10	-1.34339	1.90286e-05	-1.07666e-10	-1.36588	1.99522e-05	-1.07666e-10	-1.34856
104429485	chr14:104429485:T:C	6.45384e-06	-1.52795	-0.503244	1.12952e-05	-1.49581	-0.391637	1.26817e-05	-1.44575	-0.35599
104429535	chr14:104429535:T:C	1.4144e-05	-1.07666e-10	-1.24658	2.0617e-05	-1.07666e-10	-1.28571	2.19846e-05	-1.07666e-10	-1.25156
104431585	chr14:104431585:A:G	1.47848e-05	-1.07666e-10	-1.20228	2.30975e-05	-1.07666e-10	-1.1721	2.36593e-05	-1.07666e-10	-1.17814
104431595	chr14:104431595:T:C	1.37678e-05	-1.07666e-10	-1.27354	2.00764e-05	-1.07666e-10	-1.31228	2.09268e-05	-1.07666e-10	-1.30087
104431944	chr14:104431944:A:G	3.21699e-06	-1.37934	-1.34809	4.94327e-06	-1.436	-1.27779	5.10451e-06	-1.41337	-1.29841
104432295	chr14:104432295:G:A	1.23306e-05	-1.38379	-3.65436e-10	1.82621e-05	-1.40699	-3.65436e-10	1.81197e-05	-1.4449	-3.65436e-10
104432437	chr14:104432437:G:A	2.23417e-05	-1.07666e-10	-0.78942	2.75415e-05	-1.07666e-10	-0.99613	2.97659e-05	-1.07666e-10	-0.948538
104433083	chr14:104433083:T:C	1.05091e-05	-1.54363	-3.65436e-10	1.62774e-05	-1.52205	-3.65436e-10	1.73937e-05	-1.48579	-3.65436e-10
104433181	chr14:104433181:G:A	2.90976e-06	-1.53104	-1.29677	4.73666e-06	-1.5458	-1.21069	4.78145e-06	-1.5404	-1.23676
104433298	chr14:104433298:A:C	1.67178e-05	-1.07666e-10	-1.0794	2.34721e-05	-1.07666e-10	-1.15601	2.3804e-05	-1.07666e-10	-1.17205
104433488	chr14:104433488:C:T	1.34353e-05	-1.07666e-10	-1.29799	1.98473e-05	-1.07666e-10	-1.32376	2.07085e-05	-1.07666e-10	-1.31136
104433538	chr14:104433538:C:T	1.8424e-05	-1.07666e-10	-0.982221	2.70121e-05	-1.07666e-10	-1.01554	2.7781e-05	-1.07666e-10	-1.01755
104433696	chr14:104433696:T:C	3.25543e-06	-1.41816	-1.29739	5.33736e-06	-1.46952	-1.16757	5.33897e-06	-1.44814	-1.21873
104433729	chr14:104433729:C:T	3.21963e-06	-1.5507	-1.17591	5.7279e-06	-1.54793	-1.01854	5.55073e-06	-1.55071	-1.07726
104434022	chr14:104434022:C:T	1.24748e-05	-1.07666e-10	-1.37216	1.9065e-05	-1.07666e-10	-1.36397	1.95745e-05	-1.07666e-10	-1.36768
104434102	chr14:104434102:G:A	1.35565e-05	-1.07666e-10	-1.28901	2.09637e-05	-1.07666e-10	-1.26903	2.14464e-05	-1.07666e-10	-1.27635
104434193	chr14:104434193:T:C	1.24882e-05	-1.07666e-10	-1.37109	1.90273e-05	-1.07666e-10	-1.36595	1.96784e-05	-1.07666e-10	-1.36238
104434236	chr14:104434236:G:C	4.35974e-05	-0.120876	-3.65436e-10	7.34478e-05	-0.0152494	-3.65436e-10	8.19575e-05	0.0642989	-3.65436e-10
104434646	chr14:104434646:A:T	1.24666e-05	-1.07666e-10	-1.37282	1.90274e-05	-1.07666e-10	-1.36595	1.95452e-05	-1.07666e-10	-1.36917
104434657	chr14:104434657:A:G	1.27164e-05	-1.07666e-10	-1.35298	1.90471e-05	-1.07666e-10	-1.36491	1.96138e-05	-1.07666e-10	-1.36567
104435261	chr14:104435261:G:A	1.25936e-05	-1.07666e-10	-1.36269	1.89494e-05	-1.07666e-10	-1.37005	1.94666e-05	-1.07666e-10	-1.3732
104435325	chr14:104435325:G:T	8.16613e-06	-1.11833	-0.67755	1.32013e-05	-0.961883	-0.769625	1.61772e-05	-0.772667	-0.785631
104435488	chr14:104435488:T:A	1.61313e-05	-1.07666e-10	-1.11511	2.8658e-05	-1.07666e-10	-0.956391	2.75551e-05	-1.07666e-10	-1.02571
104436139	chr14:104436139:C:T	1.34208e-05	-1.07666e-10	-1.29907	2.05871e-05	-1.07666e-10	-1.28716	2.14392e-05	-1.07666e-10	-1.27668
104436142	chr14:104436142:T:A	1.71319e-05	-1.07666e-10	-1.05493	2.47269e-05	-1.07666e-10	-1.10393	2.71432e-05	-1.07666e-10	-1.04078
104436397	chr14:104436397:G:A	1.26132e-05	-1.07666e-10	-1.36113	1.8934e-05	-1.07666e-10	-1.37086	1.95657e-05	-1.07666e-10	-1.36812
104436454	chr14:104436454:C:G	1.66197e-05	-1.07666e-10	-1.08528	2.46302e-05	-1.07666e-10	-1.10785	2.51282e-05	-1.07666e-10	-1.11791
104436822	chr14:104436822:C:T	1.0508e-05	-1.54373	-3.65436e-10	1.60553e-05	-1.53578	-3.65436e-10	1.67961e-05	-1.52075	-3.65436e-10
104437053	chr14:104437053:G:C	0.000209292	1.44786	-3.65436e-10	0.000295897	1.37819	-3.65436e-10	0.000262484	1.22829	-3.65436e-10
104437353	chr14:104437353:C:T	1.24585e-05	-1.07666e-10	-1.37347	1.92205e-05	-1.07666e-10	-1.35585	1.95867e-05	-1.07666e-10	-1.36705
104437426	chr14:104437426:G:A	1.75335e-05	-1.07666e-10	-1.03176	2.45336e-05	-1.07666e-10	-1.11178	2.48592e-05	-1.07666e-10	-1.12867
104437831	chr14:104437831:C:T	3.29542e-06	-1.35797	-1.34537	5.03526e-06	-1.39656	-1.2988	5.31923e-06	-1.34205	-1.32853
104438061	chr14:104438061:C:G	4.97196e-05	-1.07666e-10	0.0105253	9.19153e-05	-1.07666e-10	0.209044	9.2997e-05	-1.07666e-10	0.190665
104438397	chr14:104438397:T:C	1.53891e-05	-1.07666e-10	-1.16221	2.18069e-05	-1.07666e-10	-1.2296	2.21302e-05	-1.07666e-10	-1.24496
104438592	chr14:104438592:G:A	3.19295e-06	-1.50176	-1.23316	4.28631e-06	-1.52286	-1.33354	4.32521e-06	-1.54693	-1.33052
104438601	chr14:104438601:A:G	2.84572e-06	-1.54998	-1.30008	4.42381e-06	-1.54695	-1.27788	4.6414e-06	-1.53695	-1.26993
104439014	chr14:104439014:T:C	3.26209e-05	-1.07666e-10	-0.410919	3.75081e-05	-1.07666e-10	-0.687267	4.02963e-05	-1.07666e-10	-0.645642
104439320	chr14:104439320:T:C	2.47365e-05	-1.07666e-10	-0.687593	3.37329e-05	-1.07666e-10	-0.793351	3.71305e-05	-1.07666e-10	-0.727465
104439338	chr14:104439338:T:A	3.01135e-05	-1.07666e-10	-0.490899	5.05169e-05	-1.07666e-10	-0.389516	4.8587e-05	-1.07666e-10	-0.458547
104439380	chr14:104439380:T:C	7.13924e-05	0.372317	-3.65436e-10	0.000105419	0.346115	-3.65436e-10	0.000135632	0.568042	-3.65436e-10
104439619	chr14:104439619:A:G	1.09487e-05	-1.50266	-3.65436e-10	1.6895e-05	-1.48481	-3.65436e-10	1.78616e-05	-1.45925	-3.65436e-10
104439690	chr14:104439690:T:C	0.000565942	-1.07666e-10	2.44262	0.000958701	-1.07666e-10	2.55376	0.0010507	-1.07666e-10	2.61531
104439855	chr14:104439855:C:T	1.55958e-05	-1.07666e-10	-1.14887	2.46257e-05	-1.07666e-10	-1.10803	2.64765e-05	-1.07666e-10	-1.06564
104440244	chr14:104440244:T:C	2.15342e-05	-1.07666e-10	-0.826229	3.20995e-05	-1.07666e-10	-0.842982	3.25929e-05	-1.07666e-10	-0.857809
104440340	chr14:104440340:T:C	1.68507e-05	-1.07666e-10	-1.07148	2.70087e-05	-1.07666e-10	-1.01567	2.85582e-05	-1.07666e-10	-0.989959
104440556	chr14:104440556:A:T	1.11034e-05	-1.48862	-3.65436e-10	1.66188e-05	-1.50129	-3.65436e-10	1.67605e-05	-1.52288	-3.65436e-10
104440565	chr14:104440565:A:T	2.43501e-05	-1.07666e-10	-0.703337	3.11834e-05	-1.07666e-10	-0.871939	3.44617e-05	-1.07666e-10	-0.802054
104440935	chr14:104440935:AG:A	1.25517e-05	-1.07666e-10	-1.36602	1.9045e-05	-1.07666e-10	-1.36502	1.95441e-05	-1.07666e-10	-1.36923
104441304	chr14:104441304:C:T	0.000864717	2.86653	-3.65436e-10	0.00153304	3.02318	-3.65436e-10	0.00135061	2.86641	-3.65436e-10
104441359	chr14:104441359:G:T	1.34622e-05	-1.07666e-10	-1.29599	1.99521e-05	-1.07666e-10	-1.31849	2.10474e-05	-1.07666e-10	-1.29513
104441450	chr14:104441450:G:A	1.91079e-05	-1.07666e-10	-0.945774	3.09368e-05	-1.07666e-10	-0.879877	3.35474e-05	-1.07666e-10	-0.828944
104441685	chr14:104441685:G:A	7.7414e-06	-1.43917	-0.410125	1.46313e-05	-1.46149	-0.167169	1.31101e-05	-1.49437	-0.274147
104441843	chr14:104441843:C:T	8.16816e-06	-0.521292	-1.27434	1.42318e-05	-0.309978	-1.34637	1.75836e-05	-0.138835	-1.3361
104442005	chr14:104442005:G:A	1.30635e-05	-1.07666e-10	-1.32605	1.92976e-05	-1.07666e-10	-1.35184	2.00986e-05	-1.07666e-10	-1.34125
104442075	chr14:104442075:T:C	3.19737e-05	-1.46394	1.03298	2.18352e-05	-1.50959	0.281291	2.53484e-05	-1.52164	0.412455
104442172	chr14:104442172:A:C	2.06304e-05	-1.47977	0.610658	1.51036e-05	-1.5203	-0.0765928	1.73435e-05	-1.53116	0.0424788
104442211	chr14:104442211:C:T	1.66641e-05	-1.07666e-10	-1.08262	2.36045e-05	-1.07666e-10	-1.15039	2.52161e-05	-1.07666e-10	-1.11442
104442247	chr14:104442247:G:A	1.2307e-05	-1.4857	0.0999899	1.24413e-05	-1.51892	-0.27188	1.41003e-05	-1.53152	-0.164187
104442260	chr14:104442260:A:AC	1.39967e-05	-1.07666e-10	-1.25705	2.0958e-05	-1.07666e-10	-1.2693	2.13889e-05	-1.07666e-10	-1.27903
104442385	chr14:104442385:G:T	2.17912e-05	-1.44404	0.629672	1.69481e-05	-1.4934	0.0117335	1.96219e-05	-1.50856	0.143302
104442424	chr14:104442424:G:A	2.81448e-06	-1.51429	-1.34681	4.07989e-06	-1.53227	-1.37348	4.13492e-06	-1.54896	-1.37347
104442442	chr14:104442442:C:T	1.36147e-05	-1.07666e-10	-1.28473	2.01481e-05	-1.07666e-10	-1.30871	2.12959e-05	-1.07666e-10	-1.28339
104442786	chr14:104442786:AC:A	1.33914e-05	-1.07666e-10	-1.30126	1.93551e-05	-1.07666e-10	-1.34887	1.99506e-05	-1.07666e-10	-1.34864
104443124	chr14:104443124:G:A	1.93458e-05	-1.53652	0.603128	3.99812e-05	-1.54496	0.921546	3.49273e-05	-1.55068	0.762049
104443615	chr14:104443615:G:A	2.29881e-05	-1.52983	0.76893	4.80079e-05	-1.54039	1.09993	4.15597e-05	-1.54902	0.934251
104443991	chr14:104443991:G:A	1.59231e-05	-1.07666e-10	-1.1281	2.46708e-05	-1.07666e-10	-1.1062	2.55512e-05	-1.07666e-10	-1.10122
104444023	chr14:104444023:G:C	1.69392e-05	-1.07666e-10	-1.06625	2.39502e-05	-1.07666e-10	-1.13585	2.56442e-05	-1.07666e-10	-1.09759
104444065	chr14:104444065:A:G	2.23968e-05	-1.47839	0.691431	1.61379e-05	-1.51975	-0.0109066	1.85356e-05	-1.53002	0.107814
104444473	chr14:104444473:A:C	1.24608e-05	-1.07666e-10	-1.37329	1.89051e-05	-1.07666e-10	-1.37239	1.94902e-05	-1.07666e-10	-1.37199
104444651	chr14:104444651:C:A	1.47815e-05	-1.07666e-10	-1.20249	2.12898e-05	-1.07666e-10	-1.2536	2.25531e-05	-1.07666e-10	-1.22603
104445089	chr14:104445089:T:C	1.28109e-05	-1.07666e-10	-1.34558	2.0016e-05	-1.07666e-10	-1.31529	2.08528e-05	-1.07666e-10	-1.30441
104445204	chr14:104445204:G:A	2.08124e-05	-0.860327	-3.65436e-10	3.08781e-05	-0.881778	-3.65436e-10	3.10178e-05	-0.907341	-3.65436e-10
104445233	chr14:104445233:C:T	1.24641e-05	-1.07666e-10	-1.37302	1.93372e-05	-1.07666e-10	-1.34979	1.96393e-05	-1.07666e-10	-1.36437
104445617	chr14:104445617:C:T	1.21941e-05	-1.39492	-3.65436e-10	1.76677e-05	-1.44009	-3.65436e-10	1.83831e-05	-1.43047	-3.65436e-10
104445626	chr14:104445626:C:T	1.4037e-05	-1.07666e-10	-1.25418	2.16284e-05	-1.07666e-10	-1.23781	2.27764e-05	-1.07666e-10	-1.21618
104445907	chr14:104445907:T:C	2.77987e-06	-1.52455	-1.34892	4.2717e-06	-1.48639	-1.37342	4.33639e-06	-1.50164	-1.37322
104446357	chr14:104446357:C:T	1.28568e-05	-1.07666e-10	-1.342	2.01185e-05	-1.07666e-10	-1.31019	2.0969e-05	-1.07666e-10	-1.29886
104446539	chr14:104446539:C:T	1.862e-05	-0.529494	-0.442144	2.05721e-05	-0.461609	-0.826281	2.55213e-05	-0.358212	-0.744177
104446639	chr14:104446639:A:G	1.31724e-05	-1.07666e-10	-1.31775	2.14511e-05	-1.07666e-10	-1.24605	2.20535e-05	-1.07666e-10	-1.24843
104446817	chr14:104446817:C:T	3.76448e-05	-0.267678	-3.65436e-10	5.43982e-05	-0.315492	-3.65436e-10	4.88493e-05	-0.453163	-3.65436e-10
104447119	chr14:104447119:C:A	1.57071e-05	-1.07666e-10	-1.14176	2.34698e-05	-1.07666e-10	-1.15611	2.39592e-05	-1.07666e-10	-1.16555
104447202	chr14:104447202:T:G	1.5378e-05	-1.07666e-10	-1.16293	2.20284e-05	-1.07666e-10	-1.21949	2.34236e-05	-1.07666e-10	-1.18816
104447366	chr14:104447366:C:T	4.96317e-05	0.008757	-3.65436e-10	7.32327e-05	-0.0181822	-3.65436e-10	9.05308e-05	0.163787	-3.65436e-10
104447447	chr14:104447447:C:T	1.92029e-05	-1.07666e-10	-0.940814	3.04372e-05	-1.07666e-10	-0.896158	3.05558e-05	-1.07666e-10	-0.922347
104447548	chr14:104447548:A:G	1.25776e-05	-1.07666e-10	-1.36396	1.97739e-05	-1.07666e-10	-1.32746	2.03004e-05	-1.07666e-10	-1.33126
104447627	chr14:104447627:G:A	1.74595e-05	-1.03599	-3.65436e-10	2.67151e-05	-1.02659	-3.65436e-10	2.80943e-05	-1.00634	-3.65436e-10
104447657	chr14:104447657:C:T	1.26146e-05	-1.07666e-10	-1.36102	1.98983e-05	-1.07666e-10	-1.32119	2.04233e-05	-1.07666e-10	-1.32522
104447663	chr14:104447663:C:T	1.25983e-05	-1.07666e-10	-1.36231	1.98352e-05	-1.07666e-10	-1.32437	2.03639e-05	-1.07666e-10	-1.32814
104447676	chr14:104447676:G:A	3.36637e-05	-1.07666e-10	-0.379455	5.51323e-05	-1.07666e-10	-0.302088	5.68596e-05	-1.07666e-10	-0.301317
104447853	chr14:104447853:C:G	1.2782e-05	-1.07666e-10	-1.34783	1.99503e-05	-1.07666e-10	-1.31858	2.07781e-05	-1.07666e-10	-1.308
104448202	chr14:104448202:T:C	1.67205e-05	-0.588816	-0.49042	1.85311e-05	-0.523788	-0.868584	2.3011e-05	-0.423468	-0.782461
104448206	chr14:104448206:C:A	4.61671e-05	-0.0636061	-3.65436e-10	6.81575e-05	-0.0900035	-3.65436e-10	8.38836e-05	0.0875272	-3.65436e-10
104448551	chr14:104448551:A:G	1.27562e-05	-1.07666e-10	-1.34986	2.03593e-05	-1.07666e-10	-1.29829	2.09403e-05	-1.07666e-10	-1.30023
104448570	chr14:104448570:CCA:C	1.25996e-05	-1.07666e-10	-1.36221	1.89479e-05	-1.07666e-10	-1.37013	1.96153e-05	-1.07666e-10	-1.36559
104449035	chr14:104449035:C:A	1.25287e-05	-1.07666e-10	-1.36785	1.95882e-05	-1.07666e-10	-1.3369	2.01201e-05	-1.07666e-10	-1.34018
104449190	chr14:104449190:G:A	1.26362e-05	-1.07666e-10	-1.35931	1.9959e-05	-1.07666e-10	-1.31814	2.04868e-05	-1.07666e-10	-1.32212
104449316	chr14:104449316:G:A	1.62217e-05	-1.07666e-10	-1.10952	2.51414e-05	-1.07666e-10	-1.08731	2.60388e-05	-1.07666e-10	-1.08231
104449356	chr14:104449356:A:G	4.06697e-05	-1.07666e-10	-0.190391	6.72363e-05	-1.07666e-10	-0.103611	6.93504e-05	-1.07666e-10	-0.102731
104449541	chr14:104449541:C:T	1.27071e-05	-1.07666e-10	-1.35371	2.01719e-05	-1.07666e-10	-1.30753	2.06965e-05	-1.07666e-10	-1.31194
104449872	chr14:104449872:A:G	1.46715e-05	-1.07666e-10	-1.20997	2.26617e-05	-1.07666e-10	-1.19115	2.38165e-05	-1.07666e-10	-1.17152
104449875	chr14:104449875:G:A	1.27206e-05	-1.07666e-10	-1.35265	2.02129e-05	-1.07666e-10	-1.3055	2.0739e-05	-1.07666e-10	-1.30989
104449976	chr14:104449976:T:G	3.9357e-05	-0.2232	-3.65436e-10	5.82104e-05	-0.247759	-3.65436e-10	7.09922e-05	-0.0793323	-3.65436e-10
104450723	chr14:104450723:G:A	5.34576e-06	-1.19601	-1.02356	7.70713e-06	-1.21473	-1.05495	7.83695e-06	-1.23733	-1.04572
104450879	chr14:104450879:G:A	2.2616e-05	-0.777214	-3.65436e-10	3.34477e-05	-0.801842	-3.65436e-10	3.76814e-05	-0.712735	-3.65436e-10
104450899	chr14:104450899:T:C	4.0885e-05	-1.07666e-10	-0.185111	6.75596e-05	-1.07666e-10	-0.0988142	6.96854e-05	-1.07666e-10	-0.0979113
104450925	chr14:104450925:C:G	3.21044e-05	-0.426881	-3.65436e-10	4.7404e-05	-0.453118	-3.65436e-10	4.38419e-05	-0.561312	-3.65436e-10
104451320	chr14:104451320:G:A	4.15696e-06	-1.51362	-0.957471	6.85422e-06	-1.52917	-0.857788	6.4338e-06	-1.54422	-0.936117
104451439	chr14:104451439:T:G	9.19838e-06	-0.830537	-0.846309	2.11147e-05	-0.663648	-0.598209	1.8234e-05	-0.754394	-0.684221
104451463	chr14:104451463:C:T	6.52247e-06	-1.48928	-0.531344	1.17567e-05	-1.50974	-0.337667	1.06964e-05	-1.53208	-0.439915
104451671	chr14:104451671:G:A	7.09537e-06	-0.898077	-1.03835	1.59466e-05	-0.730788	-0.811794	1.40746e-05	-0.817841	-0.879687
104451681	chr14:104451681:T:C	1.52806e-05	-1.07666e-10	-1.16929	2.21244e-05	-1.07666e-10	-1.21514	2.26768e-05	-1.07666e-10	-1.22056
104451723	chr14:104451723:G:A	2.48839e-05	-1.07666e-10	-0.681651	3.21884e-05	-1.07666e-10	-0.840219	3.60168e-05	-1.07666e-10	-0.757916
104451760	chr14:104451760:TG:T	1.30456e-05	-1.07666e-10	-1.32743	1.93348e-05	-1.07666e-10	-1.34992	2.01816e-05	-1.07666e-10	-1.33713
104451955	chr14:104451955:T:C	6.79178e-06	-0.947765	-1.03239	1.52065e-05	-0.786797	-0.803304	1.34522e-05	-0.870706	-0.872051
104451971	chr14:104451971:T:G	4.60652e-05	-0.0658153	-3.65436e-10	6.60082e-05	-0.122045	-3.65436e-10	6.06985e-05	-0.235984	-3.65436e-10
104452011	chr14:104452011:G:A	5.80669e-06	-0.795344	-1.34152	1.14613e-05	-0.617588	-1.25526	1.04157e-05	-0.710959	-1.28763
104452080	chr14:104452080:G:C	1.25163e-05	-1.07666e-10	-1.36884	1.91845e-05	-1.07666e-10	-1.35772	1.96397e-05	-1.07666e-10	-1.36435
104452100	chr14:104452100:C:T	6.58935e-06	-0.845226	-1.16519	1.48364e-05	-0.665403	-0.94934	1.2919e-05	-0.757001	-1.0262
104452138	chr14:104452138:C:G	2.81216e-05	-1.16314	0.603804	5.96058e-05	-1.06156	0.837483	5.99535e-05	-1.112	0.863663
104452588	chr14:104452588:A:G	6.29798e-06	-0.724648	-1.331	1.26392e-05	-0.539221	-1.2358	1.14106e-05	-0.636304	-1.27105
104452687	chr14:104452687:A:G	2.46833e-05	-1.07666e-10	-0.689747	3.94986e-05	-1.07666e-10	-0.635559	4.12735e-05	-1.07666e-10	-0.621681
104452768	chr14:104452768:C:A	8.136e-06	-0.882865	-0.91671	1.82213e-05	-0.721888	-0.687343	1.63539e-05	-0.8033	-0.744137
104452953	chr14:104452953:T:A	3.86031e-06	-1.2064	-1.33873	7.15896e-06	-1.21799	-1.12547	7.29754e-06	-1.15619	-1.19817
104452961	chr14:104452961:G:A	1.35853e-05	-1.07666e-10	-1.28688	2.03493e-05	-1.07666e-10	-1.29878	2.0834e-05	-1.07666e-10	-1.30531
104453055	chr14:104453055:C:T	1.2507e-05	-1.07666e-10	-1.36958	1.91095e-05	-1.07666e-10	-1.36164	1.97269e-05	-1.07666e-10	-1.35992
104453156	chr14:104453156:G:A	1.41588e-05	-1.24554	-3.65436e-10	2.13309e-05	-1.25167	-3.65436e-10	2.20056e-05	-1.2506	-3.65436e-10
104453250	chr14:104453250:A:G	8.04406e-06	-0.872459	-0.938481	1.7928e-05	-0.710796	-0.714665	1.60923e-05	-0.793156	-0.770403
104453427	chr14:104453427:C:T	1.50209e-05	-1.07666e-10	-1.18643	2.19801e-05	-1.07666e-10	-1.22169	2.25666e-05	-1.07666e-10	-1.22543
104453664	chr14:104453664:A:G	1.37673e-05	-1.07666e-10	-1.27357	2.0602e-05	-1.07666e-10	-1.28644	2.1093e-05	-1.07666e-10	-1.29296
104453713	chr14:104453713:G:T	2.10133e-05	-1.07666e-10	-0.850718	3.14215e-05	-1.07666e-10	-0.86433	3.21576e-05	-1.07666e-10	-0.871254
104454129	chr14:104454129:C:CA	6.4121e-06	-0.701249	-1.33644	1.28378e-05	-0.513844	-1.24558	1.15998e-05	-0.611488	-1.27943
104454146	chr14:104454146:A:G	1.2838e-05	-1.07666e-10	-1.34346	1.98294e-05	-1.07666e-10	-1.32466	2.05951e-05	-1.07666e-10	-1.31685
104454160	chr14:104454160:T:C	1.79983e-05	-1.07666e-10	-1.0056	2.6882e-05	-1.07666e-10	-1.02037	2.73695e-05	-1.07666e-10	-1.03247
104454292	chr14:104454292:T:C	1.76999e-05	-1.07666e-10	-1.02231	2.98351e-05	-1.07666e-10	-0.916139	2.9701e-05	-1.07666e-10	-0.950722
104454319	chr14:104454319:T:A	1.29236e-05	-1.07666e-10	-1.33682	1.92048e-05	-1.07666e-10	-1.35666	2.00113e-05	-1.07666e-10	-1.3456
104454438	chr14:104454438:G:C	1.51895e-05	-1.07666e-10	-1.17527	2.3447e-05	-1.07666e-10	-1.15708	2.42982e-05	-1.07666e-10	-1.1515
104454695	chr14:104454695:G:A	5.39367e-06	-0.977803	-1.23284	1.16876e-05	-0.80973	-1.04357	1.0385e-05	-0.893803	-1.10774
104454717	chr14:104454717:T:C	1.68728e-05	-1.07666e-10	-1.07017	2.77402e-05	-1.07666e-10	-0.988942	2.77275e-05	-1.07666e-10	-1.01948
104454748	chr14:104454748:A:G	1.90099e-05	-1.07666e-10	-0.950914	2.80262e-05	-1.07666e-10	-0.978683	3.06224e-05	-1.07666e-10	-0.920169
104454754	chr14:104454754:T:A	1.68311e-05	-1.07666e-10	-1.07265	2.76629e-05	-1.07666e-10	-0.991732	2.76533e-05	-1.07666e-10	-1.02216
104454858	chr14:104454858:C:T	1.68177e-05	-1.07666e-10	-1.07344	2.76375e-05	-1.07666e-10	-0.992651	2.76289e-05	-1.07666e-10	-1.02304
104455031	chr14:104455031:A:T	1.29383e-05	-1.07666e-10	-1.33568	1.92196e-05	-1.07666e-10	-1.35589	2.00312e-05	-1.07666e-10	-1.34461
104455279	chr14:104455279:C:T	6.50265e-06	-0.955735	-1.06793	1.00311e-05	-0.788623	-1.21751	1.18108e-05	-0.677048	-1.19584
104455297	chr14:104455297:A:C	3.03066e-05	-1.07666e-10	-0.484508	4.23621e-05	-1.07666e-10	-0.565571	4.74924e-05	-1.07666e-10	-0.481333
104455452	chr14:104455452:T:C	5.79937e-05	-1.07666e-10	0.164461	7.91673e-05	-1.07666e-10	0.0597388	9.09482e-05	-1.07666e-10	0.168387
104455627	chr14:104455627:C:T	4.12129e-05	-1.25149	1.07437	8.37621e-05	-1.16354	1.2797	8.52159e-05	-1.20893	1.31222
104455885	chr14:104455885:T:C	4.9564e-06	-1.09515	-1.20004	1.0758e-05	-0.944351	-0.99182	9.55174e-06	-1.02044	-1.06473
104456067	chr14:104456067:A:T	8.54873e-05	-1.15579	1.70828	0.000177044	-1.05983	1.9244	0.000177237	-1.11005	1.94564
104456139	chr14:104456139:C:T	1.25529e-05	-1.07666e-10	-1.36592	1.92821e-05	-1.07666e-10	-1.35265	1.97176e-05	-1.07666e-10	-1.36039
104456254	chr14:104456254:T:A	1.57957e-05	-1.07666e-10	-1.13614	2.44394e-05	-1.07666e-10	-1.11563	2.53276e-05	-1.07666e-10	-1.11001
104456431	chr14:104456431:T:C	1.62545e-05	-1.07666e-10	-1.1075	2.51797e-05	-1.07666e-10	-1.08578	2.61052e-05	-1.07666e-10	-1.07977
104457133	chr14:104457133:T:C	7.8069e-05	-1.07666e-10	0.46172	0.00010539	-1.07666e-10	0.345848	0.000122543	-1.07666e-10	0.466557
104457997	chr14:104457997:T:C	5.04308e-06	-1.09785	-1.18001	1.10577e-05	-0.946996	-0.9617	9.77444e-06	-1.02365	-1.03848
104458431	chr14:104458431:G:T	1.35735e-05	-1.07666e-10	-1.28775	1.95402e-05	-1.07666e-10	-1.33935	2.05739e-05	-1.07666e-10	-1.31788
104458468	chr14:104458468:G:A	3.85303e-05	-1.07666e-10	-0.244428	6.35444e-05	-1.07666e-10	-0.160085	6.55509e-05	-1.07666e-10	-0.159076
104458599	chr14:104458599:A:G	7.8869e-05	-1.13735	1.60926	0.00016424	-1.03908	1.82859	0.000161089	-1.09072	1.83077
104458716	chr14:104458716:T:C	1.94281e-05	-1.07666e-10	-0.929153	2.74308e-05	-1.07666e-10	-1.00016	2.7866e-05	-1.07666e-10	-1.01449
104458803	chr14:104458803:G:T	2.07713e-05	-1.07666e-10	-0.862303	2.74877e-05	-1.07666e-10	-0.998085	3.03527e-05	-1.07666e-10	-0.929018
104458867	chr14:104458867:C:T	1.94328e-05	-1.07666e-10	-0.92891	2.74372e-05	-1.07666e-10	-0.999925	2.78728e-05	-1.07666e-10	-1.01425
104458914	chr14:104458914:A:ATTG	1.94103e-05	-1.07666e-10	-0.930068	2.7408e-05	-1.07666e-10	-1.00099	2.7844e-05	-1.07666e-10	-1.01529
104458947	chr14:104458947:T:C	1.54288e-05	-1.07666e-10	-1.15964	2.25192e-05	-1.07666e-10	-1.19745	2.31089e-05	-1.07666e-10	-1.20168
104459032	chr14:104459032:G:A	1.62466e-05	-1.07666e-10	-1.10799	2.31678e-05	-1.07666e-10	-1.16906	2.34741e-05	-1.07666e-10	-1.18601
104459079	chr14:104459079:G:A	4.79063e-05	-1.07666e-10	-0.0266258	6.59442e-05	-1.07666e-10	-0.123016	7.505e-05	-1.07666e-10	-0.0237483
104459357	chr14:104459357:C:T	1.95255e-05	-1.07666e-10	-0.924151	2.75579e-05	-1.07666e-10	-0.995534	2.80112e-05	-1.07666e-10	-1.0093
104459461	chr14:104459461:T:C	1.63039e-05	-1.07666e-10	-1.10447	2.52696e-05	-1.07666e-10	-1.08222	2.61983e-05	-1.07666e-10	-1.07621
104459490	chr14:104459490:C:T	1.93842e-05	-1.07666e-10	-0.931416	2.73735e-05	-1.07666e-10	-1.00225	2.78095e-05	-1.07666e-10	-1.01653
104460258	chr14:104460258:C:T	3.9911e-06	-1.34207	-1.16974	8.63165e-06	-1.23731	-0.919078	7.76639e-06	-1.27879	-1.01331
104460307	chr14:104460307:A:T	1.5056e-05	-1.07666e-10	-1.1841	2.43427e-05	-1.07666e-10	-1.11959	2.44889e-05	-1.07666e-10	-1.14368
104460340	chr14:104460340:A:G	1.93479e-05	-1.07666e-10	-0.93329	2.72973e-05	-1.07666e-10	-1.00504	2.77192e-05	-1.07666e-10	-1.01978
104460992	chr14:104460992:A:G	8.29069e-05	-1.54914	2.07098	0.000133121	-1.54161	2.12104	0.000143067	-1.53279	2.15421
104461152	chr14:104461152:C:T	2.24234e-05	-1.07666e-10	-0.785767	2.99033e-05	-1.07666e-10	-0.913857	3.21003e-05	-1.07666e-10	-0.873036
104461285	chr14:104461285:A:G	1.24591e-05	-1.07666e-10	-1.37343	1.89272e-05	-1.07666e-10	-1.37122	1.95192e-05	-1.07666e-10	-1.3705
104461429	chr14:104461429:C:T	1.54728e-05	-1.07666e-10	-1.15679	2.30604e-05	-1.07666e-10	-1.17371	2.34991e-05	-1.07666e-10	-1.18494
104462030	chr14:104462030:G:T	1.47491e-05	-1.07666e-10	-1.20469	2.202e-05	-1.07666e-10	-1.21988	2.24878e-05	-1.07666e-10	-1.22893
104462329	chr14:104462329:A:G	1.10779e-05	-1.49092	-3.65436e-10	1.71323e-05	-1.47086	-3.65436e-10	1.82709e-05	-1.43659	-3.65436e-10
104462587	chr14:104462587:T:A	1.46639e-05	-1.21048	-3.65436e-10	2.20018e-05	-1.2207	-3.65436e-10	2.30112e-05	-1.20592	-3.65436e-10
104462609	chr14:104462609:TATAGA:T	3.296e-05	-1.07666e-10	-0.40058	5.40396e-05	-1.07666e-10	-0.322106	5.57729e-05	-1.07666e-10	-0.320614
104462824	chr14:104462824:T:A	2.04316e-05	-1.07666e-10	-0.878791	2.95491e-05	-1.07666e-10	-0.925769	2.99904e-05	-1.07666e-10	-0.941024
104462923	chr14:104462923:A:G	1.49817e-05	-1.07666e-10	-1.18905	2.23507e-05	-1.07666e-10	-1.20497	2.28146e-05	-1.07666e-10	-1.2145
104462965	chr14:104462965:C:T	3.29114e-05	-1.07666e-10	-0.402053	4.59536e-05	-1.07666e-10	-0.484191	5.13389e-05	-1.07666e-10	-0.403453
104463066	chr14:104463066:C:T	1.99062e-05	-0.904844	-3.65436e-10	2.94701e-05	-0.928449	-3.65436e-10	3.0459e-05	-0.92552	-3.65436e-10
104463129	chr14:104463129:C:T	1.43546e-05	-1.07666e-10	-1.23181	2.2095e-05	-1.07666e-10	-1.21647	2.28908e-05	-1.07666e-10	-1.21117
104463381	chr14:104463381:A:G	3.02041e-05	-1.07666e-10	-0.487897	4.22483e-05	-1.07666e-10	-0.56826	4.65333e-05	-1.07666e-10	-0.501733
104463536	chr14:104463536:G:C	2.00464e-05	-1.07666e-10	-0.897826	2.90099e-05	-1.07666e-10	-0.944188	2.94743e-05	-1.07666e-10	-0.958383
104463551	chr14:104463551:A:C	1.47396e-05	-1.07666e-10	-1.20533	2.29081e-05	-1.07666e-10	-1.18033	2.36924e-05	-1.07666e-10	-1.17675
104463617	chr14:104463617:C:A	1.70968e-05	-1.30295	0.24597	3.78797e-05	-1.21787	0.54046	3.49251e-05	-1.24498	0.456288
104463691	chr14:104463691:C:T	1.45387e-05	-1.07666e-10	-1.21906	2.09624e-05	-1.07666e-10	-1.26909	2.21315e-05	-1.07666e-10	-1.2449
104463742	chr14:104463742:C:T	3.16692e-05	-1.07666e-10	-0.440529	4.42755e-05	-1.07666e-10	-0.521392	4.94133e-05	-1.07666e-10	-0.441684
104463840	chr14:104463840:C:T	2.10044e-05	-1.07666e-10	-0.851141	3.03372e-05	-1.07666e-10	-0.899448	3.07768e-05	-1.07666e-10	-0.91514
104463859	chr14:104463859:C:T	2.04017e-05	-1.07666e-10	-0.880257	2.95297e-05	-1.07666e-10	-0.926426	2.99767e-05	-1.07666e-10	-0.941483
104463885	chr14:104463885:GC:G	1.95445e-05	-1.07666e-10	-0.92318	2.78593e-05	-1.07666e-10	-0.984658	3.11049e-05	-1.07666e-10	-0.904536
104463890	chr14:104463890:GGAGATAACA:G	2.06655e-05	-1.07666e-10	-0.867406	3.38331e-05	-1.07666e-10	-0.790386	3.30481e-05	-1.07666e-10	-0.843938
104463929	chr14:104463929:GT:G	2.0429e-05	-1.07666e-10	-0.87892	2.95447e-05	-1.07666e-10	-0.925918	2.99872e-05	-1.07666e-10	-0.941132
104464001	chr14:104464001:C:T	2.03034e-05	-1.07666e-10	-0.885087	2.93719e-05	-1.07666e-10	-0.931784	2.98148e-05	-1.07666e-10	-0.946897
104464085	chr14:104464085:C:A	3.23657e-05	-1.07666e-10	-0.418776	4.57384e-05	-1.07666e-10	-0.488887	4.71633e-05	-1.07666e-10	-0.488286
104464145	chr14:104464145:A:G	2.15811e-05	-1.07666e-10	-0.824057	3.11233e-05	-1.07666e-10	-0.873867	3.15396e-05	-1.07666e-10	-0.890659
104464199	chr14:104464199:C:T	9.58395e-06	-1.08137	-0.554417	2.17299e-05	-0.956571	-0.276562	1.94551e-05	-0.99609	-0.377702
104464273	chr14:104464273:A:T	2.04126e-05	-1.07666e-10	-0.879722	2.9524e-05	-1.07666e-10	-0.926622	2.99654e-05	-1.07666e-10	-0.941859
104464300	chr14:104464300:A:G	3.29236e-05	-1.07666e-10	-0.401683	5.39788e-05	-1.07666e-10	-0.323232	5.57058e-05	-1.07666e-10	-0.321819
104464325	chr14:104464325:G:A	1.50199e-05	-1.07666e-10	-1.1865	2.31839e-05	-1.07666e-10	-1.16837	2.40411e-05	-1.07666e-10	-1.16214
104464382	chr14:104464382:T:C	4.44317e-06	-1.54524	-0.859269	7.8775e-06	-1.55007	-0.697742	7.43825e-06	-1.55057	-0.784697
104464418	chr14:104464418:A:G	4.87817e-06	-1.39354	-0.917567	1.11651e-05	-1.30266	-0.596371	1.01243e-05	-1.33437	-0.692595
104464419	chr14:104464419:G:C	1.62007e-05	-1.07666e-10	-1.11082	2.51279e-05	-1.07666e-10	-1.08784	2.65534e-05	-1.07666e-10	-1.06274
104464481	chr14:104464481:A:G	2.04792e-05	-1.07666e-10	-0.876466	2.96137e-05	-1.07666e-10	-0.923586	3.00526e-05	-1.07666e-10	-0.938952
104464532	chr14:104464532:C:T	1.43276e-05	-1.07666e-10	-1.23368	2.03911e-05	-1.07666e-10	-1.29673	2.12251e-05	-1.07666e-10	-1.28672
104464543	chr14:104464543:T:C	1.39364e-05	-1.07666e-10	-1.26137	1.99847e-05	-1.07666e-10	-1.31686	2.07732e-05	-1.07666e-10	-1.30824
104464723	chr14:104464723:G:A	1.25883e-05	-1.36311	-3.65436e-10	1.8186e-05	-1.41117	-3.65436e-10	1.89154e-05	-1.40192	-3.65436e-10
104464827	chr14:104464827:A:C	3.29357e-05	-1.07666e-10	-0.401316	5.4001e-05	-1.07666e-10	-0.322821	5.57299e-05	-1.07666e-10	-0.321386
104464854	chr14:104464854:G:A	4.46772e-06	-1.54907	-0.849928	7.95612e-06	-1.5511	-0.686782	7.53334e-06	-1.54816	-0.774405
104464967	chr14:104464967:G:A	0.000110584	-1.31118	2.12107	0.000230887	-1.23763	2.36773	0.000234977	-1.25767	2.37525
104465028	chr14:104465028:C:A	1.37804e-05	-1.07666e-10	-1.27263	1.98279e-05	-1.07666e-10	-1.32473	2.05961e-05	-1.07666e-10	-1.3168
104465133	chr14:104465133:C:T	1.24588e-05	-1.07666e-10	-1.37345	1.90132e-05	-1.07666e-10	-1.36669	1.95269e-05	-1.07666e-10	-1.37011
104465730	chr14:104465730:T:C	4.78868e-06	-1.3266	-1.00302	1.06778e-05	-1.22188	-0.721779	9.69415e-06	-1.25923	-0.811148
104465855	chr14:104465855:T:C	1.37803e-05	-1.07666e-10	-1.27264	1.98331e-05	-1.07666e-10	-1.32447	2.05952e-05	-1.07666e-10	-1.31684
104466155	chr14:104466155:T:C	9.45469e-06	-1.075	-0.574367	2.13554e-05	-0.949162	-0.301358	1.92216e-05	-0.989663	-0.396202
104466250	chr14:104466250:G:T	1.26839e-05	-1.07666e-10	-1.35554	1.89205e-05	-1.07666e-10	-1.37158	1.95619e-05	-1.07666e-10	-1.36832
104466381	chr14:104466381:C:T	1.47609e-05	-1.07666e-10	-1.20389	2.17831e-05	-1.07666e-10	-1.23069	2.22958e-05	-1.07666e-10	-1.2375
104466531	chr14:104466531:A:G	1.3898e-05	-1.07666e-10	-1.26413	2.06154e-05	-1.07666e-10	-1.28578	2.11402e-05	-1.07666e-10	-1.29073
104466686	chr14:104466686:C:T	1.71774e-05	-1.07666e-10	-1.05228	2.4922e-05	-1.07666e-10	-1.09607	2.66598e-05	-1.07666e-10	-1.05874
104466917	chr14:104466917:C:T	1.25176e-05	-1.07666e-10	-1.36874	1.9282e-05	-1.07666e-10	-1.35265	1.97202e-05	-1.07666e-10	-1.36026
104466996	chr14:104466996:G:A	1.44894e-05	-1.07666e-10	-1.22245	2.23288e-05	-1.07666e-10	-1.20595	2.31081e-05	-1.07666e-10	-1.20172
104467434	chr14:104467434:C:T	1.67655e-05	-1.07666e-10	-1.07655	2.30705e-05	-1.07666e-10	-1.17327	2.39286e-05	-1.07666e-10	-1.16683
104467656	chr14:104467656:G:A	2.03145e-05	-1.07666e-10	-0.884539	3.28257e-05	-1.07666e-10	-0.820612	3.40103e-05	-1.07666e-10	-0.815238
104467667	chr14:104467667:A:C	0.000218161	-1.07666e-10	1.48936	0.000293359	-1.07666e-10	1.36957	0.000293022	-1.07666e-10	1.33834
104467730	chr14:104467730:G:A	1.02725e-05	-1.35912	-0.207289	1.96403e-05	-1.29073	-0.043507	2.01194e-05	-1.31246	-0.0277559
104467814	chr14:104467814:C:T	1.45633e-05	-1.07666e-10	-1.21737	2.1015e-05	-1.07666e-10	-1.26659	2.2223e-05	-1.07666e-10	-1.24078
104468184	chr14:104468184:T:C	1.33286e-05	-1.07666e-10	-1.30596	2.06773e-05	-1.07666e-10	-1.28279	2.14085e-05	-1.07666e-10	-1.27811
104468270	chr14:104468270:G:A	1.39856e-05	-1.07666e-10	-1.25784	2.06578e-05	-1.07666e-10	-1.28373	2.17828e-05	-1.07666e-10	-1.26078
104468608	chr14:104468608:C:T	1.36546e-05	-1.07666e-10	-1.2818	2.0222e-05	-1.07666e-10	-1.30506	2.12744e-05	-1.07666e-10	-1.2844
104468678	chr14:104468678:G:A	5.94369e-06	-1.1348	-0.978742	1.05551e-05	-1.18929	-0.765923	1.00836e-05	-1.18666	-0.844332
104469532	chr14:104469532:T:C	2.97297e-05	-1.07666e-10	-0.503728	4.15225e-05	-1.07666e-10	-0.585589	4.38358e-05	-1.07666e-10	-0.561451
104469627	chr14:104469627:G:A	1.32422e-05	-1.07666e-10	-1.31246	2.05187e-05	-1.07666e-10	-1.29049	2.12425e-05	-1.07666e-10	-1.2859
104469770	chr14:104469770:G:A	2.16073e-05	-1.07666e-10	-0.822843	3.19633e-05	-1.07666e-10	-0.847234	3.25292e-05	-1.07666e-10	-0.859765
104469800	chr14:104469800:G:A	4.61999e-05	-1.07666e-10	-0.062896	6.51756e-05	-1.07666e-10	-0.134738	6.62855e-05	-1.07666e-10	-0.147931
104470014	chr14:104470014:A:G	4.13894e-05	-1.07666e-10	-0.172849	6.75361e-05	-1.07666e-10	-0.0991619	7.17563e-05	-1.07666e-10	-0.0686262
104470050	chr14:104470050:G:A	1.75098e-05	-1.07666e-10	-1.03311	2.37906e-05	-1.07666e-10	-1.14253	2.60819e-05	-1.07666e-10	-1.08066
104470644	chr14:104470644:G:A	3.81531e-05	-1.07666e-10	-0.254268	6.21178e-05	-1.07666e-10	-0.182792	6.60586e-05	-1.07666e-10	-0.15136
104470759	chr14:104470759:G:A	1.47946e-05	-1.07666e-10	-1.20161	2.08372e-05	-1.07666e-10	-1.27509	2.18843e-05	-1.07666e-10	-1.25613
104470947	chr14:104470947:G:T	2.59967e-05	-1.07666e-10	-0.637903	3.55858e-05	-1.07666e-10	-0.739878	3.88296e-05	-1.07666e-10	-0.682719
104471217	chr14:104471217:A:G	7.37737e-06	-1.39018	-0.507276	1.39076e-05	-1.32571	-0.353681	1.4329e-05	-1.34579	-0.333824
104471322	chr14:104471322:G:A	7.68815e-06	-1.35327	-0.50292	1.45868e-05	-1.28257	-0.349143	1.49964e-05	-1.30438	-0.329714
104471356	chr14:104471356:C:T	6.99259e-05	-0.104815	0.456377	0.000106747	0.00659855	0.352035	9.06527e-05	-0.144646	0.30978
104471461	chr14:104471461:C:T	2.6054e-05	-0.635701	-3.65436e-10	3.8665e-05	-0.65689	-3.65436e-10	4.59918e-05	-0.513438	-3.65436e-10
104471503	chr14:104471503:G:T	1.74547e-05	-1.07666e-10	-1.03626	2.50804e-05	-1.07666e-10	-1.08974	2.76968e-05	-1.07666e-10	-1.02059
104471506	chr14:104471506:G:T	1.41679e-05	-1.07666e-10	-1.24489	2.05598e-05	-1.07666e-10	-1.28849	2.16985e-05	-1.07666e-10	-1.26466
104471695	chr14:104471695:ACAC:A	1.802e-05	-1.07666e-10	-1.00439	2.79544e-05	-1.07666e-10	-0.981251	2.90441e-05	-1.07666e-10	-0.973087
104472021	chr14:104472021:C:T	1.65747e-05	-1.088	-3.65436e-10	2.32705e-05	-1.16464	-3.65436e-10	2.23631e-05	-1.23449	-3.65436e-10
104472177	chr14:104472177:C:T	1.30038e-05	-1.07666e-10	-1.33063	2.01212e-05	-1.07666e-10	-1.31005	2.09013e-05	-1.07666e-10	-1.30209
104472502	chr14:104472502:C:A	2.07072e-05	-1.07666e-10	-0.865394	3.06617e-05	-1.07666e-10	-0.888809	3.12204e-05	-1.07666e-10	-0.900831
104472990	chr14:104472990:A:G	4.69357e-06	-0.978936	-1.37074	7.26144e-06	-0.994184	-1.33506	7.72623e-06	-0.944291	-1.35299
104473844	chr14:104473844:G:C	6.14773e-05	-1.16804	1.39084	0.00013603	-1.07511	1.67616	0.000140694	-1.102	1.70668
104473855	chr14:104473855:G:A	1.40557e-05	-1.07666e-10	-1.25285	2.08657e-05	-1.07666e-10	-1.27372	2.2029e-05	-1.07666e-10	-1.24954
104474393	chr14:104474393:T:C	2.79717e-06	-1.54165	-1.32561	4.02326e-06	-1.55103	-1.3687	4.13907e-06	-1.54832	-1.37311
104474630	chr14:104474630:G:A	1.37283e-05	-1.07666e-10	-1.27641	2.51746e-05	-1.07666e-10	-1.08599	2.43489e-05	-1.07666e-10	-1.14942
104475126	chr14:104475126:A:T	1.34587e-05	-1.07666e-10	-1.29625	1.99555e-05	-1.07666e-10	-1.31832	2.10393e-05	-1.07666e-10	-1.29551
104475322	chr14:104475322:C:T	2.72904e-05	-0.589337	-3.65436e-10	4.4834e-05	-0.508858	-3.65436e-10	4.41092e-05	-0.555233	-3.65436e-10
104475382	chr14:104475382:C:T	1.29546e-05	-1.07666e-10	-1.33442	1.93479e-05	-1.07666e-10	-1.34924	2.03132e-05	-1.07666e-10	-1.33063
104475441	chr14:104475441:C:T	3.23218e-06	-1.34926	-1.37345	5.37351e-06	-1.34715	-1.28319	5.62622e-06	-1.30392	-1.31055
104475795	chr14:104475795:A:G	2.03077e-05	0.278029	-1.1629	3.96953e-05	0.541331	-1.17192	4.77466e-05	0.710609	-1.1866
104475919	chr14:104475919:T:C	1.24821e-05	-1.07666e-10	-1.37158	1.89193e-05	-1.07666e-10	-1.37164	1.94836e-05	-1.07666e-10	-1.37233
104475994	chr14:104475994:AC:A	3.99805e-05	-1.07666e-10	-0.207483	6.89305e-05	-1.07666e-10	-0.0787251	6.54898e-05	-1.07666e-10	-0.160008
104476022	chr14:104476022:G:A	2.03334e-05	-1.07666e-10	-0.883608	2.8917e-05	-1.07666e-10	-0.947395	3.11462e-05	-1.07666e-10	-0.903211
104476211	chr14:104476211:A:G	3.99284e-05	-1.07666e-10	-0.208786	6.88362e-05	-1.07666e-10	-0.0800938	6.54018e-05	-1.07666e-10	-0.161353
104476249	chr14:104476249:C:T	5.52418e-05	-1.07666e-10	0.115847	9.98046e-05	-1.07666e-10	0.291391	9.81588e-05	-1.07666e-10	0.244684
104476262	chr14:104476262:C:T	5.36834e-06	-0.841879	-1.37348	9.64289e-06	-0.680248	-1.36536	1.01007e-05	-0.660612	-1.36869
104476291	chr14:104476291:G:A	7.95938e-06	-0.895099	-0.926423	2.46442e-05	-0.696286	-0.410997	2.29573e-05	-0.695172	-0.513094
104476385	chr14:104476385:A:G	1.78602e-05	-0.232183	-0.781113	4.00402e-05	0.0200194	-0.641959	4.58534e-05	0.156575	-0.673029
104476418	chr14:104476418:C:T	1.84538e-05	-1.07666e-10	-0.980603	3.54602e-05	-1.07666e-10	-0.743412	3.4305e-05	-1.07666e-10	-0.806612
104476551	chr14:104476551:T:C	4.59669e-06	-1.5491	-0.821438	6.73684e-06	-1.55073	-0.853505	6.9805e-06	-1.55095	-0.847828
104476749	chr14:104476749:A:G	7.29219e-06	-0.956776	-0.952293	2.21054e-05	-0.766667	-0.449337	2.06109e-05	-0.766796	-0.549284
104476975	chr14:104476975:T:C	2.99309e-06	-1.54693	-1.25264	4.68285e-06	-1.53576	-1.23215	4.88341e-06	-1.52041	-1.23565
104477007	chr14:104477007:G:A	1.24605e-05	-1.07666e-10	-1.37331	1.8895e-05	-1.07666e-10	-1.37293	1.94616e-05	-1.07666e-10	-1.37346
104477096	chr14:104477096:C:T	2.8327e-06	-1.50166	-1.35298	4.48878e-06	-1.47115	-1.33909	4.76231e-06	-1.43985	-1.34132
104477253	chr14:104477253:C:A	1.25745e-05	-1.07666e-10	-1.3642	1.92905e-05	-1.07666e-10	-1.35221	1.99774e-05	-1.07666e-10	-1.3473
104477260	chr14:104477260:C:T	1.31209e-05	-1.07666e-10	-1.32167	2.05714e-05	-1.07666e-10	-1.28792	2.07969e-05	-1.07666e-10	-1.3071
104477262	chr14:104477262:C:T	2.66663e-06	-1.54272	-1.37234	4.09855e-06	-1.52777	-1.37342	4.30247e-06	-1.50923	-1.37348
104477363	chr14:104477363:G:A	5.30787e-05	-1.07666e-10	0.0759022	9.56525e-05	-1.07666e-10	0.248898	9.41453e-05	-1.07666e-10	0.202937
104477455	chr14:104477455:G:A	4.68975e-06	-1.54838	-0.802109	6.91432e-06	-1.5447	-0.833529	7.19905e-06	-1.539	-0.82895
104477525	chr14:104477525:C:T	1.41966e-05	-0.0231594	-1.21971	2.45061e-05	0.104864	-1.21777	2.28853e-05	-0.00591723	-1.20549
104477726	chr14:104477726:G:A	1.31591e-05	-1.07666e-10	-1.31876	2.0646e-05	-1.07666e-10	-1.2843	2.08655e-05	-1.07666e-10	-1.30381
104477920	chr14:104477920:C:T	2.80843e-05	-1.07666e-10	-0.560662	4.03602e-05	-1.07666e-10	-0.61398	4.22626e-05	-1.07666e-10	-0.597999
104477927	chr14:104477927:G:A	4.03167e-06	-1.48931	-1.01238	7.76787e-06	-1.52679	-0.735038	7.72473e-06	-1.5153	-0.782178
104478009	chr14:104478009:C:T	2.69103e-06	-1.53398	-1.37197	4.15342e-06	-1.51442	-1.37347	4.37708e-06	-1.49205	-1.37347
104478037	chr14:104478037:G:A	8.25377e-06	-0.413593	-1.37161	1.4588e-05	-0.273175	-1.35845	1.34776e-05	-0.377363	-1.36351
104478226	chr14:104478226:C:T	7.90124e-06	-0.470025	-1.35883	1.4117e-05	-0.331588	-1.33286	1.29937e-05	-0.434863	-1.34258
104478312	chr14:104478312:T:C	1.24791e-05	-1.07666e-10	-1.37182	1.89966e-05	-1.07666e-10	-1.36756	1.95287e-05	-1.07666e-10	-1.37001
104478546	chr14:104478546:G:A	5.65834e-06	-0.790256	-1.37249	9.55483e-06	-0.724647	-1.33013	1.0168e-05	-0.683852	-1.33881
104478610	chr14:104478610:G:A	1.24583e-05	-1.07666e-10	-1.37348	1.89195e-05	-1.07666e-10	-1.37163	1.95336e-05	-1.07666e-10	-1.36977
104478626	chr14:104478626:G:A	1.15137e-05	-1.45233	-3.65436e-10	1.73228e-05	-1.4598	-3.65436e-10	1.76501e-05	-1.47116	-3.65436e-10
104478682	chr14:104478682:C:T	1.27665e-05	-1.07666e-10	-1.34905	1.96448e-05	-1.07666e-10	-1.33401	2.0245e-05	-1.07666e-10	-1.33399
104478691	chr14:104478691:G:A	1.43954e-05	-1.07666e-10	-1.22896	2.05599e-05	-1.07666e-10	-1.28848	2.14633e-05	-1.07666e-10	-1.27556
104478783	chr14:104478783:C:T	3.01526e-06	-1.507	-1.28519	5.96572e-06	-1.45825	-1.06755	5.73828e-06	-1.47362	-1.12113
104478985	chr14:104478985:C:T	1.89549e-05	-1.07666e-10	-0.953811	2.65839e-05	-1.07666e-10	-1.03152	2.8009e-05	-1.07666e-10	-1.00938
104479140	chr14:104479140:A:T	1.33962e-05	-1.07666e-10	-1.30091	2.34361e-05	-1.07666e-10	-1.15755	2.35065e-05	-1.07666e-10	-1.18462
104479181	chr14:104479181:C:G	4.90256e-06	-0.932937	-1.37318	8.41295e-06	-0.822779	-1.35927	7.91657e-06	-0.907665	-1.36528
104479357	chr14:104479357:A:T	5.90927e-06	-0.98213	-1.13722	1.61345e-05	-0.82484	-0.706023	1.36743e-05	-0.912164	-0.814219
104479484	chr14:104479484:G:A	1.37317e-05	-1.07666e-10	-1.27617	2.19953e-05	-1.07666e-10	-1.221	2.22065e-05	-1.07666e-10	-1.24152
104479496	chr14:104479496:T:G	3.0677e-06	-1.54322	-1.23172	5.5559e-06	-1.55105	-1.04591	5.542e-06	-1.55019	-1.07936
104479806	chr14:104479806:G:A	5.32312e-06	-1.03076	-1.19305	9.47408e-06	-0.939425	-1.12384	8.9238e-06	-1.00995	-1.14323
104480013	chr14:104480013:A:G	1.24964e-05	-1.07666e-10	-1.37043	1.89297e-05	-1.07666e-10	-1.37109	1.94686e-05	-1.07666e-10	-1.3731
104480019	chr14:104480019:G:A	5.34922e-06	-1.20884	-1.01008	1.14577e-05	-1.10802	-0.765137	1.04715e-05	-1.17511	-0.818136
104480283	chr14:104480283:A:C	1.26689e-05	-1.07666e-10	-1.35673	1.9665e-05	-1.07666e-10	-1.33299	2.04546e-05	-1.07666e-10	-1.3237
104480600	chr14:104480600:C:T	1.55092e-05	-1.07666e-10	-1.15444	2.25393e-05	-1.07666e-10	-1.19656	2.31899e-05	-1.07666e-10	-1.19819
104481062	chr14:104481062:C:T	0.000101335	0.722557	-3.65436e-10	0.000144797	0.663509	-3.65436e-10	0.000128417	0.513382	-3.65436e-10
104481110	chr14:104481110:T:C	1.6733e-05	-1.07666e-10	-1.07849	2.41337e-05	-1.07666e-10	-1.12822	2.48293e-05	-1.07666e-10	-1.12988
104481157	chr14:104481157:T:C	1.04446e-05	-1.54979	-3.65436e-10	1.58117e-05	-1.55107	-3.65436e-10	1.63692e-05	-1.5465	-3.65436e-10
104481180	chr14:104481180:C:T	2.78621e-06	-1.50844	-1.36275	4.3546e-06	-1.50659	-1.334	4.50309e-06	-1.48613	-1.35101
104481243	chr14:104481243:C:T	3.40502e-05	-0.368039	-3.65436e-10	5.73314e-05	-0.262975	-3.65436e-10	4.82029e-05	-0.466483	-3.65436e-10
104481465	chr14:104481465:A:T	1.86532e-05	-1.07666e-10	-0.969857	3.15395e-05	-1.07666e-10	-0.860583	3.15097e-05	-1.07666e-10	-0.891607
104481580	chr14:104481580:C:T	1.75206e-05	-1.07666e-10	-1.0325	2.93355e-05	-1.07666e-10	-0.933025	2.93662e-05	-1.07666e-10	-0.962057
104481727	chr14:104481727:C:T	4.16914e-06	-1.38876	-1.0794	7.84827e-06	-1.35841	-0.893117	8.1854e-06	-1.2804	-0.959149
104481893	chr14:104481893:T:C	6.00698e-06	-0.893453	-1.2095	9.69658e-06	-0.810574	-1.22948	1.02604e-05	-0.779956	-1.23366
104481997	chr14:104481997:G:T	3.01478e-06	-1.43119	-1.36116	4.69741e-06	-1.42676	-1.33806	4.9182e-06	-1.3949	-1.35406
104482005	chr14:104482005:A:G	5.32823e-06	-0.965254	-1.2576	9.35922e-06	-0.872983	-1.20248	8.84128e-06	-0.945786	-1.21668
104482505	chr14:104482505:C:T	5.36856e-06	-0.862416	-1.3529	9.53078e-06	-0.748628	-1.30867	8.86519e-06	-0.833301	-1.32647
104482771	chr14:104482771:C:T	5.69564e-06	-0.798742	-1.35743	9.752e-06	-0.699616	-1.33474	9.2284e-06	-0.778594	-1.34102
104482772	chr14:104482772:G:A	1.49685e-05	-1.07666e-10	-1.18993	2.19994e-05	-1.07666e-10	-1.22081	2.25373e-05	-1.07666e-10	-1.22673
104482850	chr14:104482850:C:T	1.38897e-05	-1.07666e-10	-1.26473	2.15305e-05	-1.07666e-10	-1.24236	2.22157e-05	-1.07666e-10	-1.2411
104482911	chr14:104482911:A:C	1.72543e-05	-1.07666e-10	-1.04781	2.88741e-05	-1.07666e-10	-0.948879	2.89323e-05	-1.07666e-10	-0.976943
104483407	chr14:104483407:T:C	6.01427e-06	-0.78018	-1.32156	1.05776e-05	-0.674069	-1.27901	9.9254e-06	-0.757472	-1.28933
104483429	chr14:104483429:C:T	1.27406e-05	-1.07666e-10	-1.35108	1.8958e-05	-1.07666e-10	-1.3696	1.95629e-05	-1.07666e-10	-1.36827
104483439	chr14:104483439:G:A	1.53452e-05	-1.07666e-10	-1.16507	2.24415e-05	-1.07666e-10	-1.20091	2.35714e-05	-1.07666e-10	-1.18187
104483501	chr14:104483501:T:A	1.94645e-05	-1.07666e-10	-0.927281	3.0957e-05	-1.07666e-10	-0.879225	3.15824e-05	-1.07666e-10	-0.889302
104483538	chr14:104483538:T:A	2.79085e-06	-1.49983	-1.3697	4.47496e-06	-1.49785	-1.31548	4.61747e-06	-1.47543	-1.33662
104483707	chr14:104483707:G:A	1.97761e-05	-1.07666e-10	-0.911398	3.14786e-05	-1.07666e-10	-0.862516	3.21091e-05	-1.07666e-10	-0.872763
104484843	chr14:104484843:G:A	1.25682e-05	-1.07666e-10	-1.36471	1.88852e-05	-1.07666e-10	-1.37344	1.94665e-05	-1.07666e-10	-1.37321
104484885	chr14:104484885:C:T	5.38183e-06	-0.864543	-1.3483	9.61227e-06	-0.748591	-1.30019	8.87571e-06	-0.838885	-1.3197
104485221	chr14:104485221:T:A	2.83431e-06	-1.48918	-1.36489	4.45811e-06	-1.48769	-1.32941	4.62884e-06	-1.462	-1.34759
104485735	chr14:104485735:C:T	1.752e-05	-1.07666e-10	-1.03253	2.51706e-05	-1.07666e-10	-1.08615	2.58909e-05	-1.07666e-10	-1.08801
104485768	chr14:104485768:G:A	1.64953e-05	-1.07666e-10	-1.0928	2.312e-05	-1.07666e-10	-1.17113	2.45074e-05	-1.07666e-10	-1.14293
104485807	chr14:104485807:T:C	7.57566e-06	-1.05358	-0.817354	1.44971e-05	-0.961908	-0.675965	1.49148e-05	-0.928399	-0.711152
104486001	chr14:104486001:A:G	9.04099e-06	-0.97014	-0.723965	1.76056e-05	-0.87179	-0.571816	1.80876e-05	-0.836556	-0.610118
104486042	chr14:104486042:C:T	2.94181e-05	-1.07666e-10	-0.514262	4.06677e-05	-1.07666e-10	-0.606389	4.25283e-05	-1.07666e-10	-0.591732
104486938	chr14:104486938:G:A	4.27749e-05	-1.07666e-10	-0.139922	6.88878e-05	-1.07666e-10	-0.0793449	7.00571e-05	-1.07666e-10	-0.0925916
104487457	chr14:104487457:G:A	1.67703e-05	-1.07666e-10	-1.07627	2.41829e-05	-1.07666e-10	-1.12618	2.48795e-05	-1.07666e-10	-1.12786
104487494	chr14:104487494:T:G	1.34832e-05	-1.07666e-10	-1.29443	2.01848e-05	-1.07666e-10	-1.30689	2.06805e-05	-1.07666e-10	-1.31271
104487548	chr14:104487548:T:TACATATATAC	1.25382e-05	-1.07666e-10	-1.36709	1.9313e-05	-1.07666e-10	-1.35105	2.00418e-05	-1.07666e-10	-1.34408
104487617	chr14:104487617:A:G	8.66727e-06	-1.01507	-0.721248	1.85948e-05	-0.91062	-0.478323	1.61987e-05	-0.982693	-0.574278
104487747	chr14:104487747:C:T	1.27074e-05	-1.07666e-10	-1.35369	1.8938e-05	-1.07666e-10	-1.37065	1.95398e-05	-1.07666e-10	-1.36945
104488039	chr14:104488039:C:T	2.91086e-06	-1.46016	-1.36727	4.61839e-06	-1.45839	-1.32339	4.81024e-06	-1.42826	-1.3429
104488081	chr14:104488081:A:G	2.19171e-05	-1.07666e-10	-0.808608	3.51201e-05	-1.07666e-10	-0.75305	3.73145e-05	-1.07666e-10	-0.72252
104488207	chr14:104488207:G:A	3.30608e-05	-1.07666e-10	-0.397524	5.69367e-05	-1.07666e-10	-0.269883	5.50054e-05	-1.07666e-10	-0.334471
104488461	chr14:104488461:G:C	4.17307e-05	-1.07666e-10	-0.164636	7.17366e-05	-1.07666e-10	-0.0388228	6.88909e-05	-1.07666e-10	-0.109378
104489035	chr14:104489035:G:A	2.60653e-05	-1.07666e-10	-0.635269	3.82113e-05	-1.07666e-10	-0.668692	3.93569e-05	-1.07666e-10	-0.66923
104489857	chr14:104489857:T:C	4.52848e-05	-0.082901	-3.65436e-10	6.72192e-05	-0.103865	-3.65436e-10	6.25494e-05	-0.205946	-3.65436e-10
104490388	chr14:104490388:G:A	1.26666e-05	-1.07666e-10	-1.35691	1.96549e-05	-1.07666e-10	-1.3335	2.04418e-05	-1.07666e-10	-1.32432
104490503	chr14:104490503:T:C	1.46646e-05	-1.07666e-10	-1.21044	2.25269e-05	-1.07666e-10	-1.19711	2.27556e-05	-1.07666e-10	-1.21709
104490505	chr14:104490505:C:T	5.76536e-06	-0.805616	-1.33839	1.10649e-05	-0.64936	-1.25868	9.50943e-06	-0.816116	-1.2735
104490683	chr14:104490683:C:T	1.30174e-05	-1.07666e-10	-1.32959	1.92673e-05	-1.07666e-10	-1.35341	2.00984e-05	-1.07666e-10	-1.34126
104490977	chr14:104490977:A:G	4.60427e-06	-1.02624	-1.34265	8.19691e-06	-0.929183	-1.27888	8.53348e-06	-0.89882	-1.29908
104492108	chr14:104492108:A:C	1.25559e-05	-1.07666e-10	-1.36568	1.93637e-05	-1.07666e-10	-1.34842	2.01018e-05	-1.07666e-10	-1.34109
104492186	chr14:104492186:T:G	1.27498e-05	-1.07666e-10	-1.35036	1.91894e-05	-1.07666e-10	-1.35747	1.97819e-05	-1.07666e-10	-1.35714
104492664	chr14:104492664:G:A	3.05128e-05	-0.477728	-3.65436e-10	4.50256e-05	-0.504593	-3.65436e-10	4.24e-05	-0.594753	-3.65436e-10
104492674	chr14:104492674:G:A	3.56428e-05	-1.07666e-10	-0.322325	6.16688e-05	-1.07666e-10	-0.190047	5.94504e-05	-1.07666e-10	-0.25676
104492737	chr14:104492737:G:A	2.7346e-05	-1.07666e-10	-0.587301	3.639e-05	-1.07666e-10	-0.717531	3.87913e-05	-1.07666e-10	-0.683706
104492783	chr14:104492783:A:G	2.78262e-06	-1.50628	-1.3662	4.39432e-06	-1.50538	-1.32613	4.54148e-06	-1.48361	-1.34504
104493304	chr14:104493304:T:A	2.78234e-06	-1.50629	-1.36629	4.3895e-06	-1.50525	-1.32736	4.53772e-06	-1.48352	-1.34596
104493554	chr14:104493554:A:G	2.74395e-06	-1.51617	-1.3703	4.40851e-06	-1.51541	-1.31288	4.53357e-06	-1.49586	-1.33453
104493663	chr14:104493663:A:G	1.76409e-05	-1.07666e-10	-1.02565	2.53216e-05	-1.07666e-10	-1.08017	2.59397e-05	-1.07666e-10	-1.08613
104493880	chr14:104493880:G:A	3.6543e-05	-1.07666e-10	-0.297384	6.32933e-05	-1.07666e-10	-0.164045	6.09751e-05	-1.07666e-10	-0.231437
104494127	chr14:104494127:C:T	1.79863e-05	-1.07666e-10	-1.00626	2.57911e-05	-1.07666e-10	-1.06179	2.6524e-05	-1.07666e-10	-1.06385
104494153	chr14:104494153:C:T	2.76674e-06	-1.5148	-1.3634	4.32348e-06	-1.5139	-1.33386	4.4678e-06	-1.49412	-1.35088
104494272	chr14:104494272:T:C	2.1908e-05	-0.809023	-3.65436e-10	3.54189e-05	-0.744579	-3.65436e-10	3.4905e-05	-0.789273	-3.65436e-10
104494312	chr14:104494312:C:T	2.7879e-06	-1.50638	-1.3642	4.36807e-06	-1.50539	-1.33211	4.52082e-06	-1.48359	-1.34962
104494523	chr14:104494523:G:A	2.77843e-06	-1.50991	-1.36408	4.35132e-06	-1.509	-1.33235	4.50009e-06	-1.48802	-1.34979
104494992	chr14:104494992:A:G	1.24722e-05	-1.07666e-10	-1.37237	1.89636e-05	-1.07666e-10	-1.3693	1.95591e-05	-1.07666e-10	-1.36846
104495261	chr14:104495261:G:T	2.42676e-05	-1.07666e-10	-0.706731	3.43458e-05	-1.07666e-10	-0.775346	3.58237e-05	-1.07666e-10	-0.763294
104495372	chr14:104495372:A:T	5.55797e-05	-1.07666e-10	0.121945	0.000100783	-1.07666e-10	0.301149	0.000101455	-1.07666e-10	0.277718
104495645	chr14:104495645:G:A	8.61469e-06	-0.931354	-0.811051	1.65872e-05	-0.831027	-0.672164	1.7124e-05	-0.794699	-0.706725
104495718	chr14:104495718:C:T	2.78441e-06	-1.50744	-1.36439	4.36469e-06	-1.50646	-1.33182	4.51584e-06	-1.48495	-1.34936
104495972	chr14:104495972:G:A	2.02044e-05	-1.07666e-10	-0.889971	2.82374e-05	-1.07666e-10	-0.971176	2.97393e-05	-1.07666e-10	-0.949433
104496035	chr14:104496035:T:C	2.77043e-06	-1.51197	-1.3649	4.34978e-06	-1.51101	-1.33069	4.49478e-06	-1.49049	-1.34849
104496117	chr14:104496117:G:A	2.77431e-06	-1.5088	-1.36667	4.38251e-06	-1.50783	-1.32637	4.52714e-06	-1.48662	-1.34519
104496189	chr14:104496189:G:A	3.33994e-05	-1.07666e-10	-0.387335	5.75569e-05	-1.07666e-10	-0.25905	5.55867e-05	-1.07666e-10	-0.323959
104496191	chr14:104496191:C:T	1.24932e-05	-1.07666e-10	-1.37069	1.91662e-05	-1.07666e-10	-1.35868	1.98665e-05	-1.07666e-10	-1.35287
104496341	chr14:104496341:G:A	2.77327e-06	-1.50979	-1.36605	4.37115e-06	-1.50886	-1.32794	4.51628e-06	-1.48781	-1.34641
104496647	chr14:104496647:T:A	2.78058e-06	-1.50862	-1.3646	4.36168e-06	-1.50764	-1.33132	4.51103e-06	-1.48641	-1.34897
104496662	chr14:104496662:A:C	2.76121e-06	-1.51467	-1.36553	4.34421e-06	-1.51377	-1.32921	4.48461e-06	-1.49389	-1.34736
104496669	chr14:104496669:C:T	2.75744e-06	-1.51604	-1.36553	4.33826e-06	-1.51514	-1.32921	4.47695e-06	-1.4956	-1.34736
104496675	chr14:104496675:C:T	6.20786e-06	-0.783417	-1.28664	1.1453e-05	-0.661499	-1.21208	1.04136e-05	-0.755451	-1.24334
104496776	chr14:104496776:C:T	2.77624e-06	-1.51176	-1.36302	4.33418e-06	-1.51076	-1.33453	4.48288e-06	-1.49021	-1.35142
104496834	chr14:104496834:CT:C	2.76442e-06	-1.51319	-1.36586	4.35448e-06	-1.5122	-1.32842	4.49576e-06	-1.492	-1.34677
104497077	chr14:104497077:T:C	2.73324e-06	-1.52282	-1.36757	4.33158e-06	-1.52205	-1.32385	4.45654e-06	-1.50428	-1.34325
104497403	chr14:104497403:G:A	1.29442e-05	-1.07666e-10	-1.33522	2.03528e-05	-1.07666e-10	-1.2986	2.12276e-05	-1.07666e-10	-1.2866
104497502	chr14:104497502:T:C	8.50479e-06	-0.683225	-1.07202	1.79227e-05	-0.469916	-0.955842	2.0681e-05	-0.344	-0.968688
104497690	chr14:104497690:G:A	2.74188e-06	-1.51784	-1.36939	4.38512e-06	-1.51707	-1.31654	4.51077e-06	-1.49798	-1.33745
104498062	chr14:104498062:C:T	1.83088e-05	-1.07666e-10	-0.988492	2.62073e-05	-1.07666e-10	-1.04579	2.69937e-05	-1.07666e-10	-1.0463
104498244	chr14:104498244:A:G	2.93446e-06	-1.49343	-1.32592	4.7116e-06	-1.52723	-1.23457	4.7874e-06	-1.52782	-1.2481
104498288	chr14:104498288:A:T	2.76871e-06	-1.51249	-1.365	4.34852e-06	-1.51156	-1.33043	4.49261e-06	-1.49116	-1.34831
104498512	chr14:104498512:C:T	2.74325e-06	-1.51636	-1.37037	4.40312e-06	-1.51549	-1.31402	4.52871e-06	-1.49603	-1.33543
104498535	chr14:104498535:C:T	2.7327e-06	-1.52277	-1.36781	4.33519e-06	-1.52196	-1.3231	4.45973e-06	-1.50415	-1.34266
104498536	chr14:104498536:G:A	1.14985e-05	-1.45366	-3.65436e-10	1.6828e-05	-1.48878	-3.65436e-10	1.74203e-05	-1.48426	-3.65436e-10
104498541	chr14:104498541:T:A	2.73922e-06	-1.51835	-1.36985	4.38518e-06	-1.51748	-1.31612	4.50966e-06	-1.49855	-1.33713
104498635	chr14:104498635:C:T	2.72374e-06	-1.52416	-1.36971	4.35631e-06	-1.52338	-1.31682	4.4739e-06	-1.50595	-1.33769
104498641	chr14:104498641:T:C	2.78176e-06	-1.50902	-1.36377	4.3521e-06	-1.50807	-1.3331	4.50263e-06	-1.48691	-1.35033
104498681	chr14:104498681:G:A	2.75662e-06	-1.52417	-1.3577	4.24184e-06	-1.52341	-1.34342	4.38376e-06	-1.50602	-1.35797
104498978	chr14:104498978:T:C	1.25327e-05	-1.07666e-10	-1.36754	1.89322e-05	-1.07666e-10	-1.37096	1.95218e-05	-1.07666e-10	-1.37037
104499229	chr14:104499229:T:G	7.39711e-06	-1.10296	-0.791829	1.02481e-05	-1.04788	-0.936855	1.07274e-05	-1.01662	-0.952487
104499516	chr14:104499516:C:G	2.69393e-05	-1.07666e-10	-0.602289	4.57588e-05	-1.07666e-10	-0.48844	4.45069e-05	-1.07666e-10	-0.546257
104500004	chr14:104500004:C:T	2.61852e-05	-1.07666e-10	-0.630681	4.26961e-05	-1.07666e-10	-0.557717	4.3702e-05	-1.07666e-10	-0.56451
104500077	chr14:104500077:C:A	3.02897e-06	-1.4617	-1.32595	4.40985e-06	-1.46169	-1.36629	4.66603e-06	-1.42933	-1.37226
104500636	chr14:104500636:A:G	1.62698e-05	-1.07666e-10	-1.10656	2.3193e-05	-1.07666e-10	-1.16797	2.42578e-05	-1.07666e-10	-1.15317
104500645	chr14:104500645:G:A	1.25747e-05	-1.07666e-10	-1.36419	1.93224e-05	-1.07666e-10	-1.35056	1.9947e-05	-1.07666e-10	-1.34882
104500715	chr14:104500715:T:C	1.27256e-05	-1.07666e-10	-1.35226	1.90712e-05	-1.07666e-10	-1.36365	1.95985e-05	-1.07666e-10	-1.36645
104500993	chr14:104500993:G:A	1.24584e-05	-1.07666e-10	-1.37348	1.89971e-05	-1.07666e-10	-1.36754	1.96421e-05	-1.07666e-10	-1.36423
104501209	chr14:104501209:GA:G	1.3551e-05	-1.07666e-10	-1.28942	1.99138e-05	-1.07666e-10	-1.32041	2.03483e-05	-1.07666e-10	-1.3289
104501476	chr14:104501476:G:A	3.28768e-06	-1.54876	-1.15693	4.95121e-06	-1.54548	-1.16671	5.07645e-06	-1.546	-1.17129
104501590	chr14:104501590:A:G	1.24591e-05	-1.07666e-10	-1.37343	1.8913e-05	-1.07666e-10	-1.37198	1.94628e-05	-1.07666e-10	-1.3734
104501602	chr14:104501602:C:T	4.7414e-06	-1.47374	-0.8658	8.07723e-06	-1.45497	-0.767806	7.81246e-06	-1.48495	-0.801236
104501697	chr14:104501697:C:T	5.4343e-05	-1.07666e-10	0.0994421	9.85425e-05	-1.07666e-10	0.278664	9.88004e-05	-1.07666e-10	0.251199
104502045	chr14:104502045:C:T	3.17288e-05	-1.07666e-10	-0.43865	4.00221e-05	-1.07666e-10	-0.622393	4.38954e-05	-1.07666e-10	-0.560094
104502218	chr14:104502218:T:C	2.25262e-05	-1.07666e-10	-0.781196	4.02657e-05	-1.07666e-10	-0.616323	3.9619e-05	-1.07666e-10	-0.662594
104502759	chr14:104502759:A:T	1.325e-05	-1.07666e-10	-1.31187	2.10534e-05	-1.07666e-10	-1.26476	2.09509e-05	-1.07666e-10	-1.29972
104502832	chr14:104502832:T:A	1.28695e-05	-1.34101	-3.65436e-10	1.91418e-05	-1.35995	-3.65436e-10	2.09847e-05	-1.29811	-3.65436e-10
104503882	chr14:104503882:G:A	4.81389e-06	-1.17888	-1.14548	9.44087e-06	-1.16957	-0.897203	8.88293e-06	-1.23016	-0.927607
104504292	chr14:104504292:C:G	4.41206e-05	-1.07666e-10	-0.108947	6.17918e-05	-1.07666e-10	-0.188053	6.72654e-05	-1.07666e-10	-0.133256
104504936	chr14:104504936:A:C	1.31151e-05	-1.07666e-10	-1.32211	1.91164e-05	-1.07666e-10	-1.36128	1.96251e-05	-1.07666e-10	-1.36509
104505418	chr14:104505418:G:A	2.96529e-05	-1.07666e-10	-0.506313	4.98979e-05	-1.07666e-10	-0.401845	4.77351e-05	-1.07666e-10	-0.476235
104505476	chr14:104505476:A:C	2.55511e-05	-1.07666e-10	-0.655194	4.24562e-05	-1.07666e-10	-0.563351	4.45844e-05	-1.07666e-10	-0.544518
104505499	chr14:104505499:A:T	1.24662e-05	-1.07666e-10	-1.37285	1.99268e-05	-1.07666e-10	-1.31976	2.03877e-05	-1.07666e-10	-1.32697
104505610	chr14:104505610:C:G	1.04562e-05	-1.54868	-3.65436e-10	1.58352e-05	-1.54959	-3.65436e-10	1.63203e-05	-1.54949	-3.65436e-10
104505674	chr14:104505674:C:T	1.26249e-05	-1.07666e-10	-1.3602	1.93546e-05	-1.07666e-10	-1.34889	2.00415e-05	-1.07666e-10	-1.3441
104505808	chr14:104505808:C:T	7.39226e-06	-0.805519	-1.08992	1.17638e-05	-0.953839	-0.892956	1.27148e-05	-0.902175	-0.896961
104505885	chr14:104505885:G:A	6.26393e-05	-1.07666e-10	0.241519	6.62736e-05	-1.07666e-10	-0.118033	7.31372e-05	-1.07666e-10	-0.0495651
104505887	chr14:104505887:G:A	1.92123e-05	-1.07666e-10	-0.940321	2.58691e-05	-1.07666e-10	-1.05878	2.62417e-05	-1.07666e-10	-1.07455
104506251	chr14:104506251:A:G	0.000394086	-1.07666e-10	2.0807	0.000505366	-1.07666e-10	1.91346	0.000494397	-1.07666e-10	1.86144
104506255	chr14:104506255:A:C	1.71369e-05	-1.07666e-10	-1.05464	2.39263e-05	-1.07666e-10	-1.13685	2.42495e-05	-1.07666e-10	-1.15351
104506292	chr14:104506292:C:T	4.07315e-05	-1.35014	1.16127	6.61346e-05	-1.35585	1.23572	6.42797e-05	-1.37859	1.19993
104506697	chr14:104506697:G:A	1.42676e-05	-1.07666e-10	-1.23788	2.05365e-05	-1.07666e-10	-1.28962	2.1327e-05	-1.07666e-10	-1.28193
104506701	chr14:104506701:T:C	2.28892e-05	-1.07666e-10	-0.765208	3.79458e-05	-1.07666e-10	-0.675664	3.93377e-05	-1.07666e-10	-0.669719
104506828	chr14:104506828:A:G	4.79101e-06	-1.05011	-1.27902	7.15742e-06	-0.971705	-1.37197	6.65401e-06	-1.08064	-1.36604
104506956	chr14:104506956:G:A	1.39432e-05	-1.07666e-10	-1.26088	2.04453e-05	-1.07666e-10	-1.29407	2.0827e-05	-1.07666e-10	-1.30565
104507186	chr14:104507186:A:G	1.43215e-05	-1.07666e-10	-1.23411	2.01098e-05	-1.07666e-10	-1.31062	2.08138e-05	-1.07666e-10	-1.30629
104507327	chr14:104507327:G:A	1.31e-05	-1.07666e-10	-1.32326	1.96121e-05	-1.07666e-10	-1.33568	2.02597e-05	-1.07666e-10	-1.33327
104507340	chr14:104507340:G:A	1.39237e-05	-1.07666e-10	-1.26228	1.97241e-05	-1.07666e-10	-1.32998	2.03738e-05	-1.07666e-10	-1.32765
104507502	chr14:104507502:G:C	3.54609e-06	-1.35807	-1.27196	5.12389e-06	-1.30452	-1.37339	4.9437e-06	-1.37576	-1.36803
104507572	chr14:104507572:C:G	8.20893e-05	-1.07666e-10	0.511934	0.000138459	-1.07666e-10	0.618748	0.000141136	-1.07666e-10	0.607825
104507577	chr14:104507577:T:C	6.28969e-06	-1.28781	-0.769155	1.3845e-05	-1.2847	-0.399199	1.29425e-05	-1.34806	-0.433328
104507770	chr14:104507770:T:C	3.07485e-06	-1.43599	-1.33663	4.89202e-06	-1.41429	-1.30993	4.79963e-06	-1.46024	-1.31312
104508024	chr14:104508024:C:T	2.24871e-05	-1.07666e-10	-0.782933	3.72005e-05	-1.07666e-10	-0.695502	3.85369e-05	-1.07666e-10	-0.690285
104508064	chr14:104508064:G:A	2.25313e-05	-1.07666e-10	-0.780967	3.72775e-05	-1.07666e-10	-0.693433	3.86194e-05	-1.07666e-10	-0.688149
104508183	chr14:104508183:ATGT:A	3.1031e-06	-1.41662	-1.34685	4.92795e-06	-1.39324	-1.32366	4.81752e-06	-1.44318	-1.32647
104508217	chr14:104508217:C:T	1.25656e-05	-1.07666e-10	-1.36491	1.91815e-05	-1.07666e-10	-1.35788	1.98522e-05	-1.07666e-10	-1.35359
104508338	chr14:104508338:G:A	1.24656e-05	-1.07666e-10	-1.3729	1.93769e-05	-1.07666e-10	-1.34774	1.99259e-05	-1.07666e-10	-1.34988
104508418	chr14:104508418:C:T	1.25656e-05	-1.07666e-10	-1.36491	1.91815e-05	-1.07666e-10	-1.35788	1.98522e-05	-1.07666e-10	-1.35359
104508474	chr14:104508474:A:G	1.51371e-05	-1.07666e-10	-1.17873	2.15368e-05	-1.07666e-10	-1.24206	2.24278e-05	-1.07666e-10	-1.2316
104508512	chr14:104508512:G:A	4.26002e-06	-1.29198	-1.15462	7.78699e-06	-1.25927	-1.0001	8.35748e-06	-1.16582	-1.05292
104508678	chr14:104508678:T:C	3.21958e-06	-1.37221	-1.35441	4.98412e-06	-1.33249	-1.37308	4.81939e-06	-1.39582	-1.37343
104508923	chr14:104508923:AC:A	1.95227e-05	-1.07666e-10	-0.924294	2.40084e-05	-1.07666e-10	-1.13342	2.55382e-05	-1.07666e-10	-1.10173
104508990	chr14:104508990:G:A	1.79541e-05	-1.07666e-10	-1.00806	2.39983e-05	-1.07666e-10	-1.13384	2.48748e-05	-1.07666e-10	-1.12805
104509272	chr14:104509272:G:A	1.77073e-05	-1.07666e-10	-1.0219	2.37582e-05	-1.07666e-10	-1.1439	2.46004e-05	-1.07666e-10	-1.13914
104509313	chr14:104509313:A:G	1.67945e-05	-1.32882	0.253999	2.53215e-05	-1.31521	0.235045	2.33812e-05	-1.37936	0.18939
104509395	chr14:104509395:C:T	1.47739e-05	-1.07666e-10	-1.20301	2.18092e-05	-1.07666e-10	-1.22949	2.27011e-05	-1.07666e-10	-1.21949
104509437	chr14:104509437:G:A	1.42565e-05	-1.07666e-10	-1.23866	2.00495e-05	-1.07666e-10	-1.31362	2.07516e-05	-1.07666e-10	-1.30928
104509520	chr14:104509520:T:C	1.44933e-05	-1.07666e-10	-1.22218	2.02724e-05	-1.07666e-10	-1.30257	2.09916e-05	-1.07666e-10	-1.29778
104509976	chr14:104509976:C:T	1.24714e-05	-1.07666e-10	-1.37244	1.88859e-05	-1.07666e-10	-1.37341	1.94922e-05	-1.07666e-10	-1.37189
104510056	chr14:104510056:C:T	3.15241e-06	-1.38774	-1.35996	4.90798e-06	-1.34903	-1.37193	4.75288e-06	-1.41036	-1.37279
104510092	chr14:104510092:T:C	3.36605e-06	-1.39529	-1.28684	5.14155e-06	-1.37303	-1.30144	4.99859e-06	-1.42457	-1.30817
104510304	chr14:104510304:C:T	1.47695e-05	-1.07666e-10	-1.20331	2.04585e-05	-1.07666e-10	-1.29343	2.12029e-05	-1.07666e-10	-1.28777
104510437	chr14:104510437:G:T	1.25145e-05	-1.07666e-10	-1.36898	1.9688e-05	-1.07666e-10	-1.33181	2.00632e-05	-1.07666e-10	-1.34302
104510498	chr14:104510498:G:A	1.30451e-05	-1.32978	0.00232502	1.57145e-05	-1.26502	-0.292217	1.63959e-05	-1.2899	-0.25497
104510529	chr14:104510529:C:G	5.14166e-05	-1.07666e-10	0.0440884	7.18865e-05	-1.07666e-10	-0.0367352	7.38523e-05	-1.07666e-10	-0.0398355
104510820	chr14:104510820:C:T	1.80295e-05	-1.07666e-10	-1.00387	2.27343e-05	-1.07666e-10	-1.18795	2.40676e-05	-1.07666e-10	-1.16104
104511036	chr14:104511036:G:A	2.03635e-05	-1.07666e-10	-0.882129	3.22103e-05	-1.07666e-10	-0.839538	3.32074e-05	-1.07666e-10	-0.83913
104511161	chr14:104511161:G:A	1.70374e-05	-1.07666e-10	-1.06046	2.18775e-05	-1.07666e-10	-1.22636	2.30934e-05	-1.07666e-10	-1.20235
104511209	chr14:104511209:C:T	1.64966e-05	-1.07666e-10	-1.09272	2.31356e-05	-1.07666e-10	-1.17045	2.41586e-05	-1.07666e-10	-1.15726
104511310	chr14:104511310:C:G	1.28969e-05	-1.07666e-10	-1.33889	1.98121e-05	-1.07666e-10	-1.32553	2.05727e-05	-1.07666e-10	-1.31794
104511861	chr14:104511861:AAAAAAAAAAAAAAG:A	3.24736e-06	-1.35161	-1.36642	5.12347e-06	-1.30975	-1.36825	4.93196e-06	-1.37621	-1.36996
104512038	chr14:104512038:G:C	1.08159e-05	-1.51485	-3.65436e-10	1.62314e-05	-1.52488	-3.65436e-10	1.6631e-05	-1.53063	-3.65436e-10
104512123	chr14:104512123:G:A	2.24327e-05	-1.07666e-10	-0.785355	2.66241e-05	-1.07666e-10	-1.03001	2.84812e-05	-1.07666e-10	-0.992657
104512178	chr14:104512178:C:T	1.38263e-05	-1.07666e-10	-1.2693	2.21106e-05	-1.07666e-10	-1.21577	2.16462e-05	-1.07666e-10	-1.26707
104512519	chr14:104512519:G:A	1.04381e-05	-1.55041	-3.65436e-10	1.584e-05	-1.54929	-3.65436e-10	1.64207e-05	-1.54336	-3.65436e-10
104512531	chr14:104512531:T:C	3.94961e-06	-1.30618	-1.21608	7.26176e-06	-1.30346	-1.02574	6.89837e-06	-1.36363	-1.04698
104512666	chr14:104512666:C:T	1.54252e-05	-1.07666e-10	-1.15987	2.18407e-05	-1.07666e-10	-1.22805	2.27928e-05	-1.07666e-10	-1.21546
104512720	chr14:104512720:CA:C	1.34843e-05	-1.07666e-10	-1.29435	2.14357e-05	-1.07666e-10	-1.24676	2.11053e-05	-1.07666e-10	-1.29238
104512828	chr14:104512828:C:T	1.4594e-05	-1.07666e-10	-1.21526	2.08943e-05	-1.07666e-10	-1.27235	2.17421e-05	-1.07666e-10	-1.26265
104512887	chr14:104512887:G:A	1.66405e-05	-1.07666e-10	-1.08404	2.32636e-05	-1.07666e-10	-1.16494	2.43686e-05	-1.07666e-10	-1.14861
104513149	chr14:104513149:T:C	2.17631e-05	-0.815658	-3.65436e-10	2.95036e-05	-0.927313	-3.65436e-10	2.70637e-05	-1.04371	-3.65436e-10
104513300	chr14:104513300:C:A	0.000107576	-1.07666e-10	0.782325	0.000198674	-1.07666e-10	0.979842	0.000196496	-1.07666e-10	0.938742
104513582	chr14:104513582:C:T	1.4781e-05	-1.07666e-10	-1.20253	2.39995e-05	-1.07666e-10	-1.13379	2.31788e-05	-1.07666e-10	-1.19866
104513885	chr14:104513885:G:A	2.72873e-05	-1.07666e-10	-0.589451	4.54824e-05	-1.07666e-10	-0.494499	4.80495e-05	-1.07666e-10	-0.469671
104513993	chr14:104513993:C:T	3.44735e-06	-1.34157	-1.3167	5.21028e-06	-1.30898	-1.35221	5.06724e-06	-1.37225	-1.34685
104514320	chr14:104514320:C:T	2.67483e-05	-0.609403	-3.65436e-10	4.0618e-05	-0.607613	-3.65436e-10	4.01079e-05	-0.650328	-3.65436e-10
104515003	chr14:104515003:A:G	1.24949e-05	-1.07666e-10	-1.37055	1.92456e-05	-1.07666e-10	-1.35454	1.98488e-05	-1.07666e-10	-1.35376
104515004	chr14:104515004:T:C	1.25086e-05	-1.07666e-10	-1.36946	1.90714e-05	-1.07666e-10	-1.36363	1.97132e-05	-1.07666e-10	-1.36062
104515038	chr14:104515038:A:C	1.25219e-05	-1.07666e-10	-1.36839	1.93428e-05	-1.07666e-10	-1.3495	1.99515e-05	-1.07666e-10	-1.3486
104515057	chr14:104515057:G:A	1.24635e-05	-1.07666e-10	-1.37307	1.89421e-05	-1.07666e-10	-1.37044	1.95617e-05	-1.07666e-10	-1.36833
104515086	chr14:104515086:G:A	2.62261e-05	-1.07666e-10	-0.629118	4.39443e-05	-1.07666e-10	-0.528901	4.21633e-05	-1.07666e-10	-0.600352
104515166	chr14:104515166:C:T	2.65573e-05	-1.07666e-10	-0.616568	4.39056e-05	-1.07666e-10	-0.529781	4.55861e-05	-1.07666e-10	-0.522299
104515311	chr14:104515311:C:T	2.88575e-05	-1.07666e-10	-0.533505	4.99949e-05	-1.07666e-10	-0.399903	4.7428e-05	-1.07666e-10	-0.482689
104515482	chr14:104515482:G:C	1.69882e-05	-1.07666e-10	-1.06335	2.41771e-05	-1.07666e-10	-1.12642	2.57839e-05	-1.07666e-10	-1.09215
104515573	chr14:104515573:G:A	1.24585e-05	-1.07666e-10	-1.37347	1.89542e-05	-1.07666e-10	-1.3698	1.95903e-05	-1.07666e-10	-1.36687
104515840	chr14:104515840:T:C	2.87665e-06	-1.52273	-1.31651	4.42175e-06	-1.50489	-1.3204	4.64172e-06	-1.47562	-1.33119
104515893	chr14:104515893:G:A	3.13472e-05	-1.07666e-10	-0.450748	5.4398e-05	-1.07666e-10	-0.315498	5.17179e-05	-1.07666e-10	-0.396098
104515995	chr14:104515995:C:CAGGCACTGTTCTA	1.24695e-05	-1.07666e-10	-1.37259	1.91314e-05	-1.07666e-10	-1.3605	1.97286e-05	-1.07666e-10	-1.35983
104516268	chr14:104516268:C:T	3.84201e-06	-1.54242	-1.00746	7.75343e-06	-1.52033	-0.743357	7.6427e-06	-1.50813	-0.800023
104516520	chr14:104516520:A:G	4.63638e-06	-1.25005	-1.11189	8.86791e-06	-1.2511	-0.878287	8.39981e-06	-1.30815	-0.905541
104516542	chr14:104516542:C:T	4.49702e-06	-1.28057	-1.11189	8.60209e-06	-1.28153	-0.878287	8.17671e-06	-1.33507	-0.905541
104517087	chr14:104517087:A:G	1.335e-05	-1.07666e-10	-1.30436	2.00062e-05	-1.07666e-10	-1.31578	2.05936e-05	-1.07666e-10	-1.31692
104517199	chr14:104517199:C:T	3.95581e-06	-1.21615	-1.30454	6.82268e-06	-1.21586	-1.17571	6.52338e-06	-1.27581	-1.1907
104517216	chr14:104517216:C:A	1.27367e-05	-1.07666e-10	-1.35138	1.91388e-05	-1.07666e-10	-1.36011	1.97618e-05	-1.07666e-10	-1.35815
104517318	chr14:104517318:T:G	1.55886e-05	-1.07666e-10	-1.14933	2.06403e-05	-1.07666e-10	-1.28458	2.16871e-05	-1.07666e-10	-1.26519
104517433	chr14:104517433:G:A	0.00295376	-1.07666e-10	4.09496	0.00340223	-1.07666e-10	3.82036	0.00332414	-1.07666e-10	3.76706
104517511	chr14:104517511:A:G	2.32078e-05	-1.07666e-10	-0.751385	3.21675e-05	-1.07666e-10	-0.840868	3.3584e-05	-1.07666e-10	-0.827853
104517629	chr14:104517629:G:A	2.67423e-06	-1.54958	-1.36263	4.10844e-06	-1.54805	-1.35074	4.19488e-06	-1.5445	-1.36353
104517677	chr14:104517677:T:G	2.65608e-06	-1.54862	-1.3704	4.43158e-06	-1.55103	-1.27204	4.47881e-06	-1.54941	-1.29314
104517838	chr14:104517838:C:T	5.30496e-05	-1.07666e-10	0.0753534	7.34691e-05	-1.07666e-10	-0.0149598	8.12925e-05	-1.07666e-10	0.0561511
104518030	chr14:104518030:ACG:A	2.64428e-05	-1.07666e-10	-0.62089	4.30359e-05	-1.07666e-10	-0.54979	4.4209e-05	-1.07666e-10	-0.552974
104518031	chr14:104518031:C:T	6.3099e-05	-1.07666e-10	0.248831	8.74744e-05	-1.07666e-10	0.159522	8.97318e-05	-1.07666e-10	0.154922
104518110	chr14:104518110:A:G	1.24595e-05	-1.07666e-10	-1.37339	1.89224e-05	-1.07666e-10	-1.37148	1.95344e-05	-1.07666e-10	-1.36973
104518157	chr14:104518157:G:A	1.75801e-05	-1.07666e-10	-1.02911	2.23134e-05	-1.07666e-10	-1.20664	2.36344e-05	-1.07666e-10	-1.1792
104518236	chr14:104518236:T:C	4.262e-06	-1.22544	-1.2207	7.80445e-06	-1.22767	-1.02946	7.41494e-06	-1.28652	-1.05188
104518403	chr14:104518403:G:A	1.32965e-05	-1.07666e-10	-1.30837	1.99334e-05	-1.07666e-10	-1.31943	2.05192e-05	-1.07666e-10	-1.32054
104518427	chr14:104518427:C:T	1.24681e-05	-1.07666e-10	-1.3727	1.89014e-05	-1.07666e-10	-1.37259	1.951e-05	-1.07666e-10	-1.37098
104518753	chr14:104518753:TC:T	2.21849e-05	-1.07666e-10	-0.796461	3.61031e-05	-1.07666e-10	-0.725447	3.72179e-05	-1.07666e-10	-0.725112
104518845	chr14:104518845:G:T	1.24699e-05	-1.07666e-10	-1.37255	1.88869e-05	-1.07666e-10	-1.37336	1.94743e-05	-1.07666e-10	-1.37281
104518889	chr14:104518889:T:C	0.000149028	-1.07666e-10	1.10826	0.000315805	-1.07666e-10	1.4433	0.000286611	-1.07666e-10	1.31622
104518942	chr14:104518942:A:G	4.32917e-06	-1.22737	-1.20313	7.99108e-06	-1.23016	-1.00334	7.58732e-06	-1.28881	-1.02661
104519003	chr14:104519003:G:A	5.69106e-06	-1.52396	-0.633015	6.66872e-06	-1.52893	-0.885469	7.17021e-06	-1.5133	-0.858665
104519007	chr14:104519007:T:C	3.45897e-06	-1.54225	-1.11266	4.33356e-06	-1.53978	-1.30565	4.55358e-06	-1.54264	-1.28335
104519149	chr14:104519149:G:A	5.2496e-05	-1.07666e-10	0.0648643	7.35318e-05	-1.07666e-10	-0.0141065	7.54769e-05	-1.07666e-10	-0.0180755
104519193	chr14:104519193:A:G	4.79851e-06	-1.53477	-0.792794	4.81637e-06	-1.54055	-1.19925	5.25626e-06	-1.53363	-1.14885
104519255	chr14:104519255:G:T	2.83638e-06	-1.52364	-1.32971	4.12876e-06	-1.52233	-1.37151	4.25273e-06	-1.52804	-1.3663
104519350	chr14:104519350:G:A	1.4183e-05	-1.07666e-10	-1.24383	2.2069e-05	-1.07666e-10	-1.21765	2.1981e-05	-1.07666e-10	-1.25172
104519456	chr14:104519456:G:A	1.29444e-05	-1.07666e-10	-1.33521	1.93245e-05	-1.07666e-10	-1.35045	1.98224e-05	-1.07666e-10	-1.35509
104519592	chr14:104519592:G:A	1.25385e-05	-1.07666e-10	-1.36707	1.89245e-05	-1.07666e-10	-1.37137	1.94777e-05	-1.07666e-10	-1.37263
104519860	chr14:104519860:C:T	3.08405e-05	-1.07666e-10	-0.467045	5.34297e-05	-1.07666e-10	-0.333457	5.08423e-05	-1.07666e-10	-0.413174
104520341	chr14:104520341:G:A	5.70564e-06	-1.54194	-0.612482	1.21029e-05	-1.54038	-0.278003	1.13409e-05	-1.54289	-0.370598
104520594	chr14:104520594:G:A	1.45974e-05	-1.07666e-10	-1.21503	2.08927e-05	-1.07666e-10	-1.27243	2.17476e-05	-1.07666e-10	-1.2624
104520611	chr14:104520611:C:A	5.76309e-05	-1.07666e-10	0.158185	0.000104626	-1.07666e-10	0.338564	0.000104621	-1.07666e-10	0.308442
104520650	chr14:104520650:C:T	2.42379e-05	-1.07666e-10	-0.707957	3.34741e-05	-1.07666e-10	-0.801051	3.49624e-05	-1.07666e-10	-0.787628
104520759	chr14:104520759:C:T	1.72334e-05	-1.07666e-10	-1.04902	2.81682e-05	-1.07666e-10	-0.97363	2.94554e-05	-1.07666e-10	-0.959025
104520845	chr14:104520845:G:A	1.8074e-05	-1.07666e-10	-1.0014	2.9691e-05	-1.07666e-10	-0.920981	3.10762e-05	-1.07666e-10	-0.90546
104520910	chr14:104520910:C:T	1.63975e-05	-1.07666e-10	-1.09875	2.41135e-05	-1.07666e-10	-1.12905	2.57179e-05	-1.07666e-10	-1.09472
104521115	chr14:104521115:C:T	8.32069e-06	-1.49941	-0.277714	2.13503e-05	-1.45701	0.206249	2.01198e-05	-1.43701	0.0968057
104521275	chr14:104521275:C:T	2.41319e-05	-1.07666e-10	-0.71234	3.9483e-05	-1.07666e-10	-0.635953	4.08938e-05	-1.07666e-10	-0.630925
104521284	chr14:104521284:C:T	1.27031e-05	-1.07666e-10	-1.35403	1.91023e-05	-1.07666e-10	-1.36202	1.97224e-05	-1.07666e-10	-1.36015
104521595	chr14:104521595:T:C	1.27784e-05	-1.07666e-10	-1.34811	2.00361e-05	-1.07666e-10	-1.31429	2.06662e-05	-1.07666e-10	-1.3134
104521793	chr14:104521793:T:G	3.67007e-06	-1.52097	-1.0747	4.53434e-06	-1.5159	-1.28424	4.77719e-06	-1.52114	-1.2569
104521989	chr14:104521989:G:A	1.49314e-05	-1.07666e-10	-1.19241	2.00859e-05	-1.07666e-10	-1.31181	2.10362e-05	-1.07666e-10	-1.29566
104522013	chr14:104522013:A:G	3.09301e-06	-1.54453	-1.2222	5.24822e-06	-1.55027	-1.10366	5.33931e-06	-1.55107	-1.11574
104522113	chr14:104522113:A:G	1.93187e-05	-1.07666e-10	-0.934802	2.71241e-05	-1.07666e-10	-1.0114	2.8265e-05	-1.07666e-10	-1.00028
104522143	chr14:104522143:C:A	2.25773e-05	-1.07666e-10	-0.77893	3.72052e-05	-1.07666e-10	-0.695375	3.85914e-05	-1.07666e-10	-0.688872
104522395	chr14:104522395:G:C	6.39937e-06	-1.52471	-0.514959	1.35931e-05	-1.52226	-0.180005	1.25867e-05	-1.52573	-0.28353
104522509	chr14:104522509:A:C	1.24642e-05	-1.07666e-10	-1.37302	1.88875e-05	-1.07666e-10	-1.37332	1.94771e-05	-1.07666e-10	-1.37266
104522619	chr14:104522619:G:T	3.10972e-06	-1.47471	-1.28663	4.86976e-06	-1.44637	-1.28241	5.09723e-06	-1.41418	-1.29903
104523006	chr14:104523006:C:T	1.78842e-05	-1.07666e-10	-1.01196	2.26187e-05	-1.07666e-10	-1.19305	2.39546e-05	-1.07666e-10	-1.16574
104523007	chr14:104523007:G:A	5.83392e-05	-1.07666e-10	0.170401	8.15172e-05	-1.07666e-10	0.0889896	8.37263e-05	-1.07666e-10	0.0856504
104523241	chr14:104523241:T:C	0.00014288	-1.07666e-10	1.06613	0.000302035	-1.07666e-10	1.39872	0.000275329	-1.07666e-10	1.27606
104523273	chr14:104523273:C:T	3.16642e-05	-1.07666e-10	-0.440685	5.34716e-05	-1.07666e-10	-0.332674	5.65825e-05	-1.07666e-10	-0.306202
104523333	chr14:104523333:A:G	1.48307e-05	-1.07666e-10	-1.19917	2.19925e-05	-1.07666e-10	-1.22112	2.26097e-05	-1.07666e-10	-1.22352
104523474	chr14:104523474:G:A	3.17578e-06	-1.49542	-1.24489	5.03512e-06	-1.50436	-1.19103	5.03429e-06	-1.49713	-1.2285
104523523	chr14:104523523:T:C	8.74792e-06	-1.15928	-0.56778	1.48659e-05	-1.15006	-0.462694	1.43467e-05	-1.21944	-0.458941
104523632	chr14:104523632:G:A	5.43934e-06	-1.51885	-0.683369	1.15096e-05	-1.51557	-0.35307	1.07862e-05	-1.52036	-0.44328
104524191	chr14:104524191:T:G	7.16652e-06	-1.55108	-0.375376	1.40032e-05	-1.54798	-0.12456	1.44498e-05	-1.54282	-0.128408
104524463	chr14:104524463:C:T	1.2832e-05	-1.07666e-10	-1.34393	1.97548e-05	-1.07666e-10	-1.32843	2.04694e-05	-1.07666e-10	-1.32297
104524954	chr14:104524954:G:A	2.59429e-05	-1.07666e-10	-0.639974	3.34938e-05	-1.07666e-10	-0.800463	3.56642e-05	-1.07666e-10	-0.767754
104525065	chr14:104525065:C:T	2.51796e-05	-1.07666e-10	-0.669841	3.89703e-05	-1.07666e-10	-0.649025	3.99202e-05	-1.07666e-10	-0.65502
104525134	chr14:104525134:A:G	5.64701e-06	-1.49324	-0.671508	1.10816e-05	-1.49556	-0.410977	1.07679e-05	-1.51198	-0.453362
104525258	chr14:104525258:A:G	1.45479e-05	-1.07666e-10	-1.21843	2.47508e-05	-1.07666e-10	-1.10297	2.5574e-05	-1.07666e-10	-1.10032
104525275	chr14:104525275:G:A	1.26485e-05	-1.07666e-10	-1.35833	1.9012e-05	-1.07666e-10	-1.36675	1.95476e-05	-1.07666e-10	-1.36905
104525345	chr14:104525345:T:C	1.04989e-05	-1.5446	-3.65436e-10	1.58796e-05	-1.54679	-3.65436e-10	1.66448e-05	-1.52981	-3.65436e-10
104526716	chr14:104526716:G:A	0.000107943	-1.07666e-10	0.785729	0.00011629	-1.07666e-10	0.444263	0.000132815	-1.07666e-10	0.547054
104526838	chr14:104526838:CACAG:C	2.54198e-05	-1.07666e-10	-0.660344	4.10072e-05	-1.07666e-10	-0.598076	4.20642e-05	-1.07666e-10	-0.602705
104527115	chr14:104527115:ACATT:A	0.00014417	-1.07666e-10	1.07512	0.000244922	-1.07666e-10	1.18912	0.000225656	-1.07666e-10	1.07711
104527215	chr14:104527215:A:G	6.41785e-05	-1.07666e-10	0.265796	7.21564e-05	-1.07666e-10	-0.0329887	8.09605e-05	-1.07666e-10	0.0520595
104527248	chr14:104527248:TTCAC:T	8.0405e-06	-1.27352	-0.537866	1.09619e-05	-1.25937	-0.658029	1.21059e-05	-1.19902	-0.649187
104527268	chr14:104527268:C:T	1.26537e-05	-1.35782	-0.00010291	1.66384e-05	-1.34637	-0.153741	1.83963e-05	-1.29389	-0.135857
104527295	chr14:104527295:G:A	6.23605e-06	-1.00885	-1.05668	8.75662e-06	-1.0289	-1.11311	8.33034e-06	-1.10015	-1.12185
104527422	chr14:104527422:CAT:C	3.1944e-05	-1.07666e-10	-0.431888	4.53317e-05	-1.07666e-10	-0.497817	4.60524e-05	-1.07666e-10	-0.512122
104527423	chr14:104527423:A:C	0.00218363	-1.07666e-10	3.79287	0.00268321	-1.07666e-10	3.58295	0.00288294	-1.07666e-10	3.62467
104527439	chr14:104527439:ACACACTTTCACAGACATACAGCCACATT:A	1.37423e-05	-1.07666e-10	-1.2754	2.14009e-05	-1.07666e-10	-1.24839	2.23751e-05	-1.07666e-10	-1.23395
104527506	chr14:104527506:C:T	3.5175e-05	-1.07666e-10	-0.335537	4.91481e-05	-1.07666e-10	-0.416985	5.36871e-05	-1.07666e-10	-0.35873
104527671	chr14:104527671:C:T	4.36546e-06	-1.48007	-0.942076	7.90898e-06	-1.46202	-0.781803	7.74105e-06	-1.45901	-0.836355
104527734	chr14:104527734:C:T	2.89441e-06	-1.51944	-1.31365	4.26199e-06	-1.52187	-1.34022	4.40368e-06	-1.52142	-1.33804
104528024	chr14:104528024:G:T	3.96956e-05	-1.31877	1.10414	4.00345e-05	-1.31041	0.688325	4.46184e-05	-1.30249	0.758729
104528470	chr14:104528470:T:A	3.24815e-06	-1.45921	-1.25857	4.62253e-06	-1.46935	-1.31153	4.58999e-06	-1.49684	-1.32119
104528589	chr14:104528589:G:A	1.32728e-05	-1.07666e-10	-1.31016	2.0583e-05	-1.07666e-10	-1.28736	2.14893e-05	-1.07666e-10	-1.27435
104529226	chr14:104529226:A:G	1.0392e-05	-1.40226	-0.152573	1.3701e-05	-1.39234	-0.302015	1.50732e-05	-1.34537	-0.283616
104529318	chr14:104529318:T:C	3.18059e-06	-1.47384	-1.26496	4.53769e-06	-1.48325	-1.31615	4.51998e-06	-1.50808	-1.32532
104529446	chr14:104529446:C:T	3.88289e-05	-1.31532	1.07861	3.92736e-05	-1.30666	0.665392	4.37138e-05	-1.29898	0.734745
104529448	chr14:104529448:G:T	2.75334e-05	-1.07666e-10	-0.580474	3.92158e-05	-1.07666e-10	-0.642743	3.93211e-05	-1.07666e-10	-0.67014
104529917	chr14:104529917:A:G	1.34491e-05	-1.07666e-10	-1.29696	2.11627e-05	-1.07666e-10	-1.25958	2.21151e-05	-1.07666e-10	-1.24564
104530426	chr14:104530426:C:T	6.56288e-05	-1.07666e-10	0.288141	0.000111281	-1.07666e-10	0.400235	0.000112773	-1.07666e-10	0.383473
104530427	chr14:104530427:G:A	1.50719e-05	-1.07666e-10	-1.18304	2.17985e-05	-1.07666e-10	-1.22998	2.27987e-05	-1.07666e-10	-1.2152
104530610	chr14:104530610:T:A	3.69286e-05	-1.36384	1.07695	3.73258e-05	-1.35638	0.664235	4.15293e-05	-1.34938	0.733879
104530748	chr14:104530748:G:A	1.15973e-05	-1.4451	-3.65436e-10	1.8156e-05	-1.41282	-3.65436e-10	1.90572e-05	-1.39446	-3.65436e-10
104530822	chr14:104530822:C:T	1.78081e-05	-1.07666e-10	-1.01622	2.50751e-05	-1.07666e-10	-1.08995	2.6397e-05	-1.07666e-10	-1.06865
104530867	chr14:104530867:C:G	1.3179e-05	-1.07666e-10	-1.31725	2.03728e-05	-1.07666e-10	-1.29762	2.08931e-05	-1.07666e-10	-1.30248
104531060	chr14:104531060:C:T	1.65079e-05	-1.09203	-3.65436e-10	2.26166e-05	-1.19314	-3.65436e-10	2.55762e-05	-1.10024	-3.65436e-10
104531237	chr14:104531237:A:G	2.02772e-05	-1.07666e-10	-0.886375	3.47368e-05	-1.07666e-10	-0.764024	3.52947e-05	-1.07666e-10	-0.778169
104531386	chr14:104531386:C:A	1.24854e-05	-1.07666e-10	-1.37131	1.90694e-05	-1.07666e-10	-1.36374	1.97531e-05	-1.07666e-10	-1.35859
104531443	chr14:104531443:T:C	6.00526e-05	-1.07666e-10	0.199347	0.00010142	-1.07666e-10	0.307449	0.000103198	-1.07666e-10	0.294744
104531602	chr14:104531602:C:T	5.67172e-05	-1.07666e-10	0.142204	6.77422e-05	-1.07666e-10	-0.0961147	7.4542e-05	-1.07666e-10	-0.0305402
104531649	chr14:104531649:G:A	4.27923e-06	-1.51101	-0.931093	5.8312e-06	-1.50385	-1.04475	6.1956e-06	-1.4781	-1.03996
104531675	chr14:104531675:C:T	1.26137e-05	-1.07666e-10	-1.36109	1.92648e-05	-1.07666e-10	-1.35354	1.99638e-05	-1.07666e-10	-1.34798
104531849	chr14:104531849:C:T	2.70915e-05	-1.07666e-10	-0.596654	3.85841e-05	-1.07666e-10	-0.658984	3.87266e-05	-1.07666e-10	-0.685376
104532009	chr14:104532009:C:T	3.52847e-06	-1.42158	-1.21343	5.55924e-06	-1.42326	-1.1731	5.60208e-06	-1.40577	-1.213
104532016	chr14:104532016:C:T	5.86342e-06	-1.53919	-0.587952	8.00125e-06	-1.53616	-0.696065	8.60088e-06	-1.51989	-0.670145
104532142	chr14:104532142:T:C	1.40433e-05	-1.33765	0.0839172	1.97825e-05	-1.33669	0.00966449	2.10793e-05	-1.33172	0.038113
104532359	chr14:104532359:G:A	4.35618e-06	-1.54347	-0.880809	5.8621e-06	-1.5403	-1.00302	6.16575e-06	-1.52605	-0.996846
104532367	chr14:104532367:T:G	5.65554e-05	-1.07666e-10	0.139347	6.75794e-05	-1.07666e-10	-0.0985212	7.44504e-05	-1.07666e-10	-0.0317695
104532517	chr14:104532517:G:C	7.08739e-05	-1.07666e-10	0.365029	0.0001204	-1.07666e-10	0.478994	0.000122034	-1.07666e-10	0.462396
104532638	chr14:104532638:G:A	0.000198493	-1.38451	2.77939	0.000188462	-1.37761	2.30468	0.00021432	-1.37318	2.39874
104532965	chr14:104532965:C:A	4.72558e-05	-1.35464	1.31434	4.67363e-05	-1.34581	0.878511	5.25771e-05	-1.33949	0.959869
104533160	chr14:104533160:T:C	1.16473e-05	-1.4408	-3.65436e-10	1.77032e-05	-1.43808	-3.65436e-10	1.82878e-05	-1.43567	-3.65436e-10
104533268	chr14:104533268:G:A	1.90277e-05	-1.32029	0.370318	2.68001e-05	-1.31904	0.295617	2.85746e-05	-1.31244	0.323049
104533337	chr14:104533337:C:T	0.000238096	-1.3727	2.9495	0.000226256	-1.36542	2.47527	0.00025786	-1.36164	2.57215
104533543	chr14:104533543:T:G	1.87556e-05	-1.37636	0.41198	2.63091e-05	-1.37546	0.333549	2.79752e-05	-1.36953	0.358944
104533875	chr14:104533875:C:T	1.32525e-05	-1.07666e-10	-1.31169	2.0754e-05	-1.07666e-10	-1.27909	2.15362e-05	-1.07666e-10	-1.27217
104533974	chr14:104533974:A:G	3.20394e-06	-1.49459	-1.23691	4.56657e-06	-1.50188	-1.29118	4.56587e-06	-1.52399	-1.29931
104534129	chr14:104534129:A:G	3.94945e-06	-1.45107	-1.07123	6.21991e-06	-1.45958	-1.02449	6.21e-06	-1.49127	-1.02448
104534622	chr14:104534622:T:C	4.37062e-06	-1.53758	-0.883392	6.68976e-06	-1.52978	-0.881461	6.80981e-06	-1.52028	-0.903254
104534694	chr14:104534694:T:C	2.01624e-05	-1.07666e-10	-0.892052	3.45246e-05	-1.07666e-10	-0.770152	3.50205e-05	-1.07666e-10	-0.78597
104534735	chr14:104534735:T:C	1.30807e-05	-1.07666e-10	-1.32474	1.92916e-05	-1.07666e-10	-1.35215	1.98846e-05	-1.07666e-10	-1.35196
104535259	chr14:104535259:T:C	2.26933e-05	-1.07666e-10	-0.773802	3.24336e-05	-1.07666e-10	-0.83263	3.31874e-05	-1.07666e-10	-0.839732
104535326	chr14:104535326:T:C	1.22826e-05	-1.38769	-3.65436e-10	1.84037e-05	-1.39927	-3.65436e-10	1.91556e-05	-1.38931	-3.65436e-10
104535497	chr14:104535497:C:T	1.20684e-05	-1.40529	-3.65436e-10	1.82543e-05	-1.40742	-3.65436e-10	1.92489e-05	-1.38445	-3.65436e-10
104535600	chr14:104535600:G:A	1.61661e-05	-1.07666e-10	-1.11296	2.23157e-05	-1.07666e-10	-1.20653	2.31225e-05	-1.07666e-10	-1.2011
104535603	chr14:104535603:T:C	5.24573e-06	-1.39277	-0.845693	6.755e-06	-1.42736	-0.974185	7.15763e-06	-1.41993	-0.953797
104535649	chr14:104535649:A:C	2.4588e-05	-0.693615	-3.65436e-10	3.8492e-05	-0.661373	-3.65436e-10	4.09754e-05	-0.628929	-3.65436e-10
104535661	chr14:104535661:A:G	2.26692e-05	-1.07666e-10	-0.774867	2.82055e-05	-1.07666e-10	-0.972308	3.14065e-05	-1.07666e-10	-0.894886
104535665	chr14:104535665:C:T	2.46093e-05	-1.07666e-10	-0.69275	3.5757e-05	-1.07666e-10	-0.735077	3.59742e-05	-1.07666e-10	-0.759101
104535689	chr14:104535689:C:A	2.12698e-05	-1.07666e-10	-0.838586	3.05106e-05	-1.07666e-10	-0.89375	3.15482e-05	-1.07666e-10	-0.890386
104535707	chr14:104535707:C:T	1.75815e-05	-1.07666e-10	-1.02903	2.55074e-05	-1.07666e-10	-1.07286	2.63629e-05	-1.07666e-10	-1.06994
104535737	chr14:104535737:C:T	3.51323e-06	-1.48818	-1.15116	6.42135e-06	-1.50284	-0.949359	6.49307e-06	-1.50652	-0.964644
104535946	chr14:104535946:C:T	1.2389e-05	-1.37906	-3.65436e-10	1.85665e-05	-1.39047	-3.65436e-10	1.96253e-05	-1.36508	-3.65436e-10
104535994	chr14:104535994:A:C	3.45599e-06	-1.36029	-1.29547	4.96108e-06	-1.39219	-1.31801	5.03935e-06	-1.40816	-1.31646
104536051	chr14:104536051:A:G	6.2806e-06	-0.700181	-1.35823	9.02655e-06	-0.750997	-1.36066	9.04965e-06	-0.772351	-1.36682
104536084	chr14:104536084:G:A	1.29065e-05	-1.07666e-10	-1.33815	1.90451e-05	-1.07666e-10	-1.36501	1.97484e-05	-1.07666e-10	-1.35883
104536444	chr14:104536444:T:C	1.36342e-05	-1.07666e-10	-1.28329	2.0979e-05	-1.07666e-10	-1.2683	2.1629e-05	-1.07666e-10	-1.26787
104537232	chr14:104537232:G:A	4.37369e-06	-1.24281	-1.17746	5.60945e-06	-1.30722	-1.28015	5.54118e-06	-1.34959	-1.28011
104537417	chr14:104537417:C:T	4.15271e-06	-1.32683	-1.14528	5.32055e-06	-1.38173	-1.25852	5.29697e-06	-1.41688	-1.25788
104537460	chr14:104537460:C:G	4.10651e-06	-1.32678	-1.15652	5.27805e-06	-1.38186	-1.26641	5.25529e-06	-1.41693	-1.26574
104537828	chr14:104537828:C:T	1.25862e-05	-1.07666e-10	-1.36327	1.9213e-05	-1.07666e-10	-1.35624	1.9673e-05	-1.07666e-10	-1.36265
104537990	chr14:104537990:C:G	2.65307e-05	-1.07666e-10	-0.617569	3.41044e-05	-1.07666e-10	-0.782398	3.73112e-05	-1.07666e-10	-0.72261
104538720	chr14:104538720:A:G	3.19606e-05	-1.07666e-10	-0.431369	6.44951e-05	-1.07666e-10	-0.145235	6.75942e-05	-1.07666e-10	-0.12838
104538773	chr14:104538773:G:C	1.2943e-05	-1.07666e-10	-1.33532	1.96987e-05	-1.07666e-10	-1.33127	2.03638e-05	-1.07666e-10	-1.32814
104538879	chr14:104538879:C:T	3.88413e-05	-1.07666e-10	-0.236388	7.98091e-05	-1.07666e-10	0.0678129	8.39363e-05	-1.07666e-10	0.0881559
104538971	chr14:104538971:A:G	4.02819e-06	-1.35864	-1.14392	6.5021e-06	-1.33218	-1.10752	6.8573e-06	-1.28662	-1.12997
104539256	chr14:104539256:T:C	1.25648e-05	-1.07666e-10	-1.36497	1.90609e-05	-1.07666e-10	-1.36419	1.96256e-05	-1.07666e-10	-1.36507
104539358	chr14:104539358:T:C	1.51219e-05	-1.07666e-10	-1.17973	2.20068e-05	-1.07666e-10	-1.22047	2.23575e-05	-1.07666e-10	-1.23474
104539621	chr14:104539621:C:T	2.23615e-05	-1.07666e-10	-0.788532	3.22803e-05	-1.07666e-10	-0.837365	3.38181e-05	-1.07666e-10	-0.820905
104539658	chr14:104539658:G:A	1.38653e-05	-1.07666e-10	-1.26648	2.05686e-05	-1.07666e-10	-1.28806	2.09839e-05	-1.07666e-10	-1.29815
104539797	chr14:104539797:A:G	1.22607e-05	-1.38947	-3.65436e-10	1.73169e-05	-1.46014	-3.65436e-10	1.87723e-05	-1.40952	-3.65436e-10
104539862	chr14:104539862:G:A	1.55725e-05	-1.07666e-10	-1.15036	2.28984e-05	-1.07666e-10	-1.18076	2.34852e-05	-1.07666e-10	-1.18553
104540245	chr14:104540245:C:G	1.84607e-05	-0.239137	-0.741095	3.57001e-05	-0.304819	-0.431852	3.3427e-05	-0.381177	-0.451361
104541192	chr14:104541192:A:T	1.56232e-05	0.209528	-1.35665	2.619e-05	0.309805	-1.35625	2.6746e-05	0.299023	-1.35454
104541248	chr14:104541248:G:A	1.70863e-05	0.264012	-1.32161	2.83564e-05	0.361661	-1.32863	2.89826e-05	0.35365	-1.32886
104541259	chr14:104541259:A:T	1.67149e-05	-0.317239	-0.762336	3.22382e-05	-0.381237	-0.457435	3.02547e-05	-0.455197	-0.477054
104541319	chr14:104541319:A:G	1.24413e-05	-0.297506	-1.07735	2.23184e-05	-0.364607	-0.841805	2.09821e-05	-0.437662	-0.860571
104541478	chr14:104541478:A:G	1.59451e-05	-0.343522	-0.783202	3.06395e-05	-0.406416	-0.48312	2.87698e-05	-0.479974	-0.502603
104542438	chr14:104542438:AG:A	2.28135e-05	-1.07666e-10	-0.768521	3.29362e-05	-1.07666e-10	-0.817251	3.45192e-05	-1.07666e-10	-0.800386
104542876	chr14:104542876:A:G	1.07704e-05	-1.51907	-3.65436e-10	1.63733e-05	-1.51617	-3.65436e-10	1.67478e-05	-1.52364	-3.65436e-10
104543528	chr14:104543528:T:C	2.28072e-05	-1.07666e-10	-0.768799	3.29275e-05	-1.07666e-10	-0.817517	3.45097e-05	-1.07666e-10	-0.800662
104543986	chr14:104543986:G:A	1.38863e-05	-1.07666e-10	-1.26497	2.00402e-05	-1.07666e-10	-1.31408	2.0541e-05	-1.07666e-10	-1.31948
104544317	chr14:104544317:G:T	2.28135e-05	-1.07666e-10	-0.768521	3.29362e-05	-1.07666e-10	-0.817251	3.45192e-05	-1.07666e-10	-0.800386
104544337	chr14:104544337:G:A	1.42201e-05	-1.07666e-10	-1.24122	2.21342e-05	-1.07666e-10	-1.2147	2.28575e-05	-1.07666e-10	-1.21262
104544540	chr14:104544540:T:C	1.52986e-05	-0.0521217	-1.11599	1.66915e-05	-0.150582	-1.34634	1.63245e-05	-0.217621	-1.33161
104544845	chr14:104544845:G:C	1.26561e-05	-1.07666e-10	-1.35773	1.94124e-05	-1.07666e-10	-1.34591	1.98964e-05	-1.07666e-10	-1.35136
104544847	chr14:104544847:G:A	2.27996e-05	-1.07666e-10	-0.769131	3.28998e-05	-1.07666e-10	-0.818358	3.44881e-05	-1.07666e-10	-0.801288
104544880	chr14:104544880:TGTCTGTGA:T	1.51733e-05	-1.07666e-10	-1.17634	2.21494e-05	-1.07666e-10	-1.21401	2.32401e-05	-1.07666e-10	-1.19602
104544925	chr14:104544925:T:C	2.10378e-05	-1.07666e-10	-0.849552	3.01047e-05	-1.07666e-10	-0.907143	3.03387e-05	-1.07666e-10	-0.929478
104545030	chr14:104545030:G:T	2.51323e-05	-1.07666e-10	-0.671719	3.27199e-05	-1.07666e-10	-0.823842	3.60063e-05	-1.07666e-10	-0.758208
104545099	chr14:104545099:G:A	1.67883e-05	-1.07666e-10	-1.07519	2.75161e-05	-1.07666e-10	-0.997054	2.83304e-05	-1.07666e-10	-0.997968
104545149	chr14:104545149:C:A	2.38844e-05	-1.07666e-10	-0.722648	3.43073e-05	-1.07666e-10	-0.776466	3.60765e-05	-1.07666e-10	-0.756261
104545313	chr14:104545313:C:T	2.18067e-05	-1.07666e-10	-0.813657	3.15447e-05	-1.07666e-10	-0.860418	3.30477e-05	-1.07666e-10	-0.843949
104545490	chr14:104545490:A:G	1.21094e-05	-0.271328	-1.13057	1.34685e-05	-0.360744	-1.35073	1.32647e-05	-0.419494	-1.3373
104545579	chr14:104545579:C:T	1.42769e-05	-1.07666e-10	-1.23723	2.14764e-05	-1.07666e-10	-1.24487	2.24383e-05	-1.07666e-10	-1.23113
104545588	chr14:104545588:G:A	1.27501e-05	-1.07666e-10	-1.35033	1.93299e-05	-1.07666e-10	-1.35017	1.99659e-05	-1.07666e-10	-1.34788
104545639	chr14:104545639:C:T	1.73281e-05	-1.07666e-10	-1.04354	2.85065e-05	-1.07666e-10	-0.961693	2.93438e-05	-1.07666e-10	-0.962823
104545916	chr14:104545916:G:A	1.3585e-05	-1.07666e-10	-1.28691	2.16161e-05	-1.07666e-10	-1.23839	2.23025e-05	-1.07666e-10	-1.2372
104545964	chr14:104545964:G:A	1.48567e-05	-1.07666e-10	-1.19742	2.38182e-05	-1.07666e-10	-1.14137	2.47638e-05	-1.07666e-10	-1.13252
104546034	chr14:104546034:G:A	1.35452e-05	-1.07666e-10	-1.28984	2.15209e-05	-1.07666e-10	-1.2428	2.22032e-05	-1.07666e-10	-1.24167
104546086	chr14:104546086:T:C	1.22064e-05	-0.287023	-1.10689	1.33757e-05	-0.375616	-1.34277	1.32038e-05	-0.433759	-1.32764
104546521	chr14:104546521:C:T	1.30617e-05	-1.07666e-10	-1.32619	2.05765e-05	-1.07666e-10	-1.28767	2.12094e-05	-1.07666e-10	-1.28746
104546719	chr14:104546719:G:A	1.24632e-05	-1.07666e-10	-1.37309	1.89641e-05	-1.07666e-10	-1.36928	1.95334e-05	-1.07666e-10	-1.36978
104546767	chr14:104546767:C:T	3.52448e-06	-1.45711	-1.17903	5.67584e-06	-1.47893	-1.09668	5.7623e-06	-1.48469	-1.10588
104546812	chr14:104546812:G:C	2.28135e-05	-1.07666e-10	-0.768521	3.29362e-05	-1.07666e-10	-0.817251	3.45192e-05	-1.07666e-10	-0.800386
104546832	chr14:104546832:T:C	1.30531e-05	-1.07666e-10	-1.32685	2.05584e-05	-1.07666e-10	-1.28856	2.1191e-05	-1.07666e-10	-1.28833
104546891	chr14:104546891:C:T	1.30076e-05	-1.07666e-10	-1.33034	2.04614e-05	-1.07666e-10	-1.29328	2.10903e-05	-1.07666e-10	-1.29309
104547002	chr14:104547002:G:A	1.33245e-05	-0.58579	-0.720478	1.82901e-05	-0.624232	-0.78123	1.94047e-05	-0.574952	-0.801435
104547010	chr14:104547010:G:A	1.30062e-05	-1.07666e-10	-1.33045	2.04579e-05	-1.07666e-10	-1.29345	2.10871e-05	-1.07666e-10	-1.29324
104547024	chr14:104547024:T:C	1.30661e-05	-1.07666e-10	-1.32585	2.05845e-05	-1.07666e-10	-1.28728	2.12176e-05	-1.07666e-10	-1.28707
104547029	chr14:104547029:C:T	1.30519e-05	-1.07666e-10	-1.32694	2.05555e-05	-1.07666e-10	-1.28869	2.11878e-05	-1.07666e-10	-1.28847
104547044	chr14:104547044:G:A	1.8482e-05	-1.07666e-10	-0.979074	2.89657e-05	-1.07666e-10	-0.945713	2.9166e-05	-1.07666e-10	-0.968899
104547051	chr14:104547051:C:T	1.49114e-05	-1.07666e-10	-1.19375	2.39214e-05	-1.07666e-10	-1.13705	2.48577e-05	-1.07666e-10	-1.12874
104547082	chr14:104547082:G:A	1.30394e-05	-1.07666e-10	-1.3279	2.05292e-05	-1.07666e-10	-1.28998	2.11606e-05	-1.07666e-10	-1.28976
104547503	chr14:104547503:C:T	4.14279e-06	-1.52948	-0.945023	6.79022e-06	-1.54154	-0.854803	6.8205e-06	-1.54757	-0.874404
104547517	chr14:104547517:G:A	1.2887e-05	-1.07666e-10	-1.33965	2.01988e-05	-1.07666e-10	-1.3062	2.08184e-05	-1.07666e-10	-1.30606
104547532	chr14:104547532:G:A	1.29529e-05	-1.07666e-10	-1.33455	2.03439e-05	-1.07666e-10	-1.29904	2.09684e-05	-1.07666e-10	-1.29889
104547576	chr14:104547576:C:T	1.44466e-05	-1.07666e-10	-1.22541	2.30543e-05	-1.07666e-10	-1.17397	2.36076e-05	-1.07666e-10	-1.18033
104547593	chr14:104547593:A:G	1.29838e-05	-1.07666e-10	-1.33217	2.04099e-05	-1.07666e-10	-1.2958	2.10363e-05	-1.07666e-10	-1.29565
104547599	chr14:104547599:T:C	1.11134e-05	-1.48772	-3.65436e-10	1.69912e-05	-1.47913	-3.65436e-10	1.75789e-05	-1.4752	-3.65436e-10
104547629	chr14:104547629:A:C	1.29819e-05	-1.07666e-10	-1.33231	2.04064e-05	-1.07666e-10	-1.29598	2.10324e-05	-1.07666e-10	-1.29584
104547726	chr14:104547726:C:T	1.29815e-05	-1.07666e-10	-1.33235	2.04051e-05	-1.07666e-10	-1.29604	2.10317e-05	-1.07666e-10	-1.29587
104547746	chr14:104547746:G:A	2.28135e-05	-1.07666e-10	-0.768521	3.29362e-05	-1.07666e-10	-0.817251	3.45192e-05	-1.07666e-10	-0.800386
104547873	chr14:104547873:C:A	1.29585e-05	-1.07666e-10	-1.33412	2.03543e-05	-1.07666e-10	-1.29853	2.09793e-05	-1.07666e-10	-1.29837
104548020	chr14:104548020:C:A	1.29445e-05	-1.07666e-10	-1.33521	2.03249e-05	-1.07666e-10	-1.29998	2.0948e-05	-1.07666e-10	-1.29986
104548052	chr14:104548052:G:A	2.28135e-05	-1.07666e-10	-0.768521	3.29362e-05	-1.07666e-10	-0.817251	3.45192e-05	-1.07666e-10	-0.800386
104548158	chr14:104548158:G:A	1.27602e-05	-1.07666e-10	-1.34955	1.89735e-05	-1.07666e-10	-1.36878	1.96586e-05	-1.07666e-10	-1.36339
104548289	chr14:104548289:T:C	1.28421e-05	-1.07666e-10	-1.34314	2.01028e-05	-1.07666e-10	-1.31097	2.07157e-05	-1.07666e-10	-1.31101
104549228	chr14:104549228:T:C	1.28567e-05	-1.07666e-10	-1.34201	2.0125e-05	-1.07666e-10	-1.30986	2.0742e-05	-1.07666e-10	-1.30974
104549312	chr14:104549312:G:A	1.28853e-05	-1.07666e-10	-1.33979	1.98426e-05	-1.07666e-10	-1.32399	2.03039e-05	-1.07666e-10	-1.33109
104549325	chr14:104549325:A:G	1.29577e-05	-1.07666e-10	-1.33418	2.03502e-05	-1.07666e-10	-1.29874	2.09676e-05	-1.07666e-10	-1.29893
104549453	chr14:104549453:A:G	1.39765e-05	-1.07666e-10	-1.2585	2.01438e-05	-1.07666e-10	-1.30893	2.07729e-05	-1.07666e-10	-1.30825
104549482	chr14:104549482:C:T	1.48271e-05	-1.07666e-10	-1.19942	2.22574e-05	-1.07666e-10	-1.20915	2.33138e-05	-1.07666e-10	-1.19286
104549502	chr14:104549502:C:T	1.41822e-05	-1.07666e-10	-1.24388	2.03678e-05	-1.07666e-10	-1.29787	2.10057e-05	-1.07666e-10	-1.29711
104549577	chr14:104549577:A:G	1.42686e-05	-1.07666e-10	-1.23781	2.0417e-05	-1.07666e-10	-1.29545	2.10099e-05	-1.07666e-10	-1.29691
104549703	chr14:104549703:A:G	1.43412e-05	-1.07666e-10	-1.23274	2.05482e-05	-1.07666e-10	-1.28905	2.11957e-05	-1.07666e-10	-1.2881
104549737	chr14:104549737:A:G	1.3763e-05	-1.07666e-10	-1.27389	1.9919e-05	-1.07666e-10	-1.32015	2.05397e-05	-1.07666e-10	-1.31954
104550062	chr14:104550062:C:T	1.38652e-05	-1.07666e-10	-1.26649	2.00251e-05	-1.07666e-10	-1.31484	2.06479e-05	-1.07666e-10	-1.31429
104550180	chr14:104550180:C:T	1.9812e-05	-1.07666e-10	-0.909586	2.87552e-05	-1.07666e-10	-0.953007	3.00912e-05	-1.07666e-10	-0.937668
104550200	chr14:104550200:A:G	3.03066e-05	-1.07666e-10	-0.484507	4.15046e-05	-1.07666e-10	-0.586021	4.33974e-05	-1.07666e-10	-0.571502
104550472	chr14:104550472:G:C	9.67722e-05	-1.07666e-10	0.676486	0.000127523	-1.07666e-10	0.536473	0.000131446	-1.07666e-10	0.536694
104550510	chr14:104550510:C:G	1.37077e-05	-1.07666e-10	-1.27792	1.98598e-05	-1.07666e-10	-1.32313	2.04766e-05	-1.07666e-10	-1.32262
104550637	chr14:104550637:C:T	2.47067e-05	-1.07666e-10	-0.6888	3.56006e-05	-1.07666e-10	-0.739463	3.73509e-05	-1.07666e-10	-0.721544
104550828	chr14:104550828:G:A	1.31166e-05	-0.521463	-0.80053	1.80131e-05	-0.561474	-0.859253	1.91745e-05	-0.510881	-0.877441
104550865	chr14:104550865:G:A	1.371e-05	-1.07666e-10	-1.27775	1.98599e-05	-1.07666e-10	-1.32312	2.04775e-05	-1.07666e-10	-1.32258
104551044	chr14:104551044:G:A	3.19569e-06	-1.38656	-1.34751	4.59047e-06	-1.41852	-1.36932	4.69479e-06	-1.42725	-1.3682
104551055	chr14:104551055:T:C	1.39572e-05	-1.07666e-10	-1.25988	2.01253e-05	-1.07666e-10	-1.30985	2.07514e-05	-1.07666e-10	-1.30929
104551194	chr14:104551194:T:C	2.16169e-05	0.479339	-1.30174	3.56314e-05	0.560423	-1.29902	3.89577e-05	0.619299	-1.29873
104551272	chr14:104551272:A:T	1.07082e-05	-0.7163	-0.808568	1.47663e-05	-0.752375	-0.8671	1.56487e-05	-0.706472	-0.88504
104551410	chr14:104551410:C:A	2.75972e-06	-1.53594	-1.3448	4.13421e-06	-1.54453	-1.34799	4.24733e-06	-1.54953	-1.34608
104551472	chr14:104551472:G:A	1.37271e-05	-1.07666e-10	-1.2765	2.19527e-05	-1.07666e-10	-1.22294	2.30899e-05	-1.07666e-10	-1.20251
104551474	chr14:104551474:C:T	0.000100266	-1.07666e-10	0.711948	0.000132314	-1.07666e-10	0.573357	0.000136217	-1.07666e-10	0.572347
104551610	chr14:104551610:GT:G	1.63425e-05	-1.07666e-10	-1.1021	2.65829e-05	-1.07666e-10	-1.03156	2.72871e-05	-1.07666e-10	-1.03549
104551935	chr14:104551935:C:T	2.19514e-05	-1.07666e-10	-0.807042	3.02469e-05	-1.07666e-10	-0.902432	3.14979e-05	-1.07666e-10	-0.891983
104551961	chr14:104551961:T:C	3.09042e-06	-1.40463	-1.36293	4.49958e-06	-1.43441	-1.37344	4.60044e-06	-1.44249	-1.37326
104551965	chr14:104551965:A:G	3.09349e-06	-1.40367	-1.3629	4.50344e-06	-1.43355	-1.37343	4.60424e-06	-1.44167	-1.37326
104552034	chr14:104552034:G:A	1.31229e-05	-1.07666e-10	-1.32151	1.96102e-05	-1.07666e-10	-1.33577	2.00812e-05	-1.07666e-10	-1.34212
104552086	chr14:104552086:C:T	1.30744e-05	-1.07666e-10	-1.32522	1.95545e-05	-1.07666e-10	-1.33862	2.03916e-05	-1.07666e-10	-1.32678
104552234	chr14:104552234:C:T	1.96321e-05	-1.07666e-10	-0.918705	2.84695e-05	-1.07666e-10	-0.962992	2.97283e-05	-1.07666e-10	-0.949804
104552301	chr14:104552301:G:A	1.99468e-05	-1.07666e-10	-0.902805	2.88698e-05	-1.07666e-10	-0.949027	3.01762e-05	-1.07666e-10	-0.934848
104552326	chr14:104552326:G:A	1.52995e-05	-1.07666e-10	-1.16806	2.14939e-05	-1.07666e-10	-1.24406	2.26228e-05	-1.07666e-10	-1.22295
104552465	chr14:104552465:G:A	2.01459e-05	-1.07666e-10	-0.892874	2.91771e-05	-1.07666e-10	-0.938438	3.04656e-05	-1.07666e-10	-0.925303
104552472	chr14:104552472:C:T	3.10048e-06	-1.40062	-1.36369	4.5157e-06	-1.43079	-1.37347	4.61606e-06	-1.439	-1.37336
104552499	chr14:104552499:C:A	1.45735e-05	-1.07666e-10	-1.21667	2.19423e-05	-1.07666e-10	-1.22341	2.24795e-05	-1.07666e-10	-1.2293
104552502	chr14:104552502:C:T	2.70428e-06	-1.54959	-1.35145	4.08439e-06	-1.5511	-1.35355	4.22495e-06	-1.54906	-1.35183
104552602	chr14:104552602:T:C	3.10115e-06	-1.40069	-1.36341	4.51551e-06	-1.43084	-1.37346	4.61595e-06	-1.43906	-1.37333
104552709	chr14:104552709:G:A	3.0686e-06	-1.4087	-1.36595	4.48356e-06	-1.438	-1.3734	4.58349e-06	-1.44596	-1.37348
104552720	chr14:104552720:C:T	3.0931e-06	-1.40075	-1.36595	4.51552e-06	-1.4309	-1.3734	4.615e-06	-1.43911	-1.37348
104552767	chr14:104552767:C:T	2.15614e-05	-1.07666e-10	-0.824968	3.56943e-05	-1.07666e-10	-0.736834	3.64449e-05	-1.07666e-10	-0.746101
104552830	chr14:104552830:A:G	3.37158e-06	-1.4698	-1.21069	4.50699e-06	-1.49994	-1.30625	4.64673e-06	-1.51291	-1.29283
104552868	chr14:104552868:C:T	3.0884e-06	-1.40014	-1.36808	4.51986e-06	-1.43036	-1.37299	4.61837e-06	-1.43858	-1.37328
104552950	chr14:104552950:A:G	3.0791e-06	-1.40578	-1.36545	4.49448e-06	-1.43553	-1.37345	4.59471e-06	-1.44352	-1.37348
104553009	chr14:104553009:A:G	3.3333e-06	-1.32759	-1.36432	4.82346e-06	-1.36485	-1.37348	4.92373e-06	-1.37442	-1.37342
104553049	chr14:104553049:C:T	1.24627e-05	-1.07666e-10	-1.37313	1.88931e-05	-1.07666e-10	-1.37303	1.9467e-05	-1.07666e-10	-1.37318
104553061	chr14:104553061:A:G	3.13305e-06	-1.38191	-1.37196	4.675e-06	-1.41434	-1.35525	4.76512e-06	-1.42308	-1.3575
104553116	chr14:104553116:C:T	2.83797e-05	-1.07666e-10	-0.550198	4.88891e-05	-1.07666e-10	-0.422269	5.01186e-05	-1.07666e-10	-0.427511
104553126	chr14:104553126:T:C	1.97917e-05	-1.07666e-10	-0.91061	2.86919e-05	-1.07666e-10	-0.95521	2.99644e-05	-1.07666e-10	-0.941892
104553161	chr14:104553161:T:TATCC	1.35183e-05	-1.07666e-10	-1.29183	1.96666e-05	-1.07666e-10	-1.3329	2.02769e-05	-1.07666e-10	-1.33242
104553284	chr14:104553284:G:A	0.000160734	-1.07666e-10	1.18388	0.000216185	-1.07666e-10	1.06431	0.000225919	-1.07666e-10	1.07827
104553618	chr14:104553618:G:A	3.44121e-06	-1.47266	-1.18739	4.78819e-06	-1.492	-1.25367	4.90401e-06	-1.50712	-1.24473
104553633	chr14:104553633:C:T	3.96335e-06	-1.37946	-1.13933	6.26122e-06	-1.40371	-1.07374	6.2305e-06	-1.42492	-1.08753
104553706	chr14:104553706:G:A	4.01015e-05	-0.20446	-3.65436e-10	6.15518e-05	-0.191945	-3.65436e-10	6.35295e-05	-0.190398	-3.65436e-10
104553836	chr14:104553836:C:T	4.63725e-06	-1.23835	-1.1234	7.36823e-06	-1.27976	-1.03488	7.47566e-06	-1.29435	-1.0359
104553869	chr14:104553869:T:C	1.30014e-05	-1.07666e-10	-1.33082	2.45933e-05	-1.07666e-10	-1.10935	2.44592e-05	-1.07666e-10	-1.1449
104554062	chr14:104554062:C:T	3.35017e-05	-1.07666e-10	-0.384279	5.75475e-05	-1.07666e-10	-0.259213	5.87331e-05	-1.07666e-10	-0.268899
104554234	chr14:104554234:T:C	1.24678e-05	-1.07666e-10	-1.37272	2.0868e-05	-1.07666e-10	-1.27361	2.10812e-05	-1.07666e-10	-1.29352
104554254	chr14:104554254:G:A	3.68926e-05	-1.07666e-10	-0.287863	4.65098e-05	-1.07666e-10	-0.472161	4.93475e-05	-1.07666e-10	-0.443016
104554508	chr14:104554508:A:G	2.10899e-05	-1.46494	0.617859	5.60446e-05	-1.42321	1.13754	5.66356e-05	-1.42516	1.1199
104554655	chr14:104554655:G:A	1.24598e-05	-1.07666e-10	-1.37337	1.89297e-05	-1.07666e-10	-1.37109	1.94781e-05	-1.07666e-10	-1.37261
104554914	chr14:104554914:C:T	1.64938e-05	-1.07666e-10	-1.09289	2.56712e-05	-1.07666e-10	-1.06645	2.59649e-05	-1.07666e-10	-1.08515
104555091	chr14:104555091:G:A	4.95488e-06	-0.927846	-1.36766	7.55105e-06	-0.930239	-1.3599	7.9821e-06	-0.906463	-1.35824
104555219	chr14:104555219:G:A	2.94268e-05	-1.07666e-10	-0.513967	5.50079e-05	-1.07666e-10	-0.304347	5.58414e-05	-1.07666e-10	-0.319387
104555470	chr14:104555470:C:T	3.90196e-05	-1.07666e-10	-0.231809	5.40638e-05	-1.07666e-10	-0.321658	5.86734e-05	-1.07666e-10	-0.269916
104555659	chr14:104555659:T:G	3.42869e-05	-1.07666e-10	-0.36111	6.06934e-05	-1.07666e-10	-0.205989	6.1029e-05	-1.07666e-10	-0.230552
104555800	chr14:104555800:C:T	4.32965e-05	-1.07666e-10	-0.127802	7.68151e-05	-1.07666e-10	0.029577	7.80473e-05	-1.07666e-10	0.0154125
104555855	chr14:104555855:C:T	6.43359e-06	-1.54737	-0.486968	1.22875e-05	-1.55061	-0.252633	1.26069e-05	-1.55099	-0.256672
104555920	chr14:104555920:G:A	2.23686e-05	-1.07666e-10	-0.788216	3.52054e-05	-1.07666e-10	-0.750624	3.53148e-05	-1.07666e-10	-0.777601
104555977	chr14:104555977:G:C	1.13762e-05	-0.426572	-1.03778	1.82175e-05	-0.370043	-1.0394	1.81405e-05	-0.4066	-1.03716
104556156	chr14:104556156:G:A	3.32919e-05	-1.07666e-10	-0.39056	5.64042e-05	-1.07666e-10	-0.27928	5.42415e-05	-1.07666e-10	-0.348456
104556298	chr14:104556298:G:A	6.31484e-05	-1.07666e-10	0.249613	8.78552e-05	-1.07666e-10	0.163866	9.0129e-05	-1.07666e-10	0.159339
104556573	chr14:104556573:C:T	4.11178e-05	-1.07666e-10	-0.179433	7.27015e-05	-1.07666e-10	-0.0254622	7.38794e-05	-1.07666e-10	-0.0394689
104556622	chr14:104556622:T:C	9.7907e-05	-1.07666e-10	0.688145	0.00013517	-1.07666e-10	0.594706	0.000136332	-1.07666e-10	0.57319
104556822	chr14:104556822:C:T	4.45063e-05	-1.07666e-10	-0.100243	7.90844e-05	-1.07666e-10	0.058691	8.03353e-05	-1.07666e-10	0.0443069
104556857	chr14:104556857:T:C	1.72187e-05	-1.07666e-10	-1.04988	2.68515e-05	-1.07666e-10	-1.0215	2.71175e-05	-1.07666e-10	-1.04172
104556914	chr14:104556914:C:T	1.04313e-05	-1.55106	-3.65436e-10	1.58434e-05	-1.54907	-3.65436e-10	1.62974e-05	-1.5509	-3.65436e-10
104557250	chr14:104557250:C:G	1.30227e-05	-1.07666e-10	-1.32918	2.26697e-05	-1.07666e-10	-1.1908	2.28464e-05	-1.07666e-10	-1.21311
104557275	chr14:104557275:C:T	4.79261e-05	-1.07666e-10	-0.026214	8.50739e-05	-1.07666e-10	0.131696	8.7163e-05	-1.07666e-10	0.125878
104557347	chr14:104557347:G:A	9.74416e-05	-1.07666e-10	0.68338	0.000134182	-1.07666e-10	0.587372	0.000135472	-1.07666e-10	0.566863
104557715	chr14:104557715:C:T	3.61918e-05	-1.07666e-10	-0.30704	6.30479e-05	-1.07666e-10	-0.167929	6.4316e-05	-1.07666e-10	-0.178094
104557716	chr14:104557716:G:A	1.49579e-05	-1.07666e-10	-1.19063	2.43343e-05	-1.07666e-10	-1.11994	2.45262e-05	-1.07666e-10	-1.14216
104557856	chr14:104557856:G:A	1.066e-05	-1.52938	-3.65436e-10	1.61304e-05	-1.53112	-3.65436e-10	1.65105e-05	-1.5379	-3.65436e-10
104557995	chr14:104557995:A:G	3.0757e-05	-1.07666e-10	-0.469756	5.34762e-05	-1.07666e-10	-0.332587	5.43903e-05	-1.07666e-10	-0.345717
104558105	chr14:104558105:G:T	4.8358e-06	-1.55036	-0.769472	8.97388e-06	-1.55095	-0.566561	9.21801e-06	-1.55054	-0.570199
104558177	chr14:104558177:G:A	0.000121312	-0.908263	1.81076	0.000153654	-0.891969	1.61485	0.000158106	-0.915793	1.63715
104558450	chr14:104558450:G:A	1.24599e-05	-1.07666e-10	-1.37336	1.89309e-05	-1.07666e-10	-1.37103	1.94789e-05	-1.07666e-10	-1.37257
104558466	chr14:104558466:G:T	9.25371e-05	-1.07666e-10	0.631736	0.000124979	-1.07666e-10	0.516325	0.000129743	-1.07666e-10	0.523654
104558547	chr14:104558547:C:T	3.36699e-05	-1.07666e-10	-0.379269	5.86382e-05	-1.07666e-10	-0.240437	5.96114e-05	-1.07666e-10	-0.254055
104558654	chr14:104558654:T:G	1.34989e-05	-1.07666e-10	-1.29327	2.4251e-05	-1.07666e-10	-1.12336	2.43531e-05	-1.07666e-10	-1.14924
104558692	chr14:104558692:C:G	1.68059e-05	-1.07666e-10	-1.07415	2.81358e-05	-1.07666e-10	-0.974782	2.98201e-05	-1.07666e-10	-0.946719
104558714	chr14:104558714:A:C	9.1252e-05	-1.07666e-10	0.617752	0.00012597	-1.07666e-10	0.524223	0.000127282	-1.07666e-10	0.504502
104559107	chr14:104559107:C:T	2.91574e-05	-1.07666e-10	-0.523165	4.89975e-05	-1.07666e-10	-0.420056	5.09989e-05	-1.07666e-10	-0.410099
104559125	chr14:104559125:G:T	1.26087e-05	-0.213683	-1.1478	1.41669e-05	-0.31108	-1.34984	1.40286e-05	-0.363211	-1.33759
104559136	chr14:104559136:T:A	6.09579e-05	-1.07666e-10	0.214311	8.47386e-05	-1.07666e-10	0.127747	8.71064e-05	-1.07666e-10	0.125228
104559275	chr14:104559275:C:T	1.63549e-05	-0.686803	-0.414545	2.40331e-05	-0.707178	-0.425213	2.63167e-05	-0.662513	-0.409186
104559650	chr14:104559650:T:C	3.55188e-05	-1.07666e-10	-0.325812	6.04106e-05	-1.07666e-10	-0.21066	5.80852e-05	-1.07666e-10	-0.279991
104559739	chr14:104559739:A:G	1.2484e-05	-1.07666e-10	-1.37143	2.11417e-05	-1.07666e-10	-1.26058	2.13314e-05	-1.07666e-10	-1.28172
104559925	chr14:104559925:G:A	7.6997e-05	-0.0859889	0.533882	0.000119746	-0.026118	0.499665	0.00012213	-0.0520014	0.515183
104560241	chr14:104560241:C:T	2.88792e-06	-1.46583	-1.36951	4.30769e-06	-1.48095	-1.37047	4.37423e-06	-1.49374	-1.37243
104560263	chr14:104560263:A:G	1.2489e-05	-1.07666e-10	-1.37103	2.12064e-05	-1.07666e-10	-1.25752	2.13971e-05	-1.07666e-10	-1.27865
104560437	chr14:104560437:G:A	1.45445e-05	-1.07666e-10	-1.21866	2.32287e-05	-1.07666e-10	-1.16643	2.36386e-05	-1.07666e-10	-1.17902
104560525	chr14:104560525:T:C	3.48729e-05	-1.07666e-10	-0.344163	6.09614e-05	-1.07666e-10	-0.201584	6.18248e-05	-1.07666e-10	-0.217598
104560528	chr14:104560528:A:G	0.000249583	1.62392	-3.65436e-10	0.000360846	1.57663	-3.65436e-10	0.000371609	1.57594	-3.65436e-10
104560654	chr14:104560654:G:A	1.24841e-05	-1.07666e-10	-1.37141	1.90179e-05	-1.07666e-10	-1.36645	1.95424e-05	-1.07666e-10	-1.36932
104561459	chr14:104561459:C:T	1.84559e-05	-1.07666e-10	-0.980491	2.9899e-05	-1.07666e-10	-0.913998	2.91421e-05	-1.07666e-10	-0.969718
104561601	chr14:104561601:G:C	1.89848e-05	0.124025	-1.07626	1.98546e-05	0.00670477	-1.33009	1.98113e-05	-0.0441805	-1.31147
104561707	chr14:104561707:C:T	1.24584e-05	-1.07666e-10	-1.37348	1.90013e-05	-1.07666e-10	-1.36732	1.96617e-05	-1.07666e-10	-1.36323
104561729	chr14:104561729:A:G	3.55342e-05	-1.07666e-10	-0.325379	6.19089e-05	-1.07666e-10	-0.18616	6.2904e-05	-1.07666e-10	-0.200293
104561900	chr14:104561900:T:C	2.21797e-05	-1.07666e-10	-0.796695	3.20068e-05	-1.07666e-10	-0.845875	3.34774e-05	-1.07666e-10	-0.83103
104561920	chr14:104561920:G:A	1.07169e-05	-1.52405	-3.65436e-10	1.62197e-05	-1.5256	-3.65436e-10	1.66078e-05	-1.53203	-3.65436e-10
104562399	chr14:104562399:A:G	2.93952e-05	-1.07666e-10	-0.515043	5.02181e-05	-1.07666e-10	-0.395449	5.14452e-05	-1.07666e-10	-0.401386
104562445	chr14:104562445:G:A	4.5835e-05	-1.07666e-10	-0.0708259	8.04851e-05	-1.07666e-10	0.076248	8.24701e-05	-1.07666e-10	0.0705332
104562455	chr14:104562455:A:C	3.20417e-05	-1.07666e-10	-0.428835	5.50864e-05	-1.07666e-10	-0.302922	5.64392e-05	-1.07666e-10	-0.308738
104562456	chr14:104562456:G:A	2.23177e-05	-1.07666e-10	-0.790491	3.74201e-05	-1.07666e-10	-0.689616	3.84126e-05	-1.07666e-10	-0.693516
104562469	chr14:104562469:A:G	2.60044e-05	-1.07666e-10	-0.637608	4.40403e-05	-1.07666e-10	-0.526719	4.51601e-05	-1.07666e-10	-0.531689
104562893	chr14:104562893:T:C	1.24585e-05	-1.07666e-10	-1.37347	2.05117e-05	-1.07666e-10	-1.29083	2.07629e-05	-1.07666e-10	-1.30873
104562928	chr14:104562928:A:G	3.07938e-05	-0.468559	-3.65436e-10	4.41925e-05	-0.523268	-3.65436e-10	4.59425e-05	-0.514512	-3.65436e-10
104562929	chr14:104562929:T:C	1.24592e-05	-1.07666e-10	-1.37342	2.04531e-05	-1.07666e-10	-1.29369	2.07101e-05	-1.07666e-10	-1.31128
104563169	chr14:104563169:G:A	1.38681e-05	-1.07666e-10	-1.26628	1.99542e-05	-1.07666e-10	-1.31838	2.06537e-05	-1.07666e-10	-1.31401
104563492	chr14:104563492:C:T	1.46344e-05	-1.07666e-10	-1.2125	2.13502e-05	-1.07666e-10	-1.25076	2.23783e-05	-1.07666e-10	-1.23381
104563781	chr14:104563781:CT:C	3.40712e-05	-1.07666e-10	-0.367421	5.80613e-05	-1.07666e-10	-0.250324	5.98948e-05	-1.07666e-10	-0.249313
104563816	chr14:104563816:G:A	1.30118e-05	-1.07666e-10	-1.33002	2.03725e-05	-1.07666e-10	-1.29764	2.07443e-05	-1.07666e-10	-1.30963
104563881	chr14:104563881:C:G	1.32499e-05	-1.07666e-10	-1.31188	2.09634e-05	-1.07666e-10	-1.26905	2.16079e-05	-1.07666e-10	-1.26884
104563910	chr14:104563910:C:T	1.78995e-05	-1.07666e-10	-1.0111	2.61013e-05	-1.07666e-10	-1.04984	2.72312e-05	-1.07666e-10	-1.03754
104564079	chr14:104564079:T:G	1.24646e-05	-1.07666e-10	-1.37298	1.88895e-05	-1.07666e-10	-1.37322	1.94614e-05	-1.07666e-10	-1.37347
104564098	chr14:104564098:T:C	1.27415e-05	-1.07666e-10	-1.35101	1.91449e-05	-1.07666e-10	-1.35979	1.96547e-05	-1.07666e-10	-1.36359
104564245	chr14:104564245:C:T	1.36511e-05	-1.07666e-10	-1.28205	2.09764e-05	-1.07666e-10	-1.26843	2.14292e-05	-1.07666e-10	-1.27715
104564246	chr14:104564246:G:A	3.46808e-05	-1.07666e-10	-0.349687	6.0158e-05	-1.07666e-10	-0.21485	6.15313e-05	-1.07666e-10	-0.222357
104564251	chr14:104564251:G:A	6.51489e-06	-0.873897	-1.14789	1.03949e-05	-0.827428	-1.14308	1.05025e-05	-0.847931	-1.14236
104564380	chr14:104564380:G:A	0.00118098	-1.07666e-10	3.17823	0.00214961	-1.07666e-10	3.36122	0.00198859	-1.07666e-10	3.25328
104564574	chr14:104564574:T:C	3.42968e-05	-1.07666e-10	-0.360823	5.8465e-05	-1.07666e-10	-0.243397	6.03044e-05	-1.07666e-10	-0.242497
104564635	chr14:104564635:C:T	6.867e-05	-1.07666e-10	0.333439	9.52462e-05	-1.07666e-10	0.244641	9.64985e-05	-1.07666e-10	0.227625
104564735	chr14:104564735:G:A	1.39219e-05	-1.07666e-10	-1.26241	2.00091e-05	-1.07666e-10	-1.31564	2.07169e-05	-1.07666e-10	-1.31095
104564816	chr14:104564816:T:A	4.96271e-05	-1.07666e-10	0.00866268	6.83805e-05	-1.07666e-10	-0.086737	7.10125e-05	-1.07666e-10	-0.0790466
104565473	chr14:104565473:G:A	2.23713e-05	-1.07666e-10	-0.788096	3.57792e-05	-1.07666e-10	-0.734458	3.77444e-05	-1.07666e-10	-0.711066
104565807	chr14:104565807:G:A	5.73557e-05	-1.07666e-10	0.153399	7.94935e-05	-1.07666e-10	0.0638512	8.1874e-05	-1.07666e-10	0.0632791
104565981	chr14:104565981:A:G	1.24585e-05	-1.07666e-10	-1.37347	2.05838e-05	-1.07666e-10	-1.28732	2.08242e-05	-1.07666e-10	-1.30579
104566010	chr14:104566010:G:C	1.66767e-05	-1.07666e-10	-1.08186	2.44167e-05	-1.07666e-10	-1.11656	2.5437e-05	-1.07666e-10	-1.1057
104566424	chr14:104566424:A:G	5.30946e-06	-1.55072	-0.675666	6.25012e-06	-1.54667	-0.932556	6.5377e-06	-1.54894	-0.915376
104566702	chr14:104566702:G:T	1.2571e-05	-1.07666e-10	-1.36448	1.92349e-05	-1.07666e-10	-1.3551	2.00049e-05	-1.07666e-10	-1.34593
104566858	chr14:104566858:GAGA:G	1.35159e-05	-1.07666e-10	-1.29201	2.2248e-05	-1.07666e-10	-1.20957	2.27271e-05	-1.07666e-10	-1.21835
104567268	chr14:104567268:A:G	5.41178e-06	-0.885754	-1.32154	8.96761e-06	-0.876727	-1.24148	9.08473e-06	-0.886414	-1.24889
104567282	chr14:104567282:G:A	5.41614e-06	-0.866477	-1.34001	8.86812e-06	-0.856917	-1.27244	8.99102e-06	-0.866827	-1.27885
104567297	chr14:104567297:G:A	3.37851e-05	-1.07666e-10	-0.375852	4.81034e-05	-1.07666e-10	-0.438471	4.93948e-05	-1.07666e-10	-0.442058
104567548	chr14:104567548:G:A	2.83496e-05	-0.796999	0.245739	3.21146e-05	-0.841866	-0.000645986	3.37228e-05	-0.842379	0.018651
104567807	chr14:104567807:G:A	1.43469e-05	-1.07666e-10	-1.23234	2.20999e-05	-1.07666e-10	-1.21625	2.25593e-05	-1.07666e-10	-1.22575
104567839	chr14:104567839:C:T	1.32963e-05	-1.07666e-10	-1.30839	1.93846e-05	-1.07666e-10	-1.34734	2.00441e-05	-1.07666e-10	-1.34397
104568175	chr14:104568175:T:C	3.68238e-05	-1.07666e-10	-0.289728	6.01945e-05	-1.07666e-10	-0.214243	6.18925e-05	-1.07666e-10	-0.216504
104568446	chr14:104568446:C:T	3.46541e-06	-1.27974	-1.3733	5.18007e-06	-1.30408	-1.36293	5.27278e-06	-1.3141	-1.36524
104568761	chr14:104568761:T:C	1.40493e-05	-1.07666e-10	-1.2533	2.01376e-05	-1.07666e-10	-1.30924	2.08192e-05	-1.07666e-10	-1.30603
104568849	chr14:104568849:C:T	1.69578e-05	-1.07666e-10	-1.06515	2.47711e-05	-1.07666e-10	-1.10214	2.58562e-05	-1.07666e-10	-1.08935
104568977	chr14:104568977:C:T	0.000167608	-1.07666e-10	1.22576	0.000240628	-1.07666e-10	1.17143	0.000251969	-1.07666e-10	1.18741
104569112	chr14:104569112:C:T	1.72322e-05	-1.07666e-10	-1.04909	2.51788e-05	-1.07666e-10	-1.08582	2.62528e-05	-1.07666e-10	-1.07413
104569370	chr14:104569370:C:T	1.39649e-05	-1.07666e-10	-1.25933	2.14781e-05	-1.07666e-10	-1.24479	2.1951e-05	-1.07666e-10	-1.25309
104569374	chr14:104569374:C:T	1.3327e-05	-1.07666e-10	-1.30608	1.94298e-05	-1.07666e-10	-1.34502	2.00762e-05	-1.07666e-10	-1.34237
104569418	chr14:104569418:G:A	2.902e-05	0.835626	-1.36352	4.48844e-05	0.857672	-1.3654	4.46025e-05	0.822356	-1.36647
104569593	chr14:104569593:G:A	2.79695e-06	-1.53925	-1.32809	4.081e-06	-1.54522	-1.36026	4.25408e-06	-1.54226	-1.35176
104569773	chr14:104569773:A:T	1.24806e-05	-1.07666e-10	-1.3717	1.88847e-05	-1.07666e-10	-1.37347	1.9472e-05	-1.07666e-10	-1.37293
104569808	chr14:104569808:G:C	2.48577e-05	-1.07666e-10	-0.682704	4.09295e-05	-1.07666e-10	-0.599973	3.92116e-05	-1.07666e-10	-0.67293
104569899	chr14:104569899:G:A	3.10842e-05	-1.07666e-10	-0.459174	5.27118e-05	-1.07666e-10	-0.346985	5.4253e-05	-1.07666e-10	-0.348244
104569902	chr14:104569902:G:A	1.28592e-05	-1.07666e-10	-1.34181	1.97379e-05	-1.07666e-10	-1.32928	2.02838e-05	-1.07666e-10	-1.33208
104570126	chr14:104570126:G:C	1.27753e-05	-1.07666e-10	-1.34836	1.8937e-05	-1.07666e-10	-1.37071	1.95544e-05	-1.07666e-10	-1.3687
104570219	chr14:104570219:G:A	1.74271e-05	-1.07666e-10	-1.03785	2.54429e-05	-1.07666e-10	-1.07539	2.65425e-05	-1.07666e-10	-1.06315
104570252	chr14:104570252:G:A	3.11597e-05	-1.07666e-10	-0.456747	5.28851e-05	-1.07666e-10	-0.343702	5.43835e-05	-1.07666e-10	-0.345841
104570319	chr14:104570319:C:T	1.26979e-05	-1.07666e-10	-1.35444	1.90733e-05	-1.07666e-10	-1.36354	1.97428e-05	-1.07666e-10	-1.35911
104570332	chr14:104570332:T:C	2.13114e-05	-1.07666e-10	-0.836631	2.971e-05	-1.07666e-10	-0.92034	3.00393e-05	-1.07666e-10	-0.939394
104570579	chr14:104570579:C:T	1.69192e-05	-1.07666e-10	-1.06742	2.47149e-05	-1.07666e-10	-1.10442	2.57957e-05	-1.07666e-10	-1.0917
104570891	chr14:104570891:T:C	0.000119025	-1.07666e-10	0.883457	0.000231916	-1.07666e-10	1.13455	0.000219444	-1.07666e-10	1.04919
104571007	chr14:104571007:G:A	1.24737e-05	-1.07666e-10	-1.37225	1.89616e-05	-1.07666e-10	-1.36941	1.95082e-05	-1.07666e-10	-1.37107
104571034	chr14:104571034:G:A	0.000200314	-1.07666e-10	1.40401	0.000404544	-1.07666e-10	1.69094	0.000385162	-1.07666e-10	1.61176
104571088	chr14:104571088:A:G	1.24791e-05	-1.07666e-10	-1.37182	1.89495e-05	-1.07666e-10	-1.37005	1.94973e-05	-1.07666e-10	-1.37163
104571171	chr14:104571171:G:A	1.48164e-05	-1.07666e-10	-1.20014	2.23536e-05	-1.07666e-10	-1.20484	2.32292e-05	-1.07666e-10	-1.19649
104571172	chr14:104571172:T:C	1.48164e-05	-1.07666e-10	-1.20014	2.23536e-05	-1.07666e-10	-1.20484	2.32292e-05	-1.07666e-10	-1.19649
104571173	chr14:104571173:G:A	4.94152e-06	-0.994416	-1.30378	7.76281e-06	-0.953234	-1.30924	7.8242e-06	-0.970507	-1.31417
104571220	chr14:104571220:T:C	1.24674e-05	-1.07666e-10	-1.37275	1.89837e-05	-1.07666e-10	-1.36824	1.95261e-05	-1.07666e-10	-1.37015
104571434	chr14:104571434:G:A	2.19467e-05	-1.07666e-10	-0.807259	3.57182e-05	-1.07666e-10	-0.736163	3.44168e-05	-1.07666e-10	-0.803358
104571661	chr14:104571661:C:T	1.27982e-05	-1.07666e-10	-1.34657	1.91852e-05	-1.07666e-10	-1.35769	1.98807e-05	-1.07666e-10	-1.35215
104572164	chr14:104572164:C:G	1.72474e-05	-1.07666e-10	-1.04821	2.51996e-05	-1.07666e-10	-1.08499	2.62749e-05	-1.07666e-10	-1.07329
104572304	chr14:104572304:G:C	1.251e-05	-1.07666e-10	-1.36935	1.92544e-05	-1.07666e-10	-1.35408	1.99859e-05	-1.07666e-10	-1.34688
104572647	chr14:104572647:C:A	1.44366e-05	-1.07666e-10	-1.22611	2.05073e-05	-1.07666e-10	-1.29104	2.12517e-05	-1.07666e-10	-1.28547
104572648	chr14:104572648:C:G	1.43975e-05	-1.07666e-10	-1.22882	2.04658e-05	-1.07666e-10	-1.29307	2.12073e-05	-1.07666e-10	-1.28756
104572653	chr14:104572653:G:A	1.25412e-05	-1.07666e-10	-1.36686	1.89926e-05	-1.07666e-10	-1.36778	1.9645e-05	-1.07666e-10	-1.36408
104573071	chr14:104573071:G:A	1.37873e-05	-1.07666e-10	-1.27212	2.11631e-05	-1.07666e-10	-1.25957	2.16762e-05	-1.07666e-10	-1.26569
104573100	chr14:104573100:G:A	5.21001e-05	-1.07666e-10	0.0572925	7.18951e-05	-1.07666e-10	-0.0366155	7.42494e-05	-1.07666e-10	-0.0344728
104573110	chr14:104573110:T:C	1.63791e-05	-1.07666e-10	-1.09987	3.69792e-05	-1.07666e-10	-0.701467	3.56418e-05	-1.07666e-10	-0.768383
104573154	chr14:104573154:G:A	1.36817e-05	-1.07666e-10	-1.27981	2.03671e-05	-1.07666e-10	-1.29791	2.07606e-05	-1.07666e-10	-1.30884
104573453	chr14:104573453:C:T	1.27762e-05	-1.07666e-10	-1.34829	1.91281e-05	-1.07666e-10	-1.36067	1.97556e-05	-1.07666e-10	-1.35847
104573468	chr14:104573468:G:A	1.33425e-05	-1.07666e-10	-1.30492	2.05953e-05	-1.07666e-10	-1.28676	2.11537e-05	-1.07666e-10	-1.29009
104573489	chr14:104573489:C:T	1.31955e-05	-1.07666e-10	-1.316	2.01852e-05	-1.07666e-10	-1.30687	2.06865e-05	-1.07666e-10	-1.31242
104573659	chr14:104573659:C:T	1.25483e-05	-1.07666e-10	-1.36629	1.88894e-05	-1.07666e-10	-1.37322	1.94624e-05	-1.07666e-10	-1.37342
104574072	chr14:104574072:T:C	1.67535e-05	-1.07666e-10	-1.07726	2.76858e-05	-1.07666e-10	-0.990903	2.81354e-05	-1.07666e-10	-1.00487
104574087	chr14:104574087:T:C	2.31228e-05	-1.07666e-10	-0.755055	3.45157e-05	-1.07666e-10	-0.770411	3.55311e-05	-1.07666e-10	-0.771495
104574484	chr14:104574484:A:G	8.20731e-06	-1.39168	-0.399165	1.35249e-05	-1.39967	-0.307619	1.32865e-05	-1.41225	-0.342905
104574537	chr14:104574537:T:TC	3.72394e-05	-1.07666e-10	-0.278505	4.45806e-05	-1.07666e-10	-0.514526	4.73472e-05	-1.07666e-10	-0.484394
104574538	chr14:104574538:TGAA:T	3.72394e-05	-1.07666e-10	-0.278505	4.45806e-05	-1.07666e-10	-0.514526	4.73472e-05	-1.07666e-10	-0.484394
104574579	chr14:104574579:A:C	0.000117271	2.21821	-1.34959	0.000161289	2.14364	-1.37226	0.000190502	2.28122	-1.37346
104574618	chr14:104574618:A:G	2.66048e-05	-1.07666e-10	-0.614782	4.51098e-05	-1.07666e-10	-0.502725	4.536e-05	-1.07666e-10	-0.527272
104574651	chr14:104574651:G:A	1.38678e-05	0.0211464	-1.28745	1.99378e-05	0.0259469	-1.34515	2.02801e-05	0.00514572	-1.33741
104575260	chr14:104575260:C:T	1.25963e-05	-1.07666e-10	-1.36247	1.89829e-05	-1.07666e-10	-1.36829	1.96126e-05	-1.07666e-10	-1.36573
104575634	chr14:104575634:C:T	1.25234e-05	-1.07666e-10	-1.36828	1.88897e-05	-1.07666e-10	-1.37321	1.94652e-05	-1.07666e-10	-1.37328
104575698	chr14:104575698:T:C	1.5318e-05	-1.07666e-10	-1.16684	2.63093e-05	-1.07666e-10	-1.0419	2.63428e-05	-1.07666e-10	-1.07071
104575939	chr14:104575939:G:A	1.64615e-05	-1.07666e-10	-1.09485	2.37547e-05	-1.07666e-10	-1.14404	2.44222e-05	-1.07666e-10	-1.14641
104576120	chr14:104576120:T:A	1.28457e-05	-1.07666e-10	-1.34286	1.92787e-05	-1.07666e-10	-1.35282	1.98427e-05	-1.07666e-10	-1.35407
104576171	chr14:104576171:C:T	1.97057e-05	-1.07666e-10	-0.914964	2.79832e-05	-1.07666e-10	-0.98022	2.87569e-05	-1.07666e-10	-0.983024
104576427	chr14:104576427:T:C	1.54275e-05	-1.07666e-10	-1.15972	2.44337e-05	-1.07666e-10	-1.11586	2.42187e-05	-1.07666e-10	-1.15478
104576429	chr14:104576429:C:T	1.77808e-05	-1.07666e-10	-1.01776	2.79576e-05	-1.07666e-10	-0.981135	2.96379e-05	-1.07666e-10	-0.952848
104576516	chr14:104576516:C:T	4.83335e-06	-1.39697	-0.923366	6.47153e-06	-1.32037	-1.12404	6.50905e-06	-1.34505	-1.12366
104576590	chr14:104576590:T:G	5.8302e-05	1.36051	-1.19075	0.000103595	1.47539	-1.14672	0.0001051	1.48715	-1.17414
104577054	chr14:104577054:C:T	2.89148e-05	-1.07666e-10	-0.531521	4.00857e-05	-1.07666e-10	-0.620803	4.12566e-05	-1.07666e-10	-0.622092
104577088	chr14:104577088:A:C	1.2964e-05	-1.07666e-10	-1.3337	1.92e-05	-1.07666e-10	-1.35692	1.97914e-05	-1.07666e-10	-1.35665
104577172	chr14:104577172:C:T	2.90657e-05	-1.07666e-10	-0.526314	5.25575e-05	-1.07666e-10	-0.349917	5.06185e-05	-1.07666e-10	-0.417585
104577545	chr14:104577545:T:C	1.25035e-05	-1.07666e-10	-1.36987	1.90428e-05	-1.07666e-10	-1.36514	1.96353e-05	-1.07666e-10	-1.36457
104577778	chr14:104577778:T:G	1.42715e-05	-1.07666e-10	-1.23761	2.18211e-05	-1.07666e-10	-1.22894	2.22285e-05	-1.07666e-10	-1.24053
104577806	chr14:104577806:G:A	1.32127e-05	-1.07666e-10	-1.3147	1.97363e-05	-1.07666e-10	-1.32937	2.04816e-05	-1.07666e-10	-1.32238
104577896	chr14:104577896:C:T	7.12648e-05	1.56707	-1.19654	0.000127976	1.68611	-1.14609	0.000131336	1.72654	-1.19069
104578039	chr14:104578039:C:A	1.77154e-05	-1.07666e-10	-1.02144	2.53666e-05	-1.07666e-10	-1.07839	2.60638e-05	-1.07666e-10	-1.08135
104578207	chr14:104578207:G:A	1.4518e-05	-1.07666e-10	-1.22049	2.263e-05	-1.07666e-10	-1.19255	2.30948e-05	-1.07666e-10	-1.2023
104578321	chr14:104578321:C:T	3.63139e-05	-1.07666e-10	-0.303673	6.60186e-05	-1.07666e-10	-0.121887	6.36881e-05	-1.07666e-10	-0.187904
104578408	chr14:104578408:G:A	1.16317e-05	-1.44214	-3.65436e-10	1.73298e-05	-1.4594	-3.65436e-10	1.75774e-05	-1.47529	-3.65436e-10
104578677	chr14:104578677:G:A	5.14672e-06	-1.52918	-0.728332	6.14185e-06	-1.54071	-0.955985	6.32e-06	-1.54291	-0.955271
104578694	chr14:104578694:G:A	4.30019e-05	-1.07666e-10	-0.134629	5.96521e-05	-1.07666e-10	-0.223295	6.12218e-05	-1.07666e-10	-0.227398
104578729	chr14:104578729:C:T	1.25654e-05	-1.07666e-10	-1.36493	1.89669e-05	-1.07666e-10	-1.36913	1.95301e-05	-1.07666e-10	-1.36995
104578850	chr14:104578850:C:T	1.24597e-05	-1.07666e-10	-1.37337	1.89291e-05	-1.07666e-10	-1.37112	1.94992e-05	-1.07666e-10	-1.37153
104578916	chr14:104578916:G:T	1.25803e-05	-1.07666e-10	-1.36374	1.92664e-05	-1.07666e-10	-1.35346	1.99683e-05	-1.07666e-10	-1.34775
104579085	chr14:104579085:C:T	1.40037e-05	-1.07666e-10	-1.25655	2.06458e-05	-1.07666e-10	-1.28431	2.10358e-05	-1.07666e-10	-1.29568
104579585	chr14:104579585:A:G	6.71197e-05	1.67788	-1.36727	0.000104615	1.52966	-1.1912	9.99387e-05	1.49114	-1.22848
104579960	chr14:104579960:C:T	1.32127e-05	-1.07666e-10	-1.3147	1.97363e-05	-1.07666e-10	-1.32937	2.04816e-05	-1.07666e-10	-1.32238
104580235	chr14:104580235:T:C	1.45658e-05	-1.07666e-10	-1.21719	1.97789e-05	-1.07666e-10	-1.32721	2.05265e-05	-1.07666e-10	-1.32018
104580309	chr14:104580309:G:A	1.25084e-05	-1.07666e-10	-1.36947	1.913e-05	-1.07666e-10	-1.36056	1.9776e-05	-1.07666e-10	-1.35743
104580326	chr14:104580326:G:A	1.30694e-05	-1.07666e-10	-1.3256	1.94023e-05	-1.07666e-10	-1.34643	2.00686e-05	-1.07666e-10	-1.34274
104580391	chr14:104580391:T:C	1.26437e-05	-1.07666e-10	-1.35871	1.96755e-05	-1.07666e-10	-1.33245	1.99586e-05	-1.07666e-10	-1.34824
104581040	chr14:104581040:G:A	1.32127e-05	-1.07666e-10	-1.3147	1.97363e-05	-1.07666e-10	-1.32937	2.04816e-05	-1.07666e-10	-1.32238
104581374	chr14:104581374:T:A	1.41521e-05	-1.07666e-10	-1.24601	2.08877e-05	-1.07666e-10	-1.27267	2.16077e-05	-1.07666e-10	-1.26885
104581498	chr14:104581498:T:C	1.33415e-05	-1.07666e-10	-1.305	1.95368e-05	-1.07666e-10	-1.33953	2.01872e-05	-1.07666e-10	-1.33685
104581746	chr14:104581746:G:A	1.27809e-05	-1.07666e-10	-1.34792	1.95959e-05	-1.07666e-10	-1.3365	2.00925e-05	-1.07666e-10	-1.34155
104581816	chr14:104581816:CAG:C	4.69458e-06	-1.07129	-1.27817	6.62073e-06	-1.12891	-1.29271	6.73186e-06	-1.14477	-1.29028
104581864	chr14:104581864:G:T	0.000782816	-1.07666e-10	2.76702	0.00141444	-1.07666e-10	2.94266	0.00132204	-1.07666e-10	2.84503
104582084	chr14:104582084:A:C	1.25608e-05	-1.07666e-10	-1.36529	1.99436e-05	-1.07666e-10	-1.31891	2.01782e-05	-1.07666e-10	-1.3373
104582213	chr14:104582213:G:A	1.45782e-05	-1.07666e-10	-1.21635	2.27189e-05	-1.07666e-10	-1.18863	2.32268e-05	-1.07666e-10	-1.1966
104582407	chr14:104582407:C:T	1.35379e-05	-1.07666e-10	-1.29038	2.09648e-05	-1.07666e-10	-1.26898	2.18606e-05	-1.07666e-10	-1.25722
104582989	chr14:104582989:G:A	1.26695e-05	-1.07666e-10	-1.35668	1.94051e-05	-1.07666e-10	-1.34629	2.0127e-05	-1.07666e-10	-1.33984
104583467	chr14:104583467:C:T	1.94469e-05	-1.07666e-10	-0.928188	2.51807e-05	-1.07666e-10	-1.08575	2.62585e-05	-1.07666e-10	-1.07391
104583469	chr14:104583469:C:T	4.80442e-05	-1.07666e-10	-0.0237529	6.5753e-05	-1.07666e-10	-0.125919	6.81093e-05	-1.07666e-10	-0.120788
104583635	chr14:104583635:C:T	3.05033e-05	-1.07666e-10	-0.478038	4.16619e-05	-1.07666e-10	-0.582236	4.33227e-05	-1.07666e-10	-0.573226
104584326	chr14:104584326:C:G	1.3711e-05	-1.07666e-10	-1.27767	2.03297e-05	-1.07666e-10	-1.29974	2.10022e-05	-1.07666e-10	-1.29727
104584422	chr14:104584422:A:G	2.10688e-05	-1.07666e-10	-0.84808	2.68293e-05	-1.07666e-10	-1.02233	2.79949e-05	-1.07666e-10	-1.00988
104584587	chr14:104584587:G:A	0.000142319	1.57902	-0.516824	0.000253672	1.70031	-0.47609	0.000248584	1.68921	-0.515335
104584624	chr14:104584624:C:T	1.27089e-05	-1.07666e-10	-1.35357	1.91311e-05	-1.07666e-10	-1.36051	1.96883e-05	-1.07666e-10	-1.36188
104584629	chr14:104584629:C:T	0.000109174	1.71904	-0.921969	0.000197449	1.83626	-0.862605	0.000196432	1.82805	-0.889636
104585118	chr14:104585118:C:G	1.33959e-05	-1.07666e-10	-1.30092	1.92504e-05	-1.07666e-10	-1.35429	1.99402e-05	-1.07666e-10	-1.34916
104585164	chr14:104585164:G:C	1.24602e-05	-1.07666e-10	-1.37334	1.8961e-05	-1.07666e-10	-1.36944	1.95328e-05	-1.07666e-10	-1.36981
104585880	chr14:104585880:A:G	6.47697e-05	-1.07666e-10	0.274964	0.000107168	-1.07666e-10	0.362574	0.000107805	-1.07666e-10	0.338424
104585919	chr14:104585919:G:A	0.000118998	1.75212	-0.868885	0.000211308	1.87143	-0.829933	0.00020879	1.86006	-0.860631
104586014	chr14:104586014:A:T	6.26907e-05	-1.07666e-10	0.24234	8.47002e-05	-1.07666e-10	0.127293	8.8162e-05	-1.07666e-10	0.137274
104586172	chr14:104586172:A:G	9.18117e-05	1.83334	-1.20948	0.000162619	1.90124	-1.12166	0.000163715	1.91321	-1.15698
104586303	chr14:104586303:A:G	1.28926e-05	-1.07666e-10	-1.33922	1.89294e-05	-1.07666e-10	-1.37111	1.95655e-05	-1.07666e-10	-1.36814
104586652	chr14:104586652:G:A	1.24583e-05	-1.07666e-10	-1.37348	1.88892e-05	-1.07666e-10	-1.37323	1.94633e-05	-1.07666e-10	-1.37337
104586685	chr14:104586685:G:A	3.87129e-06	-1.34228	-1.2	5.80743e-06	-1.38877	-1.16391	5.9923e-06	-1.38887	-1.16255
104587228	chr14:104587228:A:G	1.40061e-05	-1.07666e-10	-1.25638	2.06772e-05	-1.07666e-10	-1.28279	2.10728e-05	-1.07666e-10	-1.29392
104587628	chr14:104587628:G:A	1.29282e-05	-1.07666e-10	-1.33646	1.92904e-05	-1.07666e-10	-1.35222	1.98492e-05	-1.07666e-10	-1.35374
104587650	chr14:104587650:G:A	1.69919e-05	-1.07666e-10	-1.06314	2.69845e-05	-1.07666e-10	-1.01656	2.77481e-05	-1.07666e-10	-1.01873
104587707	chr14:104587707:C:T	3.35168e-06	-1.54811	-1.1383	4.3651e-06	-1.54943	-1.28875	4.55309e-06	-1.5509	-1.2752
104587746	chr14:104587746:C:T	7.9048e-05	-1.07666e-10	0.474182	0.000105709	-1.07666e-10	0.348867	0.000110242	-1.07666e-10	0.360777
104587852	chr14:104587852:G:A	1.44778e-05	-1.07666e-10	-1.22326	2.31181e-05	-1.07666e-10	-1.17121	2.33838e-05	-1.07666e-10	-1.18986
104587923	chr14:104587923:A:G	1.25843e-05	-1.07666e-10	-1.36343	1.91288e-05	-1.07666e-10	-1.36063	1.95764e-05	-1.07666e-10	-1.36758
104588343	chr14:104588343:G:GC	4.85386e-06	-1.40617	-0.909928	5.78441e-06	-1.46134	-1.09532	6.36785e-06	-1.44091	-1.04973
104588372	chr14:104588372:T:A	2.08904e-05	-1.07666e-10	-0.856583	3.44206e-05	-1.07666e-10	-0.77317	3.38953e-05	-1.07666e-10	-0.818626
104588587	chr14:104588587:G:A	1.31487e-05	-1.07666e-10	-1.31955	1.94407e-05	-1.07666e-10	-1.34445	2.01066e-05	-1.07666e-10	-1.34086
104588597	chr14:104588597:A:G	1.25164e-05	-1.07666e-10	-1.36883	2.11603e-05	-1.07666e-10	-1.2597	2.11943e-05	-1.07666e-10	-1.28817
104588735	chr14:104588735:C:T	7.92197e-05	-1.07666e-10	0.476351	0.000105932	-1.07666e-10	0.35097	0.000110474	-1.07666e-10	0.36288
104588834	chr14:104588834:C:T	1.24691e-05	-1.07666e-10	-1.37262	1.88853e-05	-1.07666e-10	-1.37344	1.94663e-05	-1.07666e-10	-1.37322
104588967	chr14:104588967:A:G	7.49512e-06	-1.39547	-0.486155	1.23486e-05	-1.32084	-0.477441	1.2862e-05	-1.31718	-0.470448
104589022	chr14:104589022:T:C	4.67125e-06	-1.45042	-0.904027	5.81812e-06	-1.46594	-1.08491	5.90242e-06	-1.49058	-1.07595
104589344	chr14:104589344:C:G	2.25463e-05	-1.07666e-10	-0.780302	3.59063e-05	-1.07666e-10	-0.730911	3.80442e-05	-1.07666e-10	-0.703153
104589452	chr14:104589452:A:G	1.30903e-05	-1.07666e-10	-1.324	1.95762e-05	-1.07666e-10	-1.33751	2.03441e-05	-1.07666e-10	-1.32911
104589560	chr14:104589560:G:A	4.44349e-06	-1.03706	-1.36737	6.36931e-06	-1.08711	-1.37322	6.45557e-06	-1.10407	-1.37289
104589607	chr14:104589607:A:G	2.94893e-06	-1.50634	-1.3081	4.36088e-06	-1.4811	-1.35805	4.44732e-06	-1.49205	-1.35756
104589622	chr14:104589622:G:A	8.05357e-06	-1.50916	-0.300598	1.01047e-05	-1.48643	-0.512391	1.01676e-05	-1.49626	-0.526432
104589623	chr14:104589623:G:A	1.67323e-05	-1.07666e-10	-1.07853	2.37616e-05	-1.07666e-10	-1.14375	2.50117e-05	-1.07666e-10	-1.12256
104589717	chr14:104589717:A:G	1.30523e-05	-1.07666e-10	-1.32691	2.04053e-05	-1.07666e-10	-1.29603	2.07967e-05	-1.07666e-10	-1.30711
104589761	chr14:104589761:G:A	0.000114821	-1.07666e-10	0.847502	0.000222611	-1.07666e-10	1.0936	0.000207757	-1.07666e-10	0.994466
104589768	chr14:104589768:C:G	7.51139e-06	-1.14498	-0.734477	9.01738e-06	-1.21341	-0.899257	9.47277e-06	-1.21911	-0.874373
104589902	chr14:104589902:G:A	1.4389e-05	-1.07666e-10	-1.22941	2.17896e-05	-1.07666e-10	-1.23039	2.22366e-05	-1.07666e-10	-1.24016
104589910	chr14:104589910:T:C	1.11434e-05	-1.38486	-0.100163	9.53896e-06	-1.44593	-0.61051	1.03588e-05	-1.43608	-0.56798
104589933	chr14:104589933:G:A	1.04866e-05	-1.54577	-3.65436e-10	1.60976e-05	-1.53315	-3.65436e-10	1.6664e-05	-1.52865	-3.65436e-10
104590608	chr14:104590608:C:T	4.11133e-05	-1.07666e-10	-0.179542	7.9042e-05	-1.07666e-10	0.0581552	8.07024e-05	-1.07666e-10	0.0488659
104590649	chr14:104590649:G:A	1.26294e-05	-1.07666e-10	-1.35984	1.90126e-05	-1.07666e-10	-1.36672	1.96538e-05	-1.07666e-10	-1.36363
104590762	chr14:104590762:A:G	2.18669e-05	-1.07666e-10	-0.810899	3.95396e-05	-1.07666e-10	-0.634522	3.98185e-05	-1.07666e-10	-0.657572
104590765	chr14:104590765:A:G	0.000115753	1.58531	-0.729719	0.000186968	1.6256	-0.706491	0.000184934	1.56458	-0.686488
104591003	chr14:104591003:C:T	1.39725e-05	-0.858958	-0.399827	1.52269e-05	-0.959312	-0.629451	1.57121e-05	-0.969677	-0.617795
104591132	chr14:104591132:G:A	3.78963e-05	0.502153	-0.763174	6.11895e-05	0.582305	-0.780153	6.31795e-05	0.558216	-0.754138
104591192	chr14:104591192:A:G	4.01164e-05	0.575339	-0.779427	6.4881e-05	0.656907	-0.796177	6.69675e-05	0.632818	-0.770512
104591611	chr14:104591611:C:T	0.000197363	1.80245	-0.413283	0.000164342	1.71397	-0.923846	0.000173684	1.68482	-0.869482
104592106	chr14:104592106:G:A	1.73908e-05	-1.07666e-10	-1.03993	2.4973e-05	-1.07666e-10	-1.09403	2.60398e-05	-1.07666e-10	-1.08228
104592161	chr14:104592161:A:G	1.3689e-05	-1.07666e-10	-1.27928	2.0304e-05	-1.07666e-10	-1.30101	2.10893e-05	-1.07666e-10	-1.29314
104592272	chr14:104592272:T:C	1.68843e-05	-1.07666e-10	-1.06949	2.5062e-05	-1.07666e-10	-1.09047	2.56397e-05	-1.07666e-10	-1.09776
104592288	chr14:104592288:G:A	4.07059e-05	0.61005	-0.79955	6.50263e-05	0.691908	-0.82894	6.70885e-05	0.667324	-0.803213
104592473	chr14:104592473:G:T	1.60326e-05	-1.07666e-10	-1.12125	2.38545e-05	-1.07666e-10	-1.13985	2.44014e-05	-1.07666e-10	-1.14726
104592522	chr14:104592522:GCA:G	4.96207e-05	0.00853426	-3.65436e-10	7.64234e-05	0.0244648	-3.65436e-10	7.63577e-05	-0.00647374	-3.65436e-10
104593236	chr14:104593236:C:T	0.000209516	1.9194	-0.470474	0.000178741	1.83078	-0.956659	0.00018855	1.80248	-0.905013
104593687	chr14:104593687:A:G	4.21606e-05	0.371505	-0.525892	6.63633e-05	0.443397	-0.560078	6.89401e-05	0.419345	-0.528009
104593692	chr14:104593692:T:C	0.000331686	1.85051	0.0578071	0.000265625	1.76308	-0.492817	0.000286225	1.73145	-0.416571
104593885	chr14:104593885:G:A	1.24594e-05	-1.07666e-10	-1.3734	1.88925e-05	-1.07666e-10	-1.37306	1.94773e-05	-1.07666e-10	-1.37265
104593932	chr14:104593932:C:T	4.98307e-06	-0.940513	-1.34931	7.43009e-06	-0.990942	-1.31534	7.44615e-06	-1.01191	-1.3223
104594024	chr14:104594024:C:T	9.86758e-06	-0.809099	-0.79752	1.15253e-05	-0.908244	-0.959034	1.17267e-05	-0.921109	-0.958926
104594031	chr14:104594031:A:C	0.00035972	1.99857	-0.00911213	0.000291172	1.91026	-0.548169	0.000313531	1.87788	-0.471882
104594295	chr14:104594295:T:C	0.000204123	1.95212	-0.529275	0.000176118	1.85596	-0.996632	0.000185315	1.82724	-0.947088
104594795	chr14:104594795:C:T	4.9452e-06	-0.953887	-1.34357	7.41143e-06	-1.0033	-1.3055	7.41333e-06	-1.02443	-1.31419
104595434	chr14:104595434:G:A	1.44606e-05	-1.07666e-10	-1.22445	2.17991e-05	-1.07666e-10	-1.22995	2.24952e-05	-1.07666e-10	-1.2286
104595665	chr14:104595665:A:G	1.71391e-05	-0.814221	-0.240292	1.83755e-05	-0.917614	-0.483192	1.88751e-05	-0.928436	-0.47562
104595853	chr14:104595853:G:A	0.000394083	2.14186	-0.0611711	0.000299638	2.04285	-0.652103	0.000318682	2.01187	-0.589577
104595965	chr14:104595965:CTT:C	1.4869e-05	-1.1966	-3.65436e-10	2.26761e-05	-1.19051	-3.65436e-10	2.39097e-05	-1.16762	-3.65436e-10
104596391	chr14:104596391:T:C	3.74628e-05	-1.07666e-10	-0.272525	5.30579e-05	-1.07666e-10	-0.340441	5.38905e-05	-1.07666e-10	-0.354948
104596866	chr14:104596866:A:G	1.57646e-05	-0.937266	-0.200838	1.72673e-05	-1.02957	-0.433445	1.75997e-05	-1.03888	-0.435137
104596916	chr14:104596916:C:T	0.000114361	1.35088	-0.507389	9.91205e-05	1.26491	-0.980401	0.000104929	1.24072	-0.929337
104597267	chr14:104597267:G:A	1.94694e-05	-1.07666e-10	-0.927031	3.13314e-05	-1.07666e-10	-0.867204	3.29171e-05	-1.07666e-10	-0.847909
104597730	chr14:104597730:T:C	1.0478e-05	-1.54659	-3.65436e-10	1.58275e-05	-1.55007	-3.65436e-10	1.62985e-05	-1.55083	-3.65436e-10
104598120	chr14:104598120:C:T	0.000785463	1.35171	1.41869	0.000752065	1.30736	1.00364	0.000793679	1.2681	1.06668
104598137	chr14:104598137:T:G	6.49932e-05	-1.07666e-10	0.27841	8.81048e-05	-1.07666e-10	0.166703	8.64234e-05	-1.07666e-10	0.117356
104598147	chr14:104598147:A:G	1.27092e-05	-1.07666e-10	-1.35355	1.9105e-05	-1.07666e-10	-1.36187	1.97625e-05	-1.07666e-10	-1.35812
104598232	chr14:104598232:G:A	1.26808e-05	-1.07666e-10	-1.35579	1.90724e-05	-1.07666e-10	-1.36358	1.97234e-05	-1.07666e-10	-1.36009
104598668	chr14:104598668:G:A	1.8842e-05	-1.07666e-10	-0.959783	3.02346e-05	-1.07666e-10	-0.902837	3.17679e-05	-1.07666e-10	-0.883446
104598919	chr14:104598919:C:G	1.9225e-05	-1.40094	0.461278	2.69985e-05	-1.37489	0.358852	2.84384e-05	-1.39134	0.39718
104598930	chr14:104598930:G:A	7.39412e-06	-1.43953	-0.455656	1.13808e-05	-1.46726	-0.412632	1.14586e-05	-1.47623	-0.426926
104599115	chr14:104599115:A:G	1.68333e-05	-1.07666e-10	-1.07252	2.48806e-05	-1.07666e-10	-1.09774	2.53941e-05	-1.07666e-10	-1.10738
104599179	chr14:104599179:G:A	4.72905e-05	-1.07666e-10	-0.0395638	6.48539e-05	-1.07666e-10	-0.139688	6.8134e-05	-1.07666e-10	-0.120426
104599222	chr14:104599222:G:A	5.18135e-05	-1.07666e-10	0.0517767	6.73702e-05	-1.07666e-10	-0.101622	6.69142e-05	-1.07666e-10	-0.138491
104599667	chr14:104599667:G:A	1.3079e-05	-1.07666e-10	-1.32487	1.94077e-05	-1.07666e-10	-1.34615	1.99661e-05	-1.07666e-10	-1.34787
104599772	chr14:104599772:G:C	1.1002e-05	-1.4978	-3.65436e-10	1.6624e-05	-1.50098	-3.65436e-10	1.69891e-05	-1.50933	-3.65436e-10
104599950	chr14:104599950:AG:A	9.39023e-05	-1.07666e-10	0.646382	0.000127066	-1.07666e-10	0.532881	0.000124334	-1.07666e-10	0.481069
104600007	chr14:104600007:C:T	9.25682e-05	-1.07666e-10	0.632072	0.000125319	-1.07666e-10	0.519039	0.000122648	-1.07666e-10	0.467413
104600473	chr14:104600473:T:C	5.05252e-06	-1.03643	-1.23955	7.84603e-06	-1.08457	-1.16724	7.83999e-06	-1.09861	-1.18406
104600548	chr14:104600548:T:C	3.00388e-05	-1.07666e-10	-0.493384	4.38e-05	-1.07666e-10	-0.53219	4.44238e-05	-1.07666e-10	-0.548127
104600590	chr14:104600590:T:C	8.5393e-06	-0.645371	-1.10582	1.245e-05	-0.741065	-1.04904	1.2171e-05	-0.755816	-1.08703
104600594	chr14:104600594:T:C	1.0462e-05	-1.54812	-3.65436e-10	1.58639e-05	-1.54778	-3.65436e-10	1.63673e-05	-1.54662	-3.65436e-10
104600704	chr14:104600704:C:G	1.54969e-05	-1.07666e-10	-1.15523	2.13292e-05	-1.07666e-10	-1.25174	2.2218e-05	-1.07666e-10	-1.241
104601036	chr14:104601036:C:T	7.20307e-05	1.05121	-0.669995	6.63143e-05	0.966678	-1.0841	7.43449e-05	1.00299	-1.03618
104601505	chr14:104601505:A:G	1.35396e-05	-1.07666e-10	-1.29025	2.01922e-05	-1.07666e-10	-1.30653	2.11231e-05	-1.07666e-10	-1.29153
104601691	chr14:104601691:G:GA	1.86535e-05	-1.07666e-10	-0.969841	2.99011e-05	-1.07666e-10	-0.91393	3.14643e-05	-1.07666e-10	-0.893049
104601776	chr14:104601776:C:T	1.35375e-05	-1.07666e-10	-1.29041	2.01895e-05	-1.07666e-10	-1.30666	2.112e-05	-1.07666e-10	-1.29168
104601790	chr14:104601790:T:C	0.000594187	2.54662	-0.0552971	0.000996705	2.64195	-0.0493196	0.000902889	2.56452	-0.100823
104601802	chr14:104601802:G:A	2.14184e-05	-1.07666e-10	-0.831624	3.16397e-05	-1.07666e-10	-0.857413	3.26023e-05	-1.07666e-10	-0.857519
104601910	chr14:104601910:T:C	0.000683962	2.73914	-0.107107	0.00114884	2.83712	-0.102437	0.00104096	2.758	-0.152004
104602163	chr14:104602163:G:A	0.000674705	3.14054	-0.522142	0.00115177	3.23134	-0.494104	0.00103726	3.15713	-0.55469
104602173	chr14:104602173:G:A	1.50371e-05	-1.07666e-10	-1.18535	2.08946e-05	-1.07666e-10	-1.27233	2.17754e-05	-1.07666e-10	-1.26112
104602305	chr14:104602305:A:G	1.35114e-05	-1.07666e-10	-1.29234	1.98733e-05	-1.07666e-10	-1.32245	2.02803e-05	-1.07666e-10	-1.33225
104602455	chr14:104602455:C:T	1.63481e-05	-1.07666e-10	-1.10176	2.227e-05	-1.07666e-10	-1.20858	2.327e-05	-1.07666e-10	-1.19474
104602794	chr14:104602794:A:T	1.58117e-05	-1.07666e-10	-1.13513	2.17037e-05	-1.07666e-10	-1.23434	2.26532e-05	-1.07666e-10	-1.2216
104603148	chr14:104603148:T:C	3.68174e-05	-1.07666e-10	-0.289903	5.34528e-05	-1.07666e-10	-0.333026	5.41208e-05	-1.07666e-10	-0.350683
104603237	chr14:104603237:T:C	3.97201e-05	-1.07666e-10	-0.214017	5.52615e-05	-1.07666e-10	-0.299748	5.51434e-05	-1.07666e-10	-0.331964
104603302	chr14:104603302:C:T	1.38636e-05	-1.07666e-10	-1.26661	2.14617e-05	-1.07666e-10	-1.24555	2.18165e-05	-1.07666e-10	-1.25923
104603756	chr14:104603756:G:T	8.02232e-06	-1.45978	-0.353866	1.14567e-05	-1.4382	-0.435048	1.18713e-05	-1.45945	-0.408332
104604148	chr14:104604148:A:G	8.50223e-06	-0.88949	-0.866054	1.07054e-05	-0.972086	-0.968986	1.1106e-05	-0.977486	-0.95693
104604445	chr14:104604445:T:C	1.75005e-05	-1.07666e-10	-1.03364	2.7164e-05	-1.07666e-10	-1.00993	2.83351e-05	-1.07666e-10	-0.997801
104604854	chr14:104604854:G:A	1.07573e-05	-1.52029	-3.65436e-10	1.61627e-05	-1.52912	-3.65436e-10	1.67552e-05	-1.5232	-3.65436e-10
104605001	chr14:104605001:A:G	1.03916e-05	-0.820233	-0.734645	1.28588e-05	-0.906809	-0.850989	1.33736e-05	-0.912221	-0.8364
104605005	chr14:104605005:A:G	1.24713e-05	-1.37245	-3.65436e-10	1.86074e-05	-1.38826	-3.65436e-10	1.89966e-05	-1.39764	-3.65436e-10
104605398	chr14:104605398:T:C	6.93593e-06	-0.699344	-1.25981	8.77453e-06	-0.810689	-1.32928	9.24251e-06	-0.809703	-1.30839
104605448	chr14:104605448:G:C	1.79347e-05	-1.07666e-10	-1.00914	2.82706e-05	-1.07666e-10	-0.970003	2.85863e-05	-1.07666e-10	-0.988975
104605478	chr14:104605478:G:C	6.40104e-05	1.1181	-0.854928	7.06017e-05	1.05007	-1.10484	7.88477e-05	1.0798	-1.05418
104605958	chr14:104605958:A:T	6.68344e-06	-1.40468	-0.591565	1.09134e-05	-1.38555	-0.536282	1.11437e-05	-1.40588	-0.525147
104606197	chr14:104606197:G:A	5.36216e-06	-1.01703	-1.19947	8.39235e-06	-1.06681	-1.1177	8.38176e-06	-1.07943	-1.13641
104606454	chr14:104606454:G:A	1.78726e-05	-1.07666e-10	-1.0126	2.58123e-05	-1.07666e-10	-1.06097	2.6834e-05	-1.07666e-10	-1.05223
104606619	chr14:104606619:G:A	1.55371e-05	-1.07666e-10	-1.15264	2.28193e-05	-1.07666e-10	-1.18422	2.33097e-05	-1.07666e-10	-1.19303
104606768	chr14:104606768:C:T	5.47538e-06	-0.993246	-1.20237	8.54939e-06	-1.04415	-1.12181	8.53443e-06	-1.05721	-1.14058
104606954	chr14:104606954:C:T	2.04942e-05	-1.07666e-10	-0.875732	2.67166e-05	-1.07666e-10	-1.02654	2.81642e-05	-1.07666e-10	-1.00385
104607830	chr14:104607830:T:C	5.46983e-06	-0.9937	-1.20293	8.55471e-06	-1.04344	-1.1219	8.53672e-06	-1.05698	-1.14055
104607956	chr14:104607956:T:C	1.27364e-05	-1.07666e-10	-1.35141	1.90201e-05	-1.07666e-10	-1.36633	1.95889e-05	-1.07666e-10	-1.36694
104608254	chr14:104608254:A:T	2.52121e-05	-1.39717	0.728616	3.43303e-05	-1.36518	0.589387	3.43107e-05	-1.39275	0.586305
104608703	chr14:104608703:G:T	1.24602e-05	-1.07666e-10	-1.37334	1.90403e-05	-1.07666e-10	-1.36527	1.94812e-05	-1.07666e-10	-1.37245
104608893	chr14:104608893:G:A	3.57532e-05	-1.07666e-10	-0.319235	6.30107e-05	-1.07666e-10	-0.16852	6.13385e-05	-1.07666e-10	-0.225494
104608999	chr14:104608999:G:A	3.06356e-05	-1.07666e-10	-0.473711	5.34349e-05	-1.07666e-10	-0.333361	5.25508e-05	-1.07666e-10	-0.380122
104609271	chr14:104609271:A:T	3.13747e-05	-1.07666e-10	-0.449871	4.56877e-05	-1.07666e-10	-0.489994	4.61573e-05	-1.07666e-10	-0.509848
104609839	chr14:104609839:T:C	5.21695e-06	-1.04264	-1.20132	8.17367e-06	-1.09033	-1.12058	8.15195e-06	-1.10427	-1.13937
104610063	chr14:104610063:G:A	2.52134e-05	-0.668499	-3.65436e-10	4.48504e-05	-0.508491	-3.65436e-10	5.33453e-05	-0.365116	-3.65436e-10
104610345	chr14:104610345:G:A	1.26685e-05	-1.07666e-10	-1.35676	1.96188e-05	-1.07666e-10	-1.33534	2.02246e-05	-1.07666e-10	-1.335
104610611	chr14:104610611:G:T	2.62226e-05	-0.629251	-3.65436e-10	4.25801e-05	-0.560438	-3.65436e-10	3.96421e-05	-0.66201	-3.65436e-10
104610996	chr14:104610996:T:C	0.000276157	-1.07666e-10	1.7251	0.000367595	-1.07666e-10	1.59516	0.000410913	-1.07666e-10	1.67648
104611089	chr14:104611089:C:T	1.26372e-05	-1.07666e-10	-1.35923	1.90292e-05	-1.07666e-10	-1.36585	1.97491e-05	-1.07666e-10	-1.3588
104611172	chr14:104611172:AT:A	3.17404e-05	-1.07666e-10	-0.438283	4.62173e-05	-1.07666e-10	-0.478471	4.67968e-05	-1.07666e-10	-0.496087
104611287	chr14:104611287:T:C	5.25434e-05	0.880014	-0.814248	5.2729e-05	0.800184	-1.14684	5.8152e-05	0.835695	-1.11454
104611389	chr14:104611389:C:T	1.283e-05	-1.07666e-10	-1.34409	1.9134e-05	-1.07666e-10	-1.36036	1.96251e-05	-1.07666e-10	-1.36509
104611573	chr14:104611573:C:T	5.03131e-06	-1.01151	-1.26868	7.73493e-06	-1.06138	-1.2047	7.75334e-06	-1.07453	-1.21925
104611706	chr14:104611706:A:G	5.89685e-06	-1.07992	-1.04154	8.59131e-06	-1.13362	-1.02745	8.63822e-06	-1.14329	-1.04241
104611778	chr14:104611778:G:T	1.29449e-05	-1.07666e-10	-1.33518	1.92543e-05	-1.07666e-10	-1.35409	1.972e-05	-1.07666e-10	-1.36027
104611872	chr14:104611872:C:T	1.24589e-05	-1.07666e-10	-1.37344	1.89119e-05	-1.07666e-10	-1.37203	1.94672e-05	-1.07666e-10	-1.37317
104611914	chr14:104611914:C:T	6.90358e-05	-1.07666e-10	0.338752	0.000103833	-1.07666e-10	0.330958	0.000106767	-1.07666e-10	0.328743
104611962	chr14:104611962:C:T	1.28777e-05	-1.07666e-10	-1.34038	1.91848e-05	-1.07666e-10	-1.3577	1.96618e-05	-1.07666e-10	-1.36322
104612834	chr14:104612834:T:C	2.82677e-05	-1.07666e-10	-0.554152	4.13543e-05	-1.07666e-10	-0.589649	4.18551e-05	-1.07666e-10	-0.607688
104613117	chr14:104613117:T:C	2.93395e-05	-1.07666e-10	-0.51694	5.09883e-05	-1.07666e-10	-0.380228	4.98837e-05	-1.07666e-10	-0.432207
104613130	chr14:104613130:T:C	3.04411e-05	-1.07666e-10	-0.480079	4.43541e-05	-1.07666e-10	-0.519618	4.48808e-05	-1.07666e-10	-0.537891
104613380	chr14:104613380:A:G	2.94648e-05	-1.07666e-10	-0.512677	4.29688e-05	-1.07666e-10	-0.55135	4.34927e-05	-1.07666e-10	-0.56931
104613477	chr14:104613477:A:G	1.46768e-05	-1.07666e-10	-1.2096	2.29207e-05	-1.07666e-10	-1.17978	2.35973e-05	-1.07666e-10	-1.18077
104613728	chr14:104613728:C:T	4.57688e-05	1.30046	-1.37273	6.69748e-05	1.26003	-1.36753	7.06651e-05	1.28722	-1.37117
104613774	chr14:104613774:A:T	1.2477e-05	-1.07666e-10	-1.37198	1.88999e-05	-1.07666e-10	-1.37267	1.95247e-05	-1.07666e-10	-1.37022
104613938	chr14:104613938:C:T	1.37753e-05	-1.07666e-10	-1.27299	2.05514e-05	-1.07666e-10	-1.2889	2.12474e-05	-1.07666e-10	-1.28567
104614004	chr14:104614004:G:T	0.000104505	-1.07666e-10	0.753359	0.00018595	-1.07666e-10	0.913654	0.000176363	-1.07666e-10	0.830643
104614245	chr14:104614245:A:G	1.28181e-05	-1.07666e-10	-1.34501	1.92762e-05	-1.07666e-10	-1.35295	1.98668e-05	-1.07666e-10	-1.35285
104614366	chr14:104614366:A:G	0.000314374	2.95428	-1.09957	0.000515343	3.06019	-1.12718	0.000486613	2.98377	-1.13821
104614754	chr14:104614754:AAGG:A	0.000217494	2.84293	-1.35663	0.000363786	2.94593	-1.36119	0.000346432	2.8691	-1.36331
104615037	chr14:104615037:C:A	0.000406247	3.22271	-1.11162	0.000670141	3.33412	-1.13846	0.000630637	3.25468	-1.14986
104615545	chr14:104615545:T:C	2.92344e-05	0.786358	-1.30688	4.0707e-05	0.74472	-1.35014	4.32128e-05	0.770293	-1.34606
104615620	chr14:104615620:G:C	2.65982e-05	-1.07666e-10	-0.615031	3.93535e-05	-1.07666e-10	-0.639238	4.02686e-05	-1.07666e-10	-0.646331
104615793	chr14:104615793:T:C	1.73291e-05	-1.07666e-10	-1.04349	2.49755e-05	-1.07666e-10	-1.09393	2.56854e-05	-1.07666e-10	-1.09598
104616123	chr14:104616123:G:A	0.000467194	2.88518	-0.634305	0.000792852	2.9734	-0.609586	0.000724072	2.89957	-0.656585
104616587	chr14:104616587:T:C	2.36785e-05	-1.07666e-10	-0.731305	4.04391e-05	-1.07666e-10	-0.612027	3.97311e-05	-1.07666e-10	-0.659769
104616768	chr14:104616768:C:A	2.12694e-05	-1.07666e-10	-0.838604	3.38285e-05	-1.07666e-10	-0.79052	3.60299e-05	-1.07666e-10	-0.757554
104616783	chr14:104616783:T:C	4.92615e-06	-1.02696	-1.27436	7.15409e-06	-1.08444	-1.2597	7.23527e-06	-1.09488	-1.26806
104617001	chr14:104617001:G:A	6.43688e-06	-0.893214	-1.14062	1.01151e-05	-0.948934	-1.04886	1.0058e-05	-0.964091	-1.06945
104617158	chr14:104617158:G:A	1.65799e-05	-1.07666e-10	-1.08768	2.20978e-05	-1.07666e-10	-1.21634	2.31486e-05	-1.07666e-10	-1.19997
104617160	chr14:104617160:G:A	2.40403e-05	-1.07666e-10	-0.71614	4.11109e-05	-1.07666e-10	-0.59555	4.03777e-05	-1.07666e-10	-0.643624
104617448	chr14:104617448:A:G	1.25349e-05	-1.07666e-10	-1.36736	1.8972e-05	-1.07666e-10	-1.36886	1.96422e-05	-1.07666e-10	-1.36422
104617684	chr14:104617684:A:T	2.66319e-05	-1.07666e-10	-0.613764	3.93395e-05	-1.07666e-10	-0.639595	4.02952e-05	-1.07666e-10	-0.64567
104618333	chr14:104618333:A:G	8.2441e-05	1.65585	-1.13964	0.000133861	1.75906	-1.17408	0.000123436	1.64592	-1.17211
104618437	chr14:104618437:C:T	0.000527794	2.87302	-0.500183	0.000898458	2.96418	-0.475322	0.000822695	2.89292	-0.522238
104618740	chr14:104618740:C:T	0.000307074	2.36648	-0.535265	0.000521093	2.45464	-0.510539	0.000477814	2.38443	-0.55711
104618828	chr14:104618828:T:C	1.28439e-05	-1.07666e-10	-1.343	1.93155e-05	-1.07666e-10	-1.35092	1.99109e-05	-1.07666e-10	-1.35063
104619171	chr14:104619171:G:C	1.28605e-05	-1.07666e-10	-1.34171	1.9336e-05	-1.07666e-10	-1.34985	1.99326e-05	-1.07666e-10	-1.34955
104619804	chr14:104619804:G:A	1.29898e-05	-1.07666e-10	-1.33171	1.93067e-05	-1.07666e-10	-1.35137	1.97949e-05	-1.07666e-10	-1.35648
104619969	chr14:104619969:C:T	5.91756e-06	-0.911048	-1.2069	9.19238e-06	-0.965158	-1.12829	9.16697e-06	-0.979076	-1.14722
104620127	chr14:104620127:G:A	1.25311e-05	-1.07666e-10	-1.36766	1.91051e-05	-1.07666e-10	-1.36187	1.96098e-05	-1.07666e-10	-1.36587
104620138	chr14:104620138:C:T	4.28546e-06	-1.10977	-1.33088	6.63896e-06	-1.14373	-1.27514	6.68225e-06	-1.15383	-1.28861
104620666	chr14:104620666:A:G	1.44755e-05	-1.07666e-10	-1.22341	2.14991e-05	-1.07666e-10	-1.24381	2.22479e-05	-1.07666e-10	-1.23965
104620687	chr14:104620687:C:T	1.39522e-05	-1.07666e-10	-1.26024	2.21946e-05	-1.07666e-10	-1.21197	2.25426e-05	-1.07666e-10	-1.2265
104621496	chr14:104621496:G:A	8.49253e-06	-0.705607	-1.05108	1.34053e-05	-0.767201	-0.948977	1.32078e-05	-0.785046	-0.976052
104622208	chr14:104622208:C:A	3.13972e-06	-1.4309	-1.32084	4.70087e-06	-1.46296	-1.30112	5.0532e-06	-1.43099	-1.29089
104622272	chr14:104622272:G:A	1.43104e-05	0.11131	-1.3462	1.92708e-05	0.00590038	-1.35913	1.98514e-05	0.0129082	-1.36654
104622647	chr14:104622647:G:T	2.39118e-05	0.636147	-1.35765	4.0591e-05	0.603317	-1.21159	3.8821e-05	0.557457	-1.2404
104622913	chr14:104622913:G:A	3.14436e-06	-1.53966	-1.21061	5.80518e-06	-1.51067	-1.0424	5.77958e-06	-1.51746	-1.07011
104623092	chr14:104623092:TTA:T	1.7956e-05	-1.07666e-10	-1.00795	2.99308e-05	-1.07666e-10	-0.912937	2.94619e-05	-1.07666e-10	-0.958805
104623093	chr14:104623093:TA:T	0.000111281	0.816181	-3.65436e-10	0.000174314	0.849032	-3.65436e-10	0.000171462	0.802458	-3.65436e-10
104623563	chr14:104623563:G:A	3.14105e-06	-1.5117	-1.23962	5.81745e-06	-1.46581	-1.08515	5.79075e-06	-1.47568	-1.10996
104623589	chr14:104623589:T:C	2.00305e-05	-1.07666e-10	-0.898617	2.84589e-05	-1.07666e-10	-0.963363	2.99692e-05	-1.07666e-10	-0.941732
104623663	chr14:104623663:G:A	6.61127e-06	-0.773046	-1.23405	1.12812e-05	-0.695412	-1.19328	1.1235e-05	-0.720512	-1.20236
104623837	chr14:104623837:G:A	1.26891e-05	-1.07666e-10	-1.35513	1.91093e-05	-1.07666e-10	-1.36165	1.98624e-05	-1.07666e-10	-1.35307
104624010	chr14:104624010:C:T	6.26677e-05	-1.07666e-10	0.241973	8.45349e-05	-1.07666e-10	0.12534	9.28816e-05	-1.07666e-10	0.189423
104624013	chr14:104624013:T:C	1.32783e-05	-1.07666e-10	-1.30974	2.46426e-05	-1.07666e-10	-1.10735	2.48303e-05	-1.07666e-10	-1.12984
104624594	chr14:104624594:G:A	5.36272e-05	-0.495481	0.581663	7.87297e-05	-0.464481	0.518678	7.87132e-05	-0.460692	0.4846
104624693	chr14:104624693:C:T	1.24584e-05	-1.07666e-10	-1.37348	1.90012e-05	-1.07666e-10	-1.36732	1.95692e-05	-1.07666e-10	-1.36795
104624765	chr14:104624765:G:A	7.15007e-06	-0.706876	-1.22188	1.20884e-05	-0.624788	-1.19479	1.20156e-05	-0.65029	-1.20541
104624911	chr14:104624911:G:A	1.24583e-05	-1.07666e-10	-1.37348	1.89167e-05	-1.07666e-10	-1.37178	1.94612e-05	-1.07666e-10	-1.37348
104625011	chr14:104625011:T:C	6.90817e-06	-0.684762	-1.27841	1.16092e-05	-0.601498	-1.25853	1.15926e-05	-0.625883	-1.26565
104625107	chr14:104625107:G:A	6.76931e-06	-0.713155	-1.27032	1.13817e-05	-0.63049	-1.24933	1.13778e-05	-0.653564	-1.25668
104625169	chr14:104625169:C:T	6.6727e-06	-0.747189	-1.25066	1.03393e-05	-0.677764	-1.29811	1.05787e-05	-0.697011	-1.28604
104625176	chr14:104625176:G:A	3.944e-06	-1.1895	-1.33418	5.85679e-06	-1.2298	-1.31443	5.97469e-06	-1.23962	-1.31475
104625220	chr14:104625220:A:G	3.62447e-05	-1.07666e-10	-0.30558	5.28453e-05	-1.07666e-10	-0.344456	5.43078e-05	-1.07666e-10	-0.347235
104625327	chr14:104625327:T:C	1.31245e-05	-1.07666e-10	-1.3214	1.89315e-05	-1.07666e-10	-1.371	1.95649e-05	-1.07666e-10	-1.36816
104625573	chr14:104625573:T:C	1.02903e-05	-0.324004	-1.24067	1.38767e-05	-0.417834	-1.26378	1.44292e-05	-0.410149	-1.2625
104625966	chr14:104625966:C:T	3.92468e-06	-1.21578	-1.31281	7.71437e-06	-1.23488	-1.03386	7.63565e-06	-1.2149	-1.09418
104625987	chr14:104625987:A:G	1.24588e-05	-1.07666e-10	-1.37345	1.891e-05	-1.07666e-10	-1.37213	1.94613e-05	-1.07666e-10	-1.37347
104626274	chr14:104626274:T:A	1.89459e-05	-1.07666e-10	-0.954288	2.74182e-05	-1.07666e-10	-1.00062	2.84366e-05	-1.07666e-10	-0.994226
104626283	chr14:104626283:G:A	1.30123e-05	-1.07666e-10	-1.32998	2.00952e-05	-1.07666e-10	-1.31134	2.06139e-05	-1.07666e-10	-1.31594
104626432	chr14:104626432:A:T	0.000124019	2.23512	-1.31056	0.000173333	2.21017	-1.36677	0.000177344	2.19918	-1.36299
104626618	chr14:104626618:A:G	1.30283e-05	-1.07666e-10	-1.32875	1.91459e-05	-1.07666e-10	-1.35974	1.96955e-05	-1.07666e-10	-1.36151
104626943	chr14:104626943:T:A	1.05249e-05	-0.182342	-1.35979	1.79907e-05	-0.10728	-1.31469	1.83133e-05	-0.107374	-1.3269
104626964	chr14:104626964:T:C	1.25561e-05	-1.07666e-10	-1.36567	1.89801e-05	-1.07666e-10	-1.36843	1.95099e-05	-1.07666e-10	-1.37098
104627083	chr14:104627083:G:A	8.29259e-06	-1.07028	-0.71023	9.11759e-06	-1.19323	-0.908385	1.08946e-05	-1.0924	-0.861233
104627126	chr14:104627126:A:C	1.39142e-05	-1.07666e-10	-1.26296	2.08539e-05	-1.07666e-10	-1.27428	2.14626e-05	-1.07666e-10	-1.27559
104627300	chr14:104627300:A:G	1.2951e-05	-1.07666e-10	-1.3347	2.00505e-05	-1.07666e-10	-1.31357	2.06233e-05	-1.07666e-10	-1.31548
104627455	chr14:104627455:G:A	1.74726e-05	-1.07666e-10	-1.03524	2.78094e-05	-1.07666e-10	-0.986451	2.80538e-05	-1.07666e-10	-1.00778
104627721	chr14:104627721:G:A	4.61739e-06	-1.04108	-1.32497	7.35479e-06	-1.06992	-1.24656	7.5441e-06	-1.05191	-1.26923
104627780	chr14:104627780:T:A	1.52435e-05	-1.07666e-10	-1.17172	2.43737e-05	-1.07666e-10	-1.11832	2.53528e-05	-1.07666e-10	-1.10901
104627877	chr14:104627877:G:A	0.000163908	-1.07666e-10	1.20343	0.000305857	-1.07666e-10	1.41129	0.000303147	-1.07666e-10	1.37232
104628755	chr14:104628755:A:G	8.62797e-06	-0.556611	-1.18425	1.68641e-05	-0.430921	-1.05572	1.69742e-05	-0.443337	-1.06687
104629211	chr14:104629211:G:A	4.16063e-06	-1.0989	-1.3713	5.84009e-06	-1.1842	-1.36288	6.58841e-06	-1.09296	-1.36363
104629251	chr14:104629251:C:T	1.26613e-05	-1.07666e-10	-1.35733	1.93723e-05	-1.07666e-10	-1.34798	1.99295e-05	-1.07666e-10	-1.3497
104629690	chr14:104629690:A:G	8.52468e-06	-0.383526	-1.36938	1.3832e-05	-0.316731	-1.36811	1.42687e-05	-0.312386	-1.37145
104630388	chr14:104630388:C:T	0.000149742	-1.07666e-10	1.11304	0.000278309	-1.07666e-10	1.31691	0.000275703	-1.07666e-10	1.27742
104630781	chr14:104630781:T:C	2.24984e-05	-1.07666e-10	-0.782428	3.16733e-05	-1.07666e-10	-0.856349	3.29879e-05	-1.07666e-10	-0.845761
104630816	chr14:104630816:A:G	1.48202e-05	-1.07666e-10	-1.19988	2.50793e-05	-1.07666e-10	-1.08978	2.56053e-05	-1.07666e-10	-1.0991
104630909	chr14:104630909:G:A	1.70042e-05	0.240228	-1.30264	2.40584e-05	0.181876	-1.31322	2.52402e-05	0.20128	-1.31474
104631101	chr14:104631101:T:C	9.23339e-06	-0.300127	-1.37292	1.51786e-05	-0.231408	-1.36053	1.56434e-05	-0.225763	-1.36609
104631201	chr14:104631201:C:T	0.000182456	-1.07666e-10	1.31063	0.00034088	-1.07666e-10	1.51971	0.000338109	-1.07666e-10	1.48147
104631250	chr14:104631250:T:A	9.32048e-06	-0.290531	-1.37313	1.54984e-05	-0.220175	-1.35091	1.59345e-05	-0.216208	-1.35721
104631349	chr14:104631349:A:G	1.49275e-05	-1.07666e-10	-1.19267	2.53613e-05	-1.07666e-10	-1.0786	2.5867e-05	-1.07666e-10	-1.08893
104631491	chr14:104631491:A:G	1.65793e-05	-1.07666e-10	-1.08772	2.58012e-05	-1.07666e-10	-1.0614	2.65727e-05	-1.07666e-10	-1.06202
104631580	chr14:104631580:G:A	0.000152544	-1.07666e-10	1.13158	0.000274821	-1.07666e-10	1.3043	0.000285474	-1.07666e-10	1.31225
104631677	chr14:104631677:T:C	1.11044e-05	-1.48853	-3.65436e-10	1.66774e-05	-1.49777	-3.65436e-10	1.69261e-05	-1.51305	-3.65436e-10
104631725	chr14:104631725:A:G	1.45028e-05	0.149548	-1.37108	2.05801e-05	0.0857742	-1.37327	2.15676e-05	0.102725	-1.37344
104631974	chr14:104631974:C:T	1.31793e-05	-1.07666e-10	-1.31723	1.96307e-05	-1.07666e-10	-1.33473	2.03107e-05	-1.07666e-10	-1.33075
104632288	chr14:104632288:C:T	5.59699e-06	-0.801088	-1.37256	9.44229e-06	-0.693322	-1.3733	9.68706e-06	-0.697693	-1.37342
104632487	chr14:104632487:C:T	1.38601e-05	-1.07666e-10	-1.26686	2.16001e-05	-1.07666e-10	-1.23913	2.19782e-05	-1.07666e-10	-1.25185
104632701	chr14:104632701:TAACAA:T	1.32049e-05	-1.07666e-10	-1.31528	1.96647e-05	-1.07666e-10	-1.333	2.03444e-05	-1.07666e-10	-1.32909
104632884	chr14:104632884:G:T	9.29201e-06	-0.349897	-1.31682	1.62313e-05	-0.278966	-1.24592	1.65576e-05	-0.274338	-1.26072
104633302	chr14:104633302:G:A	1.83512e-05	-0.986179	-3.65436e-10	2.59267e-05	-1.05655	-3.65436e-10	2.69546e-05	-1.04775	-3.65436e-10
104633422	chr14:104633422:G:A	8.53649e-06	-0.440659	-1.31086	1.25733e-05	-0.546903	-1.23334	1.31983e-05	-0.516499	-1.24531
104633447	chr14:104633447:G:A	1.0504e-05	-1.54412	-3.65436e-10	1.59567e-05	-1.54194	-3.65436e-10	1.63772e-05	-1.54601	-3.65436e-10
104633705	chr14:104633705:C:T	1.81154e-05	-1.07666e-10	-0.999113	2.8605e-05	-1.07666e-10	-0.958243	3.0141e-05	-1.07666e-10	-0.936017
104633915	chr14:104633915:AG:A	2.04916e-05	-1.07666e-10	-0.875856	2.75485e-05	-1.07666e-10	-0.995877	2.84334e-05	-1.07666e-10	-0.994338
104634189	chr14:104634189:C:T	1.28365e-05	-1.07666e-10	-1.34358	1.91964e-05	-1.07666e-10	-1.3571	1.98576e-05	-1.07666e-10	-1.35332
104634288	chr14:104634288:G:A	1.70555e-05	-1.0594	-3.65436e-10	2.28672e-05	-1.18212	-3.65436e-10	2.58613e-05	-1.08915	-3.65436e-10
104635012	chr14:104635012:G:A	6.36698e-06	-0.67367	-1.37108	1.08211e-05	-0.557821	-1.3725	1.10927e-05	-0.562233	-1.37338
104635191	chr14:104635191:C:T	1.28642e-05	-1.07666e-10	-1.34142	1.92598e-05	-1.07666e-10	-1.35381	1.99135e-05	-1.07666e-10	-1.3505
104635396	chr14:104635396:G:A	1.04364e-05	-1.55058	-3.65436e-10	1.58438e-05	-1.54905	-3.65436e-10	1.63179e-05	-1.54964	-3.65436e-10
104635412	chr14:104635412:C:T	2.20519e-05	-0.802474	-3.65436e-10	3.10229e-05	-0.877098	-3.65436e-10	3.49907e-05	-0.786821	-3.65436e-10
104635434	chr14:104635434:C:T	1.26321e-05	-1.07666e-10	-1.35963	1.89849e-05	-1.07666e-10	-1.36818	1.96084e-05	-1.07666e-10	-1.36595
104635806	chr14:104635806:A:C	9.72375e-05	0.681283	-3.65436e-10	0.000145513	0.668442	-3.65436e-10	0.000163841	0.756995	-3.65436e-10
104635912	chr14:104635912:G:A	1.30005e-05	-1.07666e-10	-1.33088	2.00727e-05	-1.07666e-10	-1.31246	2.0767e-05	-1.07666e-10	-1.30854
104635924	chr14:104635924:G:A	5.58855e-06	-0.802465	-1.37269	9.42656e-06	-0.694909	-1.37338	9.65253e-06	-0.701321	-1.37336
104636218	chr14:104636218:T:C	1.75934e-05	-0.87621	-0.152142	3.19394e-05	-0.785451	-0.0625335	3.07385e-05	-0.785343	-0.131045
104636377	chr14:104636377:C:T	1.87344e-05	-1.07666e-10	-0.965513	2.99819e-05	-1.07666e-10	-0.911231	3.01846e-05	-1.07666e-10	-0.934572
104636463	chr14:104636463:GC:G	9.93383e-05	-1.07666e-10	0.702658	0.000186797	-1.07666e-10	0.918198	0.000181115	-1.07666e-10	0.857232
104636500	chr14:104636500:G:A	3.967e-06	-1.18381	-1.33406	5.70917e-06	-1.26213	-1.30762	6.37436e-06	-1.1793	-1.31032
104636768	chr14:104636768:C:T	1.42777e-05	-1.07666e-10	-1.23718	2.20436e-05	-1.07666e-10	-1.2188	2.27018e-05	-1.07666e-10	-1.21946
104636929	chr14:104636929:T:C	2.26995e-05	-1.07666e-10	-0.773531	3.00159e-05	-1.07666e-10	-0.910098	3.1127e-05	-1.07666e-10	-0.903826
104637169	chr14:104637169:G:A	2.05349e-05	-1.07666e-10	-0.873746	2.90793e-05	-1.07666e-10	-0.941798	3.02893e-05	-1.07666e-10	-0.931107
104637216	chr14:104637216:G:A	1.61802e-05	-1.07666e-10	-1.11208	2.51528e-05	-1.07666e-10	-1.08686	2.58572e-05	-1.07666e-10	-1.08931
104637361	chr14:104637361:T:C	1.94313e-05	-1.07666e-10	-0.928989	2.63532e-05	-1.07666e-10	-1.04024	2.71856e-05	-1.07666e-10	-1.03921
104637410	chr14:104637410:C:T	1.54742e-05	0.152397	-1.3091	2.20956e-05	0.100156	-1.3166	2.31761e-05	0.116681	-1.31546
104637421	chr14:104637421:T:C	1.42492e-05	0.0690682	-1.30824	2.03933e-05	0.0191692	-1.31579	2.13898e-05	0.0356607	-1.31465
104637471	chr14:104637471:C:T	1.31144e-05	-1.07666e-10	-1.32216	1.95541e-05	-1.07666e-10	-1.33864	2.02222e-05	-1.07666e-10	-1.33512
104637472	chr14:104637472:G:A	4.16167e-06	-1.11125	-1.3587	6.23592e-06	-1.15159	-1.32991	6.4484e-06	-1.13799	-1.34008
104637635	chr14:104637635:C:T	1.3794e-05	-1.27164	-3.65436e-10	1.98785e-05	-1.32219	-3.65436e-10	2.0141e-05	-1.33915	-3.65436e-10
104638473	chr14:104638473:C:T	1.09006e-05	-1.50706	-3.65436e-10	1.63898e-05	-1.51517	-3.65436e-10	1.68805e-05	-1.51574	-3.65436e-10
104638539	chr14:104638539:A:C	2.28762e-05	-1.07666e-10	-0.765775	3.21493e-05	-1.07666e-10	-0.841434	3.35155e-05	-1.07666e-10	-0.829895
104638976	chr14:104638976:C:T	1.54559e-05	-1.07666e-10	-1.15788	2.40007e-05	-1.07666e-10	-1.13374	2.47356e-05	-1.07666e-10	-1.13366
104639323	chr14:104639323:A:C	1.64357e-05	-1.07666e-10	-1.09642	2.87591e-05	-1.07666e-10	-0.95287	2.90176e-05	-1.07666e-10	-0.974
104639467	chr14:104639467:C:T	1.45992e-05	-1.2149	-3.65436e-10	2.01276e-05	-1.30973	-3.65436e-10	2.24368e-05	-1.2312	-3.65436e-10
104640201	chr14:104640201:A:G	1.89916e-05	-1.07666e-10	-0.951875	2.58235e-05	-1.07666e-10	-1.06054	2.66482e-05	-1.07666e-10	-1.05918
104640362	chr14:104640362:G:C	8.34178e-05	-1.07666e-10	0.527989	0.000154964	-1.07666e-10	0.731366	0.000150554	-1.07666e-10	0.672422
104640368	chr14:104640368:C:T	1.2875e-05	-1.07666e-10	-1.34059	1.99887e-05	-1.07666e-10	-1.31666	2.06432e-05	-1.07666e-10	-1.31452
104640396	chr14:104640396:A:G	1.24593e-05	-1.07666e-10	-1.37341	1.89086e-05	-1.07666e-10	-1.37221	1.94794e-05	-1.07666e-10	-1.37255
104640414	chr14:104640414:C:G	1.60187e-05	-1.07666e-10	-1.12212	2.24107e-05	-1.07666e-10	-1.20229	2.31145e-05	-1.07666e-10	-1.20144
104640557	chr14:104640557:G:A	1.73792e-05	-1.07666e-10	-1.0406	2.3972e-05	-1.07666e-10	-1.13494	2.4746e-05	-1.07666e-10	-1.13324
104640744	chr14:104640744:C:T	1.34056e-05	-1.07666e-10	-1.3002	1.99008e-05	-1.07666e-10	-1.32107	2.05643e-05	-1.07666e-10	-1.31834
104641393	chr14:104641393:TC:T	3.70289e-06	-1.24388	-1.34288	5.29479e-06	-1.27182	-1.37328	5.57134e-06	-1.2538	-1.37046
104641528	chr14:104641528:C:A	8.05627e-06	-0.436589	-1.37283	1.40345e-05	-0.297222	-1.37309	1.45468e-05	-0.291106	-1.37342
104641625	chr14:104641625:AT:A	1.35812e-05	-1.28719	-3.65436e-10	2.06441e-05	-1.28439	-3.65436e-10	2.20644e-05	-1.24794	-3.65436e-10
104641744	chr14:104641744:G:A	2.61158e-05	-1.07666e-10	-0.633334	4.0721e-05	-1.07666e-10	-0.605079	4.3909e-05	-1.07666e-10	-0.559783
104642241	chr14:104642241:A:G	1.68497e-05	0.301486	-1.37303	2.82716e-05	0.389735	-1.3597	2.97732e-05	0.417864	-1.36616
104642398	chr14:104642398:T:C	3.86634e-06	-1.17403	-1.36953	5.93495e-06	-1.20645	-1.32451	6.14184e-06	-1.18586	-1.34092
104642483	chr14:104642483:C:T	1.5939e-05	0.139451	-1.26656	2.27198e-05	0.0871188	-1.27571	2.38316e-05	0.103842	-1.27473
104642647	chr14:104642647:A:C	1.24757e-05	-1.07666e-10	-1.37209	1.89046e-05	-1.07666e-10	-1.37242	1.94616e-05	-1.07666e-10	-1.37346
104643017	chr14:104643017:G:A	2.08855e-05	0.471505	-1.32832	2.96357e-05	0.411839	-1.33468	3.12505e-05	0.432717	-1.33259
104643021	chr14:104643021:G:A	1.24586e-05	-1.07666e-10	-1.37347	1.8943e-05	-1.07666e-10	-1.37039	1.9507e-05	-1.07666e-10	-1.37113
104643146	chr14:104643146:C:G	1.24607e-05	-1.07666e-10	-1.37329	1.88861e-05	-1.07666e-10	-1.3734	1.94679e-05	-1.07666e-10	-1.37314
104643464	chr14:104643464:G:T	1.60949e-05	-1.07666e-10	-1.11737	2.35484e-05	-1.07666e-10	-1.15277	2.44779e-05	-1.07666e-10	-1.14413
104643547	chr14:104643547:G:A	2.00015e-05	-1.07666e-10	-0.900068	3.17358e-05	-1.07666e-10	-0.854379	3.32438e-05	-1.07666e-10	-0.838033
104643555	chr14:104643555:C:T	8.11154e-05	-1.07666e-10	0.499999	0.000132258	-1.07666e-10	0.572929	0.000132606	-1.07666e-10	0.545477
104643965	chr14:104643965:A:C	1.75026e-05	-1.07666e-10	-1.03352	2.5466e-05	-1.07666e-10	-1.07448	2.67804e-05	-1.07666e-10	-1.05423
104644187	chr14:104644187:G:A	9.68664e-05	-1.07666e-10	0.677459	0.000134011	-1.07666e-10	0.5861	0.000138579	-1.07666e-10	0.589536
104644201	chr14:104644201:T:C	3.91935e-05	1.12053	-1.34789	5.90269e-05	1.12475	-1.35858	6.64624e-05	1.21126	-1.35653
104644214	chr14:104644214:T:C	1.71007e-05	0.305599	-1.36235	2.80534e-05	0.394697	-1.37241	2.97218e-05	0.423462	-1.37348
104644337	chr14:104644337:A:G	4.24633e-05	1.2013	-1.34854	6.36933e-05	1.20127	-1.35902	7.21305e-05	1.29358	-1.357
104644607	chr14:104644607:G:A	1.24588e-05	-1.07666e-10	-1.37345	1.88845e-05	-1.07666e-10	-1.37348	1.94745e-05	-1.07666e-10	-1.37279
104644677	chr14:104644677:T:C	2.8809e-05	-1.07666e-10	-0.535187	4.09414e-05	-1.07666e-10	-0.599681	4.21626e-05	-1.07666e-10	-0.600368
104644915	chr14:104644915:A:G	1.63717e-05	0.267706	-1.36803	2.70661e-05	0.355808	-1.36935	2.8597e-05	0.383946	-1.37255
104645254	chr14:104645254:C:T	1.63697e-05	-1.07666e-10	-1.10044	2.27751e-05	-1.07666e-10	-1.18615	2.35116e-05	-1.07666e-10	-1.18441
104645335	chr14:104645335:C:T	4.04759e-06	-1.14025	-1.3575	6.29685e-06	-1.17679	-1.29499	6.52659e-06	-1.15055	-1.31546
104646111	chr14:104646111:G:A	4.04497e-06	-1.13623	-1.36217	6.25444e-06	-1.17269	-1.30584	6.49537e-06	-1.14606	-1.32475
104646131	chr14:104646131:T:C	1.76702e-05	0.237377	-1.26137	2.51482e-05	0.183947	-1.27099	2.6398e-05	0.201341	-1.26996
104646706	chr14:104646706:G:A	1.2959e-05	-1.07666e-10	-1.33408	1.93236e-05	-1.07666e-10	-1.35049	2.00633e-05	-1.07666e-10	-1.34301
104646808	chr14:104646808:A:G	1.47028e-05	0.148679	-1.35651	2.38753e-05	0.234432	-1.37341	2.53067e-05	0.262008	-1.37284
104646924	chr14:104646924:C:A	4.43916e-06	-1.08995	-1.31546	6.14309e-06	-1.12507	-1.37143	6.54406e-06	-1.09797	-1.36538
104647189	chr14:104647189:C:A	1.29901e-05	-1.33168	-3.65436e-10	2.01163e-05	-1.31029	-3.65436e-10	2.04726e-05	-1.32282	-3.65436e-10
104647391	chr14:104647391:G:A	1.54842e-05	-1.07666e-10	-1.15605	2.19217e-05	-1.07666e-10	-1.22435	2.30266e-05	-1.07666e-10	-1.20525
104647708	chr14:104647708:G:A	1.60509e-05	-1.07666e-10	-1.12011	2.23824e-05	-1.07666e-10	-1.20355	2.31166e-05	-1.07666e-10	-1.20135
104648692	chr14:104648692:A:G	5.10112e-05	-1.07666e-10	0.0361725	6.63679e-05	-1.07666e-10	-0.116611	6.93751e-05	-1.07666e-10	-0.102374
104649265	chr14:104649265:T:C	1.34665e-05	-1.07666e-10	-1.29567	2.02059e-05	-1.07666e-10	-1.30585	2.07339e-05	-1.07666e-10	-1.31013
104649469	chr14:104649469:T:TCTC	4.75001e-05	1.2252	-1.26035	7.4952e-05	1.23613	-1.23111	8.34755e-05	1.31597	-1.23332
104649895	chr14:104649895:G:T	4.33084e-05	1.11546	-1.24299	6.80113e-05	1.12217	-1.21432	7.61119e-05	1.20721	-1.2169
104650031	chr14:104650031:G:A	1.42672e-05	-1.07666e-10	-1.23791	2.2383e-05	-1.07666e-10	-1.20352	2.29272e-05	-1.07666e-10	-1.20958
104650392	chr14:104650392:G:C	1.69929e-05	-1.07666e-10	-1.06308	2.47419e-05	-1.07666e-10	-1.10333	2.58856e-05	-1.07666e-10	-1.08821
104650493	chr14:104650493:C:T	2.34459e-05	-1.07666e-10	-0.741178	3.77084e-05	-1.07666e-10	-0.68194	3.94173e-05	-1.07666e-10	-0.667698
104650558	chr14:104650558:C:G	1.15892e-05	-1.4458	-3.65436e-10	1.75642e-05	-1.44596	-3.65436e-10	1.85609e-05	-1.42085	-3.65436e-10
104650952	chr14:104650952:T:C	1.57716e-05	-1.07666e-10	-1.13766	2.49673e-05	-1.07666e-10	-1.09426	2.55631e-05	-1.07666e-10	-1.10075
104651009	chr14:104651009:G:A	1.65969e-05	-1.07666e-10	-1.08666	2.29365e-05	-1.07666e-10	-1.1791	2.37322e-05	-1.07666e-10	-1.17507
104651160	chr14:104651160:A:G	2.08157e-05	-1.07666e-10	-0.860164	3.4015e-05	-1.07666e-10	-0.785022	3.48988e-05	-1.07666e-10	-0.78945
104651473	chr14:104651473:G:A	1.5364e-05	-0.261395	-0.902451	2.12263e-05	-0.319004	-0.937578	2.28267e-05	-0.302137	-0.911833
104651534	chr14:104651534:A:G	2.20618e-05	-1.07666e-10	-0.802025	3.62088e-05	-1.07666e-10	-0.722522	3.71247e-05	-1.07666e-10	-0.727621
104651588	chr14:104651588:C:T	1.8408e-05	-1.07666e-10	-0.983086	2.99814e-05	-1.07666e-10	-0.911247	3.13636e-05	-1.07666e-10	-0.896255
104651735	chr14:104651735:A:G	5.76966e-05	0.159324	-3.65436e-10	8.95599e-05	0.183083	-3.65436e-10	8.90892e-05	0.147735	-3.65436e-10
104652105	chr14:104652105:G:A	9.88018e-06	-0.337867	-1.26748	1.33542e-05	-0.385871	-1.33412	1.42749e-05	-0.366883	-1.31652
104652218	chr14:104652218:G:A	1.09397e-05	-0.330832	-1.17264	1.43468e-05	-0.379613	-1.26868	1.54777e-05	-0.360683	-1.24182
104652668	chr14:104652668:C:T	3.6522e-05	-1.07666e-10	-0.297959	6.43046e-05	-1.07666e-10	-0.148194	6.43227e-05	-1.07666e-10	-0.17799
104652736	chr14:104652736:T:C	1.03336e-05	-0.293494	-1.26698	1.39604e-05	-0.341771	-1.33383	1.49192e-05	-0.323058	-1.31619
104652947	chr14:104652947:A:G	1.42681e-05	-1.07666e-10	-1.23785	2.20601e-05	-1.07666e-10	-1.21805	2.26324e-05	-1.07666e-10	-1.22252
104653002	chr14:104653002:T:C	1.26664e-05	-1.07666e-10	-1.35692	1.89883e-05	-1.07666e-10	-1.368	1.96441e-05	-1.07666e-10	-1.36413
104653194	chr14:104653194:C:T	1.2845e-05	-1.07666e-10	-1.34292	1.97016e-05	-1.07666e-10	-1.33112	2.0317e-05	-1.07666e-10	-1.33044
104653195	chr14:104653195:G:A	2.29946e-05	-1.07666e-10	-0.760614	3.36361e-05	-1.07666e-10	-0.796223	3.57448e-05	-1.07666e-10	-0.765497
104654166	chr14:104654166:C:T	1.72771e-05	-1.07666e-10	-1.04649	2.34217e-05	-1.07666e-10	-1.15816	2.44107e-05	-1.07666e-10	-1.14688
104654332	chr14:104654332:G:T	3.16116e-05	0.795081	-1.23743	4.38405e-05	0.65922	-1.19049	4.74514e-05	0.700956	-1.18315
104654446	chr14:104654446:A:G	3.03126e-05	0.758748	-1.24306	4.19625e-05	0.621783	-1.19683	4.54016e-05	0.662932	-1.18929
104655749	chr14:104655749:G:A	6.02606e-06	-0.866801	-1.23298	9.34955e-06	-0.791695	-1.2848	9.06435e-06	-0.853587	-1.28397
104655772	chr14:104655772:A:G	0.000127239	2.29581	-1.34561	0.000205742	2.37859	-1.36379	0.000220389	2.41716	-1.36367
104655875	chr14:104655875:C:T	2.6712e-05	-1.07666e-10	-0.610759	3.7237e-05	-1.07666e-10	-0.694522	3.93983e-05	-1.07666e-10	-0.668179
104656132	chr14:104656132:G:A	1.80603e-05	-1.07666e-10	-1.00216	2.67268e-05	-1.07666e-10	-1.02616	2.82861e-05	-1.07666e-10	-0.999533
104656142	chr14:104656142:A:G	1.398e-05	-1.07666e-10	-1.25825	2.18795e-05	-1.07666e-10	-1.22628	2.26584e-05	-1.07666e-10	-1.22137
104656390	chr14:104656390:G:A	1.32893e-05	-1.30891	-3.65436e-10	1.96723e-05	-1.33261	-3.65436e-10	2.05062e-05	-1.32117	-3.65436e-10
104656528	chr14:104656528:C:T	2.49859e-05	-1.07666e-10	-0.677562	4.3277e-05	-1.07666e-10	-0.544202	4.37168e-05	-1.07666e-10	-0.56417
104656964	chr14:104656964:C:G	3.82353e-05	-1.07666e-10	-0.252115	6.16987e-05	-1.07666e-10	-0.189562	6.52886e-05	-1.07666e-10	-0.163085
104657437	chr14:104657437:C:T	1.42737e-05	-1.07666e-10	-1.23745	2.0824e-05	-1.07666e-10	-1.27572	2.16947e-05	-1.07666e-10	-1.26483
104657609	chr14:104657609:G:A	1.09593e-05	-0.156139	-1.34554	1.71358e-05	-0.206066	-1.26459	1.7566e-05	-0.186688	-1.28925
104657908	chr14:104657908:CAAAAG:C	1.9101e-05	-1.07666e-10	-0.946131	3.15006e-05	-1.07666e-10	-0.861817	3.18907e-05	-1.07666e-10	-0.879588
104658039	chr14:104658039:C:T	6.63184e-06	-0.640595	-1.3634	1.0832e-05	-0.556271	-1.37304	1.03787e-05	-0.62919	-1.37295
104658046	chr14:104658046:CA:C	4.64116e-06	-1.03143	-1.32948	6.48934e-06	-1.08606	-1.35561	7.21331e-06	-1.01176	-1.35422
104658341	chr14:104658341:T:C	1.9617e-05	-1.07666e-10	-0.919476	3.2372e-05	-1.07666e-10	-0.834531	3.25573e-05	-1.07666e-10	-0.858902
104658439	chr14:104658439:C:T	1.26095e-05	-1.07666e-10	-1.36143	1.89696e-05	-1.07666e-10	-1.36899	1.95277e-05	-1.07666e-10	-1.37007
104658656	chr14:104658656:C:T	6.08737e-05	0.212928	-3.65436e-10	9.0738e-05	0.196152	-3.65436e-10	0.000102087	0.283925	-3.65436e-10
104659325	chr14:104659325:G:A	2.11049e-05	-1.07666e-10	-0.846368	3.35347e-05	-1.07666e-10	-0.799243	3.54616e-05	-1.07666e-10	-0.773452
104659339	chr14:104659339:C:T	1.96656e-05	-1.07666e-10	-0.917004	3.2526e-05	-1.07666e-10	-0.829783	3.29273e-05	-1.07666e-10	-0.847601
104659348	chr14:104659348:G:T	1.97665e-05	-1.07666e-10	-0.911886	3.27071e-05	-1.07666e-10	-0.824233	3.31064e-05	-1.07666e-10	-0.842175
104659484	chr14:104659484:G:A	0.000180282	2.40929	-1.11064	0.000286519	2.48735	-1.14137	0.000299852	2.52127	-1.15988
104659570	chr14:104659570:G:T	2.66713e-05	-1.07666e-10	-0.612286	4.34145e-05	-1.07666e-10	-0.54103	4.28858e-05	-1.07666e-10	-0.583362
104659756	chr14:104659756:G:A	4.36644e-05	-0.11934	-3.65436e-10	6.23289e-05	-0.179398	-3.65436e-10	6.26935e-05	-0.203645	-3.65436e-10
104659982	chr14:104659982:T:C	3.54807e-05	-1.07666e-10	-0.326884	5.59665e-05	-1.07666e-10	-0.28707	5.52127e-05	-1.07666e-10	-0.330708
104660170	chr14:104660170:A:G	4.4065e-05	-1.07666e-10	-0.110207	5.48824e-05	-1.07666e-10	-0.306632	5.67917e-05	-1.07666e-10	-0.302512
104660675	chr14:104660675:C:T	3.20778e-05	-0.0740089	-0.3537	4.83072e-05	-0.140702	-0.293542	4.8455e-05	-0.120695	-0.340571
104661117	chr14:104661117:A:G	3.91038e-06	-1.16136	-1.37088	5.60532e-06	-1.22042	-1.36768	6.21334e-06	-1.14843	-1.36678
104661384	chr14:104661384:T:C	0.000136632	2.16678	-1.14537	0.000216023	2.24111	-1.17755	0.000226348	2.274	-1.19383
104661434	chr14:104661434:T:C	1.46616e-05	-1.07666e-10	-1.21064	2.32944e-05	-1.07666e-10	-1.16361	2.40097e-05	-1.07666e-10	-1.16344
104661598	chr14:104661598:G:A	4.5052e-06	-1.45915	-0.931491	6.93983e-06	-1.47897	-0.895581	6.93278e-06	-1.49004	-0.9156
104661688	chr14:104661688:G:C	0.000142538	2.22362	-1.15989	0.000225956	2.29932	-1.19081	0.000236778	2.33165	-1.20643
104661904	chr14:104661904:G:A	1.80949e-05	-1.00025	-3.65436e-10	2.79522e-05	-0.981329	-3.65436e-10	2.97446e-05	-0.949253	-3.65436e-10
104662259	chr14:104662259:C:A	1.75322e-05	0.0186216	-1.05046	2.41851e-05	-0.0644201	-1.06167	2.52015e-05	-0.0382531	-1.07674
104662317	chr14:104662317:C:T	6.33291e-05	-1.07666e-10	0.252471	8.47119e-05	-1.07666e-10	0.127432	8.9248e-05	-1.07666e-10	0.149517
104662642	chr14:104662642:C:T	5.17435e-05	-1.07666e-10	0.0504252	8.38046e-05	-1.07666e-10	0.116664	8.18774e-05	-1.07666e-10	0.0633201
104662881	chr14:104662881:C:T	2.89723e-05	-1.07666e-10	-0.529533	4.727e-05	-1.07666e-10	-0.455948	4.6592e-05	-1.07666e-10	-0.500473
104662941	chr14:104662941:A:G	1.11732e-05	-0.154342	-1.32802	1.75571e-05	-0.202802	-1.24356	1.7939e-05	-0.187448	-1.26748
104663488	chr14:104663488:T:C	3.50262e-05	0.980905	-1.32068	5.67396e-05	1.06654	-1.33989	6.00685e-05	1.0981	-1.34452
104663665	chr14:104663665:C:T	1.25411e-05	-1.07666e-10	-1.36686	1.89515e-05	-1.07666e-10	-1.36994	1.95053e-05	-1.07666e-10	-1.37122
104664222	chr14:104664222:T:C	1.40815e-05	-1.07666e-10	-1.25101	2.19958e-05	-1.07666e-10	-1.22097	2.27276e-05	-1.07666e-10	-1.21832
104664604	chr14:104664604:G:A	5.81399e-05	1.26619	-1.09921	9.24624e-05	1.35543	-1.14045	9.87717e-05	1.39779	-1.14688
104664719	chr14:104664719:G:A	1.25751e-05	-1.07666e-10	-1.36415	1.89943e-05	-1.07666e-10	-1.36768	1.95617e-05	-1.07666e-10	-1.36833
104664849	chr14:104664849:G:A	1.46714e-05	-1.07666e-10	-1.20997	2.30175e-05	-1.07666e-10	-1.17557	2.38046e-05	-1.07666e-10	-1.17202
104664860	chr14:104664860:A:C	6.52323e-05	1.37503	-1.09294	0.000102848	1.46596	-1.14453	0.000109801	1.50792	-1.15116
104664906	chr14:104664906:C:T	2.45587e-05	-1.07666e-10	-0.694806	4.10871e-05	-1.07666e-10	-0.59613	4.10716e-05	-1.07666e-10	-0.626585
104665036	chr14:104665036:A:AC	0.000128173	-1.07666e-10	0.95751	0.000148868	-1.07666e-10	0.691236	0.000159498	-1.07666e-10	0.730131
104665078	chr14:104665078:A:G	2.08112e-05	-1.07666e-10	-0.86038	3.4638e-05	-1.07666e-10	-0.766873	3.46124e-05	-1.07666e-10	-0.797691
104665249	chr14:104665249:CAG:C	6.98426e-05	0.350371	-3.65436e-10	0.000108975	0.379291	-3.65436e-10	0.000112324	0.379482	-3.65436e-10
104666004	chr14:104666004:G:C	5.34801e-05	-1.07666e-10	0.0834358	7.61632e-05	-1.07666e-10	0.0210538	7.87336e-05	-1.07666e-10	0.0241676
104666244	chr14:104666244:T:C	4.04389e-05	0.687878	-0.883958	6.28329e-05	0.855661	-1.02701	6.12214e-05	0.802096	-1.0295
104666310	chr14:104666310:C:T	7.34263e-05	-1.07666e-10	0.400409	0.000126417	-1.07666e-10	0.527761	0.000124386	-1.07666e-10	0.48149
104666434	chr14:104666434:T:C	3.50599e-06	-1.4122	-1.2292	5.91778e-06	-1.3854	-1.14846	5.88012e-06	-1.41066	-1.15967
104666717	chr14:104666717:G:A	3.34688e-06	-1.47854	-1.2093	4.55557e-06	-1.48147	-1.314	4.776e-06	-1.47557	-1.30273
104667218	chr14:104667218:G:A	5.00398e-05	-1.07666e-10	0.016945	8.45285e-05	-1.07666e-10	0.125265	8.35063e-05	-1.07666e-10	0.0830193
104667670	chr14:104667670:T:C	2.4601e-05	-1.07666e-10	-0.693087	4.1228e-05	-1.07666e-10	-0.592706	4.1232e-05	-1.07666e-10	-0.622687
104667799	chr14:104667799:T:A	5.08501e-06	-0.90179	-1.36779	7.5944e-06	-0.910933	-1.37348	7.56261e-06	-0.945204	-1.37348
104667849	chr14:104667849:G:A	3.28634e-06	-1.53127	-1.17482	5.15502e-06	-1.51909	-1.15276	5.28137e-06	-1.53462	-1.1431
104667957	chr14:104667957:T:C	1.69796e-05	-1.07666e-10	-1.06386	2.63617e-05	-1.07666e-10	-1.03991	2.71451e-05	-1.07666e-10	-1.04071
104668276	chr14:104668276:G:A	5.8347e-06	-0.786879	-1.34517	9.15171e-06	-0.812647	-1.28524	9.42256e-06	-0.796679	-1.30212
104668352	chr14:104668352:C:T	2.96488e-06	-1.43693	-1.37211	4.58188e-06	-1.4219	-1.36781	4.60151e-06	-1.4471	-1.36841
104669063	chr14:104669063:G:A	9.5414e-06	-0.777448	-0.862785	1.58373e-05	-0.808306	-0.741152	1.59811e-05	-0.791746	-0.77875
104669297	chr14:104669297:A:G	6.8713e-06	-0.633527	-1.33499	1.00326e-05	-0.647393	-1.35859	9.9361e-06	-0.686643	-1.35909
104669487	chr14:104669487:G:C	1.25383e-05	-1.07666e-10	-1.36709	1.89512e-05	-1.07666e-10	-1.36996	1.95211e-05	-1.07666e-10	-1.37041
104670114	chr14:104670114:G:A	1.65765e-05	-1.07666e-10	-1.08789	2.44156e-05	-1.07666e-10	-1.1166	2.5127e-05	-1.07666e-10	-1.11796
104670313	chr14:104670313:G:GA	1.66636e-05	-1.07666e-10	-1.08265	2.45546e-05	-1.07666e-10	-1.11093	2.52643e-05	-1.07666e-10	-1.11251
104670515	chr14:104670515:A:G	6.34349e-06	-0.701243	-1.3472	9.92001e-06	-0.728542	-1.28873	1.02067e-05	-0.713622	-1.30524
104670954	chr14:104670954:G:A	7.29135e-06	-0.597019	-1.31217	1.0602e-05	-0.608507	-1.34228	1.05859e-05	-0.639816	-1.34257
104670975	chr14:104670975:G:A	2.93012e-05	-1.07666e-10	-0.518246	4.97848e-05	-1.07666e-10	-0.404114	4.95294e-05	-1.07666e-10	-0.439336
104671050	chr14:104671050:G:T	1.28326e-05	-1.07666e-10	-1.34389	1.89468e-05	-1.07666e-10	-1.37019	1.978e-05	-1.07666e-10	-1.35723
104671153	chr14:104671153:A:G	1.42525e-05	-1.07666e-10	-1.23894	2.07796e-05	-1.07666e-10	-1.27785	2.17785e-05	-1.07666e-10	-1.26098
104671164	chr14:104671164:C:T	3.38016e-05	0.459483	-0.834847	4.88302e-05	0.401598	-0.825073	5.08293e-05	0.426678	-0.840108
104671397	chr14:104671397:A:G	1.75155e-05	-1.07666e-10	-1.03279	2.57438e-05	-1.07666e-10	-1.06363	2.70344e-05	-1.07666e-10	-1.04479
104671674	chr14:104671674:G:A	1.40013e-05	-1.07666e-10	-1.25672	2.06844e-05	-1.07666e-10	-1.28245	2.12163e-05	-1.07666e-10	-1.28713
104672325	chr14:104672325:G:C	2.45848e-05	0.00169308	-0.695437	3.95808e-05	0.142593	-0.776071	3.79583e-05	0.0864789	-0.791893
104672965	chr14:104672965:G:A	2.2065e-05	-1.07666e-10	-0.80188	3.60234e-05	-1.07666e-10	-0.727655	3.60284e-05	-1.07666e-10	-0.757595
104673020	chr14:104673020:A:G	1.30658e-05	-1.32588	-3.65436e-10	1.95785e-05	-1.33739	-3.65436e-10	2.04148e-05	-1.32564	-3.65436e-10
104673200	chr14:104673200:C:T	2.26168e-05	-1.07666e-10	-0.77718	3.69754e-05	-1.07666e-10	-0.70157	3.6975e-05	-1.07666e-10	-0.731659
104673201	chr14:104673201:T:TTAAAGTGA	2.27423e-05	-1.07666e-10	-0.771645	3.71906e-05	-1.07666e-10	-0.695768	3.71863e-05	-1.07666e-10	-0.725961
104673482	chr14:104673482:A:G	1.655e-05	-1.07666e-10	-1.08949	2.38996e-05	-1.07666e-10	-1.13796	2.51246e-05	-1.07666e-10	-1.11806
104673665	chr14:104673665:T:C	2.08583e-05	-0.0353581	-0.822761	3.35726e-05	0.103182	-0.901296	3.23257e-05	0.0489189	-0.914958
104673748	chr14:104673748:G:A	1.55673e-05	-1.07666e-10	-1.1507	2.25869e-05	-1.07666e-10	-1.19445	2.33202e-05	-1.07666e-10	-1.19258
104673795	chr14:104673795:T:C	2.36007e-05	0.0859933	-0.820592	3.6381e-05	0.221395	-0.939173	3.53844e-05	0.169902	-0.945534
104674047	chr14:104674047:T:C	1.24718e-05	-1.07666e-10	-1.3724	1.88981e-05	-1.07666e-10	-1.37276	1.94733e-05	-1.07666e-10	-1.37286
104674096	chr14:104674096:A:G	3.99211e-06	-1.18387	-1.32768	5.94276e-06	-1.17169	-1.35796	6.00165e-06	-1.18213	-1.36774
104674690	chr14:104674690:T:C	1.15199e-05	-0.281317	-1.17048	1.83329e-05	-0.161713	-1.24141	1.80092e-05	-0.206383	-1.24464
104674746	chr14:104674746:A:G	2.49873e-05	-0.128248	-0.549257	3.69293e-05	-0.184456	-0.518364	3.83453e-05	-0.16155	-0.533721
104675122	chr14:104675122:A:G	1.51821e-05	-0.319268	-0.856488	2.33291e-05	-0.198045	-0.964078	2.28481e-05	-0.242422	-0.970614
104675381	chr14:104675381:C:G	1.25866e-05	-1.07666e-10	-1.36324	1.88875e-05	-1.07666e-10	-1.37332	1.95238e-05	-1.07666e-10	-1.37027
104675446	chr14:104675446:T:C	2.74746e-06	-1.51387	-1.37133	4.30638e-06	-1.50714	-1.34459	4.33985e-06	-1.52416	-1.3499
104676256	chr14:104676256:C:T	2.94515e-05	-1.07666e-10	-0.513128	5.00003e-05	-1.07666e-10	-0.399795	4.98357e-05	-1.07666e-10	-0.433171
104676320	chr14:104676320:G:A	4.09266e-06	-1.34694	-1.13974	6.36191e-06	-1.38367	-1.07783	6.8649e-06	-1.33516	-1.08032
104676452	chr14:104676452:G:A	4.06958e-05	-1.07666e-10	-0.189748	5.86437e-05	-1.07666e-10	-0.240344	6.06695e-05	-1.07666e-10	-0.236462
104676609	chr14:104676609:T:C	1.58901e-05	-0.248227	-0.881952	2.45002e-05	-0.125575	-0.987569	2.40162e-05	-0.170133	-0.993042
104676737	chr14:104676737:C:T	4.82154e-06	-1.04248	-1.2803	7.49128e-06	-1.0651	-1.23299	7.69716e-06	-1.05723	-1.24382
104677017	chr14:104677017:A:G	1.04973e-05	-1.54476	-3.65436e-10	1.59655e-05	-1.54139	-3.65436e-10	1.63806e-05	-1.5458	-3.65436e-10
104677374	chr14:104677374:G:T	4.00799e-06	-1.31708	-1.1905	5.64781e-06	-1.36126	-1.2193	6.11088e-06	-1.30638	-1.22545
104677420	chr14:104677420:G:C	6.12191e-05	-1.07666e-10	0.218585	8.85145e-05	-1.07666e-10	0.171342	8.80784e-05	-1.07666e-10	0.136325
104678276	chr14:104678276:C:G	1.24764e-05	-1.07666e-10	-1.37204	1.93163e-05	-1.07666e-10	-1.35088	1.95943e-05	-1.07666e-10	-1.36666
104678316	chr14:104678316:G:A	1.90312e-05	-1.07666e-10	-0.949791	2.96125e-05	-1.07666e-10	-0.923628	3.06891e-05	-1.07666e-10	-0.917995
104678369	chr14:104678369:G:C	1.25109e-05	-1.07666e-10	-1.36927	1.89236e-05	-1.07666e-10	-1.37142	1.94941e-05	-1.07666e-10	-1.37179
104679035	chr14:104679035:C:T	2.75803e-06	-1.50927	-1.37209	4.19068e-06	-1.50633	-1.37263	4.30703e-06	-1.5086	-1.37305
104679341	chr14:104679341:G:A	1.66432e-05	-1.07666e-10	-1.08387	2.59022e-05	-1.07666e-10	-1.0575	2.687e-05	-1.07666e-10	-1.05089
104679426	chr14:104679426:A:C	4.00096e-05	-1.07666e-10	-0.206755	5.05163e-05	-1.07666e-10	-0.389529	5.30685e-05	-1.07666e-10	-0.370318
104679451	chr14:104679451:TG:T	2.42323e-05	-1.07666e-10	-0.708186	4.02227e-05	-1.07666e-10	-0.617392	4.15301e-05	-1.07666e-10	-0.615484
104679458	chr14:104679458:A:G	1.04329e-05	-1.55091	-3.65436e-10	1.58115e-05	-1.55109	-3.65436e-10	1.62947e-05	-1.55106	-3.65436e-10
104679462	chr14:104679462:A:G	2.40285e-05	-1.07666e-10	-0.716635	3.98999e-05	-1.07666e-10	-0.625449	4.11662e-05	-1.07666e-10	-0.624284
104679890	chr14:104679890:C:G	1.36864e-05	-1.07666e-10	-1.27947	2.18606e-05	-1.07666e-10	-1.22714	2.2527e-05	-1.07666e-10	-1.22719
104679919	chr14:104679919:T:C	1.34019e-05	-1.07666e-10	-1.30048	1.99008e-05	-1.07666e-10	-1.32106	2.04331e-05	-1.07666e-10	-1.32475
104680112	chr14:104680112:C:T	1.07823e-05	-1.51797	-3.65436e-10	1.61683e-05	-1.52877	-3.65436e-10	1.66997e-05	-1.52651	-3.65436e-10
104680242	chr14:104680242:A:C	2.72232e-06	-1.53959	-1.3548	4.17739e-06	-1.52306	-1.35908	4.28741e-06	-1.5261	-1.36012
104680417	chr14:104680417:C:A	1.05679e-05	-1.53806	-3.65436e-10	1.61254e-05	-1.53143	-3.65436e-10	1.66377e-05	-1.53023	-3.65436e-10
104680421	chr14:104680421:C:A	1.06023e-05	-1.5348	-3.65436e-10	1.61893e-05	-1.52747	-3.65436e-10	1.67056e-05	-1.52616	-3.65436e-10
104680882	chr14:104680882:C:T	2.03048e-05	-1.20584	0.320819	3.19193e-05	-1.2224	0.373784	3.34222e-05	-1.20304	0.370359
104680951	chr14:104680951:G:A	3.28913e-06	-1.55098	-1.15428	4.50198e-06	-1.55079	-1.25652	4.71362e-06	-1.55101	-1.24043
104680971	chr14:104680971:A:G	6.08418e-06	-1.38773	-0.702448	8.82458e-06	-1.39653	-0.737756	9.28637e-06	-1.37646	-0.736897
104681564	chr14:104681564:A:G	1.23853e-05	-1.37936	-3.65436e-10	1.86948e-05	-1.38358	-3.65436e-10	1.99136e-05	-1.3505	-3.65436e-10
104682133	chr14:104682133:G:C	1.24584e-05	-1.07666e-10	-1.37348	1.89281e-05	-1.07666e-10	-1.37118	1.94838e-05	-1.07666e-10	-1.37232
104682260	chr14:104682260:G:A	0.000267436	-1.07666e-10	1.69301	0.000392161	-1.07666e-10	1.65985	0.000392557	-1.07666e-10	1.63078
104682318	chr14:104682318:C:T	0.000339659	-1.07666e-10	1.93207	0.000523364	-1.07666e-10	1.94845	0.000522032	-1.07666e-10	1.91583
104682494	chr14:104682494:G:A	0.000335028	-1.07666e-10	1.91834	0.000513326	-1.07666e-10	1.92909	0.000513172	-1.07666e-10	1.89871
104682747	chr14:104682747:G:A	3.65688e-05	-1.07666e-10	-0.296679	6.46088e-05	-1.07666e-10	-0.143473	6.58022e-05	-1.07666e-10	-0.155249
104682933	chr14:104682933:C:T	1.27583e-05	-1.07666e-10	-1.34969	1.98086e-05	-1.07666e-10	-1.32571	2.03994e-05	-1.07666e-10	-1.32639
104683291	chr14:104683291:C:T	9.04359e-06	-1.53883	-0.154986	9.97164e-06	-1.51193	-0.500152	1.08333e-05	-1.52812	-0.431159
104683936	chr14:104683936:C:T	8.18977e-06	-1.29828	-0.494705	1.26059e-05	-1.29221	-0.485449	1.31551e-05	-1.2898	-0.47529
104684130	chr14:104684130:G:A	3.55776e-06	-1.54219	-1.08455	5.40092e-06	-1.53538	-1.08988	5.52288e-06	-1.53694	-1.09606
104684513	chr14:104684513:A:G	1.05573e-05	-1.53906	-3.65436e-10	1.62733e-05	-1.5223	-3.65436e-10	1.6401e-05	-1.54456	-3.65436e-10
104684558	chr14:104684558:T:C	1.68507e-05	-1.07666e-10	-1.07148	2.69686e-05	-1.07666e-10	-1.01715	2.765e-05	-1.07666e-10	-1.02228
104684643	chr14:104684643:G:A	2.65451e-05	-1.07666e-10	-0.617029	4.27532e-05	-1.07666e-10	-0.556379	4.32867e-05	-1.07666e-10	-0.574058
104684687	chr14:104684687:T:C	2.11337e-05	-1.07666e-10	-0.845006	2.79899e-05	-1.07666e-10	-0.979982	2.98723e-05	-1.07666e-10	-0.944972
104684828	chr14:104684828:T:C	2.79122e-06	-1.53713	-1.33226	4.03083e-06	-1.54502	-1.37283	4.18701e-06	-1.53772	-1.37219
104684922	chr14:104684922:G:A	1.37134e-05	-1.07666e-10	-1.2775	2.02626e-05	-1.07666e-10	-1.30305	2.11712e-05	-1.07666e-10	-1.28926
104685468	chr14:104685468:T:G	2.19003e-05	-1.07625	0.266878	2.93225e-05	-1.06422	0.13075	3.22299e-05	-1.04681	0.177805
104685484	chr14:104685484:C:G	1.34435e-05	-1.07666e-10	-1.29738	2.08487e-05	-1.07666e-10	-1.27453	2.15588e-05	-1.07666e-10	-1.27112
104685645	chr14:104685645:T:G	1.6347e-05	-1.07666e-10	-1.10183	2.30643e-05	-1.07666e-10	-1.17354	2.43727e-05	-1.07666e-10	-1.14844
104686091	chr14:104686091:G:C	0.000142317	-1.07666e-10	1.06218	0.000186229	-1.07666e-10	0.915153	0.000190426	-1.07666e-10	0.907362
104686313	chr14:104686313:G:A	1.54676e-05	-1.15713	-3.65436e-10	2.27102e-05	-1.18901	-3.65436e-10	2.38373e-05	-1.17065	-3.65436e-10
104686504	chr14:104686504:A:C	1.5491e-05	-1.07666e-10	-1.15561	2.43976e-05	-1.07666e-10	-1.11734	2.53498e-05	-1.07666e-10	-1.10913
104686583	chr14:104686583:A:G	1.74357e-05	-1.07666e-10	-1.03735	2.80477e-05	-1.07666e-10	-0.977918	2.85354e-05	-1.07666e-10	-0.990758
104686939	chr14:104686939:A:G	1.45288e-05	-1.07666e-10	-1.21974	2.12054e-05	-1.07666e-10	-1.25757	2.18918e-05	-1.07666e-10	-1.25579
104687132	chr14:104687132:A:G	0.000126848	-1.36602	2.31313	0.000163917	-1.3561	2.14363	0.000158198	-1.35848	2.08043
104687517	chr14:104687517:G:A	2.81225e-05	-1.07666e-10	-0.559303	5.20661e-05	-1.07666e-10	-0.359309	5.17962e-05	-1.07666e-10	-0.394585
104687768	chr14:104687768:A:G	0.000181692	-0.85256	2.159	0.00023684	-0.904156	2.05972	0.000263673	-0.876992	2.1098
104688650	chr14:104688650:C:T	2.59065e-05	-1.07666e-10	-0.641378	4.27765e-05	-1.07666e-10	-0.555835	4.3177e-05	-1.07666e-10	-0.576594
104688655	chr14:104688655:G:A	9.22059e-05	-1.07666e-10	0.62815	0.000122616	-1.07666e-10	0.497232	0.000121027	-1.07666e-10	0.454112
104688658	chr14:104688658:G:A	1.34648e-05	-1.07666e-10	-1.29579	2.07816e-05	-1.07666e-10	-1.27775	2.13302e-05	-1.07666e-10	-1.28178
104688747	chr14:104688747:C:T	6.86088e-05	-1.07666e-10	0.332547	0.000115231	-1.07666e-10	0.435118	0.00011586	-1.07666e-10	0.410483
104688979	chr14:104688979:C:A	2.87305e-05	0.087796	-0.625709	5.17477e-05	0.161195	-0.526638	4.92481e-05	0.0902919	-0.535324
104689180	chr14:104689180:TC:T	2.02344e-05	-1.07666e-10	-0.888489	3.55891e-05	-1.07666e-10	-0.739785	3.5784e-05	-1.07666e-10	-0.7644
104689436	chr14:104689436:C:G	4.91239e-05	-1.07666e-10	-0.00152685	8.17557e-05	-1.07666e-10	0.0919111	8.23435e-05	-1.07666e-10	0.0689972
104689739	chr14:104689739:G:A	2.87504e-06	-1.47319	-1.36662	4.22722e-06	-1.49768	-1.3726	4.42515e-06	-1.48202	-1.37257
104689843	chr14:104689843:G:A	9.79927e-06	-1.18055	-0.433013	1.27147e-05	-1.08093	-0.688136	1.33298e-05	-1.10179	-0.650109
104689987	chr14:104689987:A:G	1.28594e-05	-1.07666e-10	-1.3418	1.97166e-05	-1.07666e-10	-1.33036	2.02729e-05	-1.07666e-10	-1.33262
104690705	chr14:104690705:C:T	4.54869e-05	-1.03405	0.955602	5.82409e-05	-0.978912	0.731676	5.91772e-05	-1.02064	0.759272
104690784	chr14:104690784:G:A	1.43994e-05	-1.22869	-3.65436e-10	2.11589e-05	-1.25976	-3.65436e-10	2.23301e-05	-1.23597	-3.65436e-10
104690891	chr14:104690891:A:G	3.37782e-05	-0.973953	0.597896	4.30104e-05	-0.995126	0.444744	4.59737e-05	-0.967006	0.453172
104690981	chr14:104690981:G:A	8.24465e-06	-0.421248	-1.36506	1.35553e-05	-0.331582	-1.37347	1.27893e-05	-0.420291	-1.37301
104691114	chr14:104691114:G:C	1.08505e-05	-1.51166	-3.65436e-10	1.63222e-05	-1.5193	-3.65436e-10	1.70163e-05	-1.50773	-3.65436e-10
104691142	chr14:104691142:G:A	2.72144e-06	-1.52469	-1.37002	4.21259e-06	-1.52791	-1.34584	4.32755e-06	-1.51686	-1.36004
104691707	chr14:104691707:C:T	2.69842e-05	-1.10298	0.502355	3.35707e-05	-1.05401	0.255837	3.4433e-05	-1.09149	0.288607
104691726	chr14:104691726:CA:C	1.38656e-05	-1.26646	-3.65436e-10	2.04161e-05	-1.2955	-3.65436e-10	2.15081e-05	-1.27347	-3.65436e-10
104691818	chr14:104691818:C:T	2.71666e-05	-1.07666e-10	-0.593885	4.49631e-05	-1.07666e-10	-0.505982	4.54151e-05	-1.07666e-10	-0.526057
104692034	chr14:104692034:A:G	8.31082e-06	-1.31039	-0.467929	1.18668e-05	-1.27151	-0.566576	1.21709e-05	-1.29163	-0.551229
104692199	chr14:104692199:C:T	1.40483e-05	-1.25337	-3.65436e-10	2.06668e-05	-1.2833	-3.65436e-10	2.17815e-05	-1.26084	-3.65436e-10
104692212	chr14:104692212:C:G	1.12972e-05	-1.47132	-3.65436e-10	1.71747e-05	-1.46839	-3.65436e-10	1.78143e-05	-1.4619	-3.65436e-10
104692666	chr14:104692666:C:T	1.05456e-05	-1.54016	-3.65436e-10	1.5882e-05	-1.54663	-3.65436e-10	1.64859e-05	-1.5394	-3.65436e-10
104692690	chr14:104692690:C:T	2.80338e-05	-1.02798	0.465515	3.50965e-05	-0.974422	0.220699	3.57771e-05	-1.01704	0.252443
104693183	chr14:104693183:T:C	1.74901e-05	-1.07666e-10	-1.03424	2.51288e-05	-1.07666e-10	-1.08781	2.59431e-05	-1.07666e-10	-1.086
104693201	chr14:104693201:C:T	2.71666e-05	-1.07666e-10	-0.593885	4.49631e-05	-1.07666e-10	-0.505982	4.54151e-05	-1.07666e-10	-0.526057
104693422	chr14:104693422:G:A	2.67815e-05	-1.07666e-10	-0.608162	3.80572e-05	-1.07666e-10	-0.672735	3.95052e-05	-1.07666e-10	-0.665471
104693453	chr14:104693453:T:A	2.60706e-05	-1.07666e-10	-0.635066	3.70472e-05	-1.07666e-10	-0.699633	3.84882e-05	-1.07666e-10	-0.69155
104693875	chr14:104693875:C:T	1.72414e-05	-1.04856	-3.65436e-10	2.5025e-05	-1.09195	-3.65436e-10	2.65348e-05	-1.06345	-3.65436e-10
104694178	chr14:104694178:C:T	2.00635e-05	-1.07666e-10	-0.896969	2.77046e-05	-1.07666e-10	-0.990225	2.91951e-05	-1.07666e-10	-0.9679
104694343	chr14:104694343:G:A	1.39339e-05	-1.07666e-10	-1.26155	2.05223e-05	-1.07666e-10	-1.29031	2.09747e-05	-1.07666e-10	-1.29858
104694565	chr14:104694565:G:A	1.81142e-05	-1.07666e-10	-0.999178	2.5974e-05	-1.07666e-10	-1.05473	2.70045e-05	-1.07666e-10	-1.0459
104694642	chr14:104694642:G:A	0.000150579	-0.0558049	1.17442	0.000140107	-0.0638174	0.6944	0.00015543	-0.0657676	0.77006
104694673	chr14:104694673:C:T	2.82259e-05	-1.07666e-10	-0.555634	4.68243e-05	-1.07666e-10	-0.465421	4.72755e-05	-1.07666e-10	-0.485911
104694952	chr14:104694952:A:G	9.31994e-06	-0.32938	-1.33434	1.48914e-05	-0.24835	-1.36269	1.43453e-05	-0.322011	-1.35647
104695045	chr14:104695045:T:C	2.86377e-05	-1.07666e-10	-0.541148	4.76384e-05	-1.07666e-10	-0.448185	4.80165e-05	-1.07666e-10	-0.470358
104695125	chr14:104695125:A:T	1.07685e-05	-1.34211	-0.177136	1.12199e-05	-1.35535	-0.538791	1.26264e-05	-1.31874	-0.487372
104695142	chr14:104695142:T:C	3.84548e-05	-1.07666e-10	-0.246389	5.51871e-05	-1.07666e-10	-0.301095	5.55113e-05	-1.07666e-10	-0.325316
104695145	chr14:104695145:G:A	5.40698e-05	-1.07666e-10	0.0944031	9.09646e-05	-1.07666e-10	0.198646	9.12105e-05	-1.07666e-10	0.171267
104695198	chr14:104695198:G:A	1.848e-05	-1.07666e-10	-0.979184	2.64657e-05	-1.07666e-10	-1.03597	2.75275e-05	-1.07666e-10	-1.02672
104695299	chr14:104695299:C:CA	1.33757e-05	-1.30244	-3.65436e-10	1.98372e-05	-1.32427	-3.65436e-10	2.07203e-05	-1.31079	-3.65436e-10
104695311	chr14:104695311:C:T	3.87602e-05	-1.07666e-10	-0.238481	5.35929e-05	-1.07666e-10	-0.330408	5.54653e-05	-1.07666e-10	-0.326145
104695457	chr14:104695457:A:G	1.28127e-05	-1.07666e-10	-1.34543	1.91542e-05	-1.07666e-10	-1.3593	1.96765e-05	-1.07666e-10	-1.36248
104695920	chr14:104695920:C:T	2.6646e-05	0.446789	-1.06002	4.2969e-05	0.378767	-0.930113	4.63115e-05	0.451488	-0.958001
104696006	chr14:104696006:T:C	5.90099e-06	-0.823126	-1.29763	8.63315e-06	-0.909985	-1.24623	9.24718e-06	-0.86461	-1.25297
104696011	chr14:104696011:C:T	0.000174888	-1.07666e-10	1.26827	0.000307904	-1.07666e-10	1.41796	0.000301525	-1.07666e-10	1.36695
104696049	chr14:104696049:G:A	1.2506e-05	-1.07666e-10	-1.36967	1.88958e-05	-1.07666e-10	-1.37288	1.94615e-05	-1.07666e-10	-1.37347
104696082	chr14:104696082:G:A	1.24627e-05	-1.07666e-10	-1.37313	1.89162e-05	-1.07666e-10	-1.37181	1.9493e-05	-1.07666e-10	-1.37185
104696125	chr14:104696125:T:C	2.50629e-05	0.253133	-0.927619	4.17397e-05	0.175749	-0.756121	4.39694e-05	0.235955	-0.794364
104696156	chr14:104696156:T:A	2.84412e-06	-1.48805	-1.36258	4.22436e-06	-1.50438	-1.36658	4.3449e-06	-1.50796	-1.36494
104696224	chr14:104696224:C:T	1.34855e-05	-1.29426	-3.65436e-10	1.95104e-05	-1.34088	-3.65436e-10	2.06634e-05	-1.31354	-3.65436e-10
104696640	chr14:104696640:G:A	1.39701e-05	-1.25896	-3.65436e-10	2.06814e-05	-1.28259	-3.65436e-10	2.16565e-05	-1.2666	-3.65436e-10
104696658	chr14:104696658:AC:A	0.00103796	-1.07666e-10	3.04914	0.00141134	-1.07666e-10	2.94047	0.00149311	-1.07666e-10	2.96671
104696742	chr14:104696742:C:G	3.41595e-05	-1.07666e-10	-0.364831	5.4941e-05	-1.07666e-10	-0.305564	5.82122e-05	-1.07666e-10	-0.277807
104696776	chr14:104696776:T:G	3.18763e-05	-1.07666e-10	-0.43401	4.98681e-05	-1.07666e-10	-0.402442	5.01705e-05	-1.07666e-10	-0.426475
104697090	chr14:104697090:C:T	7.32548e-05	1.19421	-0.796142	0.000107907	1.28019	-0.910741	0.000119635	1.34926	-0.906722
104697195	chr14:104697195:C:T	8.67191e-06	-0.762022	-0.973762	9.64943e-06	-0.830424	-1.2145	1.02647e-05	-0.8302	-1.18299
104697223	chr14:104697223:T:C	0.000214002	2.80512	-1.33501	0.000286783	2.72038	-1.37348	0.000318512	2.79398	-1.37223
104697279	chr14:104697279:G:A	1.05404e-05	-1.54065	-3.65436e-10	1.59588e-05	-1.54182	-3.65436e-10	1.63814e-05	-1.54575	-3.65436e-10
104697318	chr14:104697318:C:T	1.88914e-05	-1.07666e-10	-0.957165	2.96126e-05	-1.07666e-10	-0.923624	3.01023e-05	-1.07666e-10	-0.937299
104697948	chr14:104697948:G:A	1.47161e-05	-1.20693	-3.65436e-10	2.01955e-05	-1.30637	-3.65436e-10	2.21604e-05	-1.2436	-3.65436e-10
104698194	chr14:104698194:C:G	1.13557e-05	-1.46615	-3.65436e-10	1.75318e-05	-1.44781	-3.65436e-10	1.76273e-05	-1.47245	-3.65436e-10
104698597	chr14:104698597:C:T	5.38718e-05	1.01842	-0.927691	7.99901e-05	1.09745	-1.02737	8.839e-05	1.1642	-1.02435
104698893	chr14:104698893:A:G	4.11657e-06	-1.50753	-0.973325	5.23536e-06	-1.53423	-1.12216	5.47895e-06	-1.52439	-1.1166
104698954	chr14:104698954:C:A	1.39062e-05	-1.07666e-10	-1.26354	2.06258e-05	-1.07666e-10	-1.28528	2.12686e-05	-1.07666e-10	-1.28467
104699080	chr14:104699080:G:T	2.03817e-05	-1.07666e-10	-0.881238	3.29098e-05	-1.07666e-10	-0.818052	3.26505e-05	-1.07666e-10	-0.856043
104699242	chr14:104699242:C:T	3.91722e-05	-1.07666e-10	-0.227907	5.56323e-05	-1.07666e-10	-0.29306	5.64387e-05	-1.07666e-10	-0.308748
104699448	chr14:104699448:G:A	7.22943e-05	-1.07666e-10	0.384871	0.000122517	-1.07666e-10	0.496424	0.000123116	-1.07666e-10	0.471221
104699535	chr14:104699535:G:C	4.32246e-06	-1.50912	-0.922927	5.45695e-06	-1.535	-1.07993	5.7115e-06	-1.52536	-1.07406
104699665	chr14:104699665:A:G	4.27695e-06	-1.51912	-0.923518	5.42172e-06	-1.541	-1.08041	5.66694e-06	-1.53306	-1.07419
104699769	chr14:104699769:G:A	4.44505e-06	-1.50785	-0.896232	5.58186e-06	-1.53426	-1.05804	5.84538e-06	-1.52442	-1.05183
104699785	chr14:104699785:A:G	4.29338e-06	-1.50661	-0.932188	5.42469e-06	-1.53347	-1.0874	5.68044e-06	-1.52344	-1.08144
104699915	chr14:104699915:C:T	1.01633e-05	-0.247083	-1.33001	1.58106e-05	-0.188569	-1.36258	1.52194e-05	-0.264204	-1.35513
104699937	chr14:104699937:T:C	3.27432e-06	-1.35192	-1.35784	5.09812e-06	-1.38852	-1.29443	5.24021e-06	-1.37868	-1.30686
104700171	chr14:104700171:C:T	1.37368e-05	-1.07666e-10	-1.27579	2.02465e-05	-1.07666e-10	-1.30384	2.0878e-05	-1.07666e-10	-1.30321
104700683	chr14:104700683:A:T	4.09218e-06	-1.54942	-0.937376	5.31549e-06	-1.54976	-1.09144	5.50383e-06	-1.55109	-1.08537
104700980	chr14:104700980:C:T	3.77067e-06	-1.5469	-1.02172	4.95892e-06	-1.55092	-1.15972	5.1366e-06	-1.55068	-1.15483
104701055	chr14:104701055:C:G	3.89993e-05	-1.07666e-10	-0.232329	5.57758e-05	-1.07666e-10	-0.290484	5.63797e-05	-1.07666e-10	-0.309793
104701407	chr14:104701407:G:A	1.29516e-05	-1.33465	-3.65436e-10	1.92334e-05	-1.35517	-3.65436e-10	2.00794e-05	-1.34221	-3.65436e-10
104701470	chr14:104701470:C:T	1.54457e-05	-1.15854	-3.65436e-10	2.27643e-05	-1.18663	-3.65436e-10	2.36359e-05	-1.17914	-3.65436e-10
104701774	chr14:104701774:A:T	1.81096e-05	-1.07666e-10	-0.999433	2.52928e-05	-1.07666e-10	-1.0813	2.6628e-05	-1.07666e-10	-1.05994
104702077	chr14:104702077:C:T	3.10832e-06	-1.40327	-1.35852	4.62533e-06	-1.42864	-1.35164	4.82323e-06	-1.42067	-1.34779
104702084	chr14:104702084:A:G	1.15695e-05	-1.4475	-3.65436e-10	1.73279e-05	-1.4595	-3.65436e-10	1.79734e-05	-1.45301	-3.65436e-10
104702093	chr14:104702093:G:A	1.29057e-05	-1.07666e-10	-1.33821	1.89081e-05	-1.07666e-10	-1.37224	1.95899e-05	-1.07666e-10	-1.36689
104702428	chr14:104702428:GGCTGTGCCCAAAGTTAGTCCCGGTCCCTTGAGAGAAACCCTT:G	1.24621e-05	-1.07666e-10	-1.37318	1.8904e-05	-1.07666e-10	-1.37245	1.95019e-05	-1.07666e-10	-1.37139
104702438	chr14:104702438:A:G	6.06331e-06	-1.36849	-0.725126	7.83148e-06	-1.36061	-0.893062	8.39671e-06	-1.36755	-0.846508
104702502	chr14:104702502:T:C	0.000127807	2.235	-1.28036	0.000168407	2.17721	-1.36265	0.000186368	2.23995	-1.35413
104702508	chr14:104702508:T:C	1.24663e-05	-1.07666e-10	-1.37284	1.8991e-05	-1.07666e-10	-1.36786	1.96143e-05	-1.07666e-10	-1.36565
104702809	chr14:104702809:AAC:A	2.06143e-05	-1.07666e-10	-0.869886	2.99951e-05	-1.07666e-10	-0.910792	3.08177e-05	-1.07666e-10	-0.913813
104702858	chr14:104702858:C:G	5.90449e-05	-1.07666e-10	0.182425	9.85758e-05	-1.07666e-10	0.279002	9.94795e-05	-1.07666e-10	0.258049
104702875	chr14:104702875:C:T	5.80288e-05	-1.07666e-10	0.165066	9.68922e-05	-1.07666e-10	0.261774	9.77459e-05	-1.07666e-10	0.240469
104702921	chr14:104702921:G:A	1.24629e-05	-1.07666e-10	-1.37311	1.89744e-05	-1.07666e-10	-1.36873	1.95941e-05	-1.07666e-10	-1.36668
104703666	chr14:104703666:T:G	4.34622e-06	-1.47568	-0.950887	6.03328e-06	-1.46179	-1.05274	6.29603e-06	-1.46939	-1.03259
104703771	chr14:104703771:GCAT:G	2.66541e-06	-1.5427	-1.37281	4.15775e-06	-1.53236	-1.3545	4.24552e-06	-1.53956	-1.35648
104703775	chr14:104703775:GATGTCT:G	2.67125e-06	-1.54051	-1.37281	4.17111e-06	-1.52915	-1.3545	4.25633e-06	-1.53702	-1.35648
104703826	chr14:104703826:G:A	3.79073e-05	-1.44149	1.18076	3.5874e-05	-1.43007	0.69826	3.99516e-05	-1.43812	0.783889
104703834	chr14:104703834:C:G	1.24623e-05	-1.07666e-10	-1.37317	1.88993e-05	-1.07666e-10	-1.3727	1.94977e-05	-1.07666e-10	-1.37161
104703838	chr14:104703838:T:G	3.83868e-05	-1.42892	1.18076	3.6343e-05	-1.41708	0.69826	4.04575e-05	-1.42554	0.783889
104703884	chr14:104703884:C:T	6.03452e-06	-1.54466	-0.553713	9.0554e-06	-1.53388	-0.574587	9.20933e-06	-1.54113	-0.580551
104703976	chr14:104703976:C:T	7.2386e-05	-1.07666e-10	0.386139	0.000121714	-1.07666e-10	0.489849	0.000122457	-1.07666e-10	0.465854
104704375	chr14:104704375:C:T	1.29314e-05	-1.07666e-10	-1.33622	1.93103e-05	-1.07666e-10	-1.35118	1.98256e-05	-1.07666e-10	-1.35493
104704685	chr14:104704685:C:A	2.86833e-06	-1.51548	-1.32666	4.27651e-06	-1.49677	-1.36192	4.35653e-06	-1.50961	-1.36062
104704871	chr14:104704871:C:T	8.55367e-06	-0.61291	-1.1366	1.2084e-05	-0.61867	-1.20127	1.30857e-05	-0.571449	-1.19894
104704921	chr14:104704921:C:T	1.61335e-05	-1.31102	0.196044	1.68118e-05	-1.30499	-0.184758	1.84545e-05	-1.31274	-0.113855
104705030	chr14:104705030:T:TC	2.916e-06	-1.4693	-1.35636	5.05086e-06	-1.42308	-1.26918	4.98516e-06	-1.44604	-1.2894
104705145	chr14:104705145:G:A	5.94158e-06	-0.981337	-1.13256	9.38172e-06	-1.04939	-1.02367	9.8634e-06	-0.993635	-1.05944
104705282	chr14:104705282:T:C	5.05001e-06	-1.53359	-0.742896	7.638e-06	-1.51744	-0.761249	7.75014e-06	-1.52828	-0.765909
104705357	chr14:104705357:T:C	2.88839e-06	-1.46703	-1.36815	4.62379e-06	-1.42044	-1.36017	4.62359e-06	-1.44383	-1.36691
104705475	chr14:104705475:A:G	2.94588e-06	-1.50869	-1.30678	4.42916e-06	-1.49231	-1.33131	4.52519e-06	-1.50152	-1.33072
104705648	chr14:104705648:T:C	2.70092e-06	-1.53048	-1.3718	4.24689e-06	-1.51564	-1.35	4.32138e-06	-1.52604	-1.35229
104705978	chr14:104705978:G:A	1.25356e-05	-0.228742	-1.13856	1.77177e-05	-0.233844	-1.20342	1.9317e-05	-0.179567	-1.20135
104706192	chr14:104706192:C:T	2.67863e-06	-1.5372	-1.37337	4.17502e-06	-1.52416	-1.35854	4.25619e-06	-1.53333	-1.3602
104706209	chr14:104706209:C:T	1.17642e-05	-1.43081	-3.65436e-10	1.7579e-05	-1.44512	-3.65436e-10	1.82851e-05	-1.43582	-3.65436e-10
104706388	chr14:104706388:C:T	1.34374e-05	-1.07666e-10	-1.29784	2.00621e-05	-1.07666e-10	-1.31299	2.05811e-05	-1.07666e-10	-1.31753
104706470	chr14:104706470:C:T	1.0432e-05	-1.551	-3.65436e-10	1.5827e-05	-1.55011	-3.65436e-10	1.62973e-05	-1.5509	-3.65436e-10
104706658	chr14:104706658:T:C	1.27246e-05	-1.07666e-10	-1.35233	1.9052e-05	-1.07666e-10	-1.36465	1.96352e-05	-1.07666e-10	-1.36458
104706874	chr14:104706874:C:T	1.37489e-05	-1.07666e-10	-1.27491	1.93998e-05	-1.07666e-10	-1.34656	2.03462e-05	-1.07666e-10	-1.32901
104707345	chr14:104707345:G:A	1.44572e-05	-1.07666e-10	-1.22468	2.26718e-05	-1.07666e-10	-1.1907	2.32685e-05	-1.07666e-10	-1.1948
104707814	chr14:104707814:C:T	1.2644e-05	-1.07666e-10	-1.35869	1.89893e-05	-1.07666e-10	-1.36795	1.95714e-05	-1.07666e-10	-1.36783
104708075	chr14:104708075:G:A	2.69293e-05	-0.60266	-3.65436e-10	4.06921e-05	-0.60579	-3.65436e-10	4.05143e-05	-0.640247	-3.65436e-10
104708261	chr14:104708261:C:T	1.03756e-05	-0.407498	-1.14892	1.46676e-05	-0.414121	-1.21206	1.59827e-05	-0.360609	-1.20978
104708385	chr14:104708385:G:A	3.40004e-06	-1.55051	-1.12157	4.75319e-06	-1.54634	-1.20667	4.88845e-06	-1.54969	-1.20534
104708638	chr14:104708638:C:T	3.33922e-05	-1.07666e-10	-0.38755	4.76141e-05	-1.07666e-10	-0.448695	4.82227e-05	-1.07666e-10	-0.466071
104708748	chr14:104708748:A:G	3.38085e-06	-1.4775	-1.20024	4.33344e-06	-1.51364	-1.33183	4.60476e-06	-1.49959	-1.31522
104708873	chr14:104708873:A:G	1.1358e-05	-1.46595	-3.65436e-10	1.70206e-05	-1.4774	-3.65436e-10	1.7672e-05	-1.46992	-3.65436e-10
104708901	chr14:104708901:CT:C	1.99229e-05	-1.22748	0.323478	2.13667e-05	-1.21369	-0.0362977	2.30911e-05	-1.22754	0.0250806
104708903	chr14:104708903:G:A	1.98165e-05	-1.23283	0.323478	2.125e-05	-1.21917	-0.0362977	2.29681e-05	-1.23288	0.0250806
104709050	chr14:104709050:C:T	4.05289e-06	-1.1474	-1.34904	5.56578e-06	-1.22806	-1.36712	5.84706e-06	-1.20288	-1.37308
104709130	chr14:104709130:A:G	1.57914e-05	-1.07666e-10	-1.13641	2.31104e-05	-1.07666e-10	-1.17154	2.38795e-05	-1.07666e-10	-1.16888
104710345	chr14:104710345:T:C	0.00017539	-1.07666e-10	1.27114	0.000191827	-1.07666e-10	0.944769	0.000204386	-1.07666e-10	0.978109
104710417	chr14:104710417:ACACACACAAGCACACTGCCACTCTCCGGCACGCG:A	1.05399e-05	-1.5407	-3.65436e-10	1.60043e-05	-1.53897	-3.65436e-10	1.65469e-05	-1.5357	-3.65436e-10
104710444	chr14:104710444:G:A	2.6588e-05	0.473418	-1.08883	3.92586e-05	0.455363	-1.09702	4.31874e-05	0.495621	-1.07197
104711014	chr14:104711014:CA:C	4.53115e-06	-1.42478	-0.96012	6.64371e-06	-1.45171	-0.966446	6.82091e-06	-1.42421	-0.997697
104711229	chr14:104711229:C:A	1.58111e-05	-1.07666e-10	-1.13516	2.19049e-05	-1.07666e-10	-1.22511	2.29028e-05	-1.07666e-10	-1.21064
104711752	chr14:104711752:T:C	4.35862e-06	-1.47862	-0.945098	6.41509e-06	-1.49855	-0.954617	6.5344e-06	-1.47815	-0.986672
104711761	chr14:104711761:G:C	4.22106e-06	-1.45103	-1.00476	6.20256e-06	-1.4748	-1.01206	6.35762e-06	-1.45047	-1.04177
104711814	chr14:104711814:G:A	1.20325e-05	-1.40826	-3.65436e-10	1.79358e-05	-1.42502	-3.65436e-10	1.86724e-05	-1.41486	-3.65436e-10
104711899	chr14:104711899:G:A	1.28012e-05	-1.07666e-10	-1.34634	1.97973e-05	-1.07666e-10	-1.32628	2.01008e-05	-1.07666e-10	-1.34114
104711991	chr14:104711991:C:T	1.35041e-05	-1.07666e-10	-1.29288	2.00183e-05	-1.07666e-10	-1.31518	2.05098e-05	-1.07666e-10	-1.321
104712020	chr14:104712020:T:G	1.31171e-05	-1.07666e-10	-1.32195	1.94974e-05	-1.07666e-10	-1.34154	1.99984e-05	-1.07666e-10	-1.34625
104712080	chr14:104712080:A:G	4.28959e-05	-1.07666e-10	-0.137098	7.14789e-05	-1.07666e-10	-0.0424215	7.16426e-05	-1.07666e-10	-0.0702118
104712132	chr14:104712132:G:A	2.69873e-05	-1.07666e-10	-0.600506	3.83651e-05	-1.07666e-10	-0.664676	3.91653e-05	-1.07666e-10	-0.674111
104712141	chr14:104712141:T:C	8.45296e-06	-0.585631	-1.17573	1.13515e-05	-0.661921	-1.22055	1.30229e-05	-0.583098	-1.19209
104712514	chr14:104712514:C:T	1.26699e-05	-1.07666e-10	-1.35664	1.95442e-05	-1.07666e-10	-1.33915	2.01443e-05	-1.07666e-10	-1.33898
104712706	chr14:104712706:G:C	1.73553e-05	-0.476693	-0.565281	2.6505e-05	-0.488443	-0.546049	2.92133e-05	-0.437131	-0.530146
104712744	chr14:104712744:G:A	2.98345e-06	-1.47293	-1.32986	4.51045e-06	-1.49842	-1.307	4.68359e-06	-1.47815	-1.31969
104712847	chr14:104712847:G:A	1.04312e-05	-1.55108	-3.65436e-10	1.58116e-05	-1.55108	-3.65436e-10	1.63064e-05	-1.55035	-3.65436e-10
104712857	chr14:104712857:T:C	8.00524e-06	-0.443512	-1.37227	1.2639e-05	-0.444387	-1.33065	1.35246e-05	-0.396712	-1.34068
104713007	chr14:104713007:C:T	1.37319e-05	-1.07666e-10	-1.27615	1.96748e-05	-1.07666e-10	-1.33249	2.02097e-05	-1.07666e-10	-1.33574
104713089	chr14:104713089:G:A	1.29228e-05	-1.07666e-10	-1.33688	2.00574e-05	-1.07666e-10	-1.31323	2.0319e-05	-1.07666e-10	-1.33035
104713332	chr14:104713332:G:A	1.50681e-05	-1.07666e-10	-1.18329	2.22897e-05	-1.07666e-10	-1.2077	2.27672e-05	-1.07666e-10	-1.21658
104713370	chr14:104713370:C:T	2.16278e-05	-1.07666e-10	-0.821893	3.01707e-05	-1.07666e-10	-0.904954	3.12764e-05	-1.07666e-10	-0.899039
104713748	chr14:104713748:G:A	1.52438e-05	-1.07666e-10	-1.1717	2.26201e-05	-1.07666e-10	-1.19298	2.34674e-05	-1.07666e-10	-1.18629
104714128	chr14:104714128:G:A	2.01069e-05	-1.07666e-10	-0.894813	2.72639e-05	-1.07666e-10	-1.00626	2.84835e-05	-1.07666e-10	-0.992576
104714131	chr14:104714131:A:G	1.75581e-05	-1.07666e-10	-1.03036	2.70768e-05	-1.07666e-10	-1.01315	2.80641e-05	-1.07666e-10	-1.00741
104714147	chr14:104714147:C:T	6.47116e-06	-0.777286	-1.25123	9.61377e-06	-0.836211	-1.21242	1.06759e-05	-0.766266	-1.20765
104714315	chr14:104714315:C:T	1.23759e-05	-1.38012	-3.65436e-10	1.84012e-05	-1.39941	-3.65436e-10	1.91895e-05	-1.38754	-3.65436e-10
104714448	chr14:104714448:C:T	3.42318e-06	-1.55107	-1.11424	4.71589e-06	-1.54856	-1.21233	4.88763e-06	-1.55068	-1.20451
104714640	chr14:104714640:G:A	1.25363e-05	-1.07666e-10	-1.36725	1.96598e-05	-1.07666e-10	-1.33325	1.98682e-05	-1.07666e-10	-1.35278
104715482	chr14:104715482:C:T	1.92744e-05	-1.07666e-10	-0.937098	3.05466e-05	-1.07666e-10	-0.892571	3.10355e-05	-1.07666e-10	-0.90677
104715511	chr14:104715511:A:G	9.92258e-06	-1.08964	-0.511418	1.21798e-05	-1.13707	-0.67497	1.31205e-05	-1.07576	-0.691964
104715514	chr14:104715514:C:T	3.34447e-06	-1.31918	-1.36938	5.00175e-06	-1.3801	-1.32194	5.3066e-06	-1.33776	-1.33519
104715525	chr14:104715525:C:T	2.08232e-05	-1.07666e-10	-0.859804	2.91583e-05	-1.07666e-10	-0.939085	3.0238e-05	-1.07666e-10	-0.932802
104716123	chr14:104716123:G:A	1.32626e-05	-1.07666e-10	-1.31093	1.91744e-05	-1.07666e-10	-1.35825	1.99913e-05	-1.07666e-10	-1.34661
104716227	chr14:104716227:C:G	1.42239e-05	-1.07666e-10	-1.24095	1.9975e-05	-1.07666e-10	-1.31734	2.1018e-05	-1.07666e-10	-1.29652
104716412	chr14:104716412:C:A	2.47972e-05	-1.07666e-10	-0.685144	3.49399e-05	-1.07666e-10	-0.758194	3.58622e-05	-1.07666e-10	-0.76222
104716899	chr14:104716899:T:C	6.43559e-06	-1.49861	-0.535419	8.04894e-06	-1.51455	-0.711735	8.46554e-06	-1.49753	-0.708372
104716966	chr14:104716966:A:G	1.25032e-05	-1.07666e-10	-1.36989	1.91014e-05	-1.07666e-10	-1.36206	1.96898e-05	-1.07666e-10	-1.3618
104717033	chr14:104717033:T:C	1.40671e-05	-1.07666e-10	-1.25203	2.07149e-05	-1.07666e-10	-1.28097	2.11571e-05	-1.07666e-10	-1.28993
104717065	chr14:104717065:C:T	1.74589e-05	-1.07666e-10	-1.03602	2.47306e-05	-1.07666e-10	-1.10378	2.56623e-05	-1.07666e-10	-1.09688
104717066	chr14:104717066:G:A	1.34124e-05	-1.2997	-3.65436e-10	1.9877e-05	-1.32226	-3.65436e-10	2.07674e-05	-1.30852	-3.65436e-10
104717137	chr14:104717137:C:T	1.57913e-05	-1.13642	-3.65436e-10	2.49767e-05	-1.09388	-3.65436e-10	2.56473e-05	-1.09746	-3.65436e-10
104717359	chr14:104717359:C:T	1.31416e-05	-1.32009	-3.65436e-10	1.94547e-05	-1.34374	-3.65436e-10	2.03409e-05	-1.32927	-3.65436e-10
104717401	chr14:104717401:T:C	1.2459e-05	-1.07666e-10	-1.37343	1.89311e-05	-1.07666e-10	-1.37102	1.95202e-05	-1.07666e-10	-1.37045
104717576	chr14:104717576:CT:C	1.75364e-05	-1.03159	-3.65436e-10	2.59309e-05	-1.05639	-3.65436e-10	2.76324e-05	-1.02291	-3.65436e-10
104717779	chr14:104717779:G:A	1.15506e-05	-1.44913	-3.65436e-10	1.72457e-05	-1.46426	-3.65436e-10	1.79482e-05	-1.45441	-3.65436e-10
104717932	chr14:104717932:T:A	3.61695e-06	-1.32639	-1.28386	5.43199e-06	-1.35167	-1.26784	5.58204e-06	-1.33307	-1.28928
104718126	chr14:104718126:T:C	6.53297e-06	-1.41452	-0.604497	8.13299e-06	-1.4417	-0.774193	8.6511e-06	-1.41225	-0.771963
104718294	chr14:104718294:G:A	1.14238e-05	-1.46017	-3.65436e-10	1.71643e-05	-1.46899	-3.65436e-10	1.78216e-05	-1.46149	-3.65436e-10
104718325	chr14:104718325:C:T	3.95359e-06	-1.51982	-1.00143	5.51717e-06	-1.53019	-1.07377	5.7124e-06	-1.53171	-1.06755
104718352	chr14:104718352:A:G	7.09589e-06	-0.857048	-1.07931	9.29074e-06	-0.914625	-1.16818	1.02401e-05	-0.839479	-1.17611
104718517	chr14:104718517:G:A	1.29003e-05	-1.07666e-10	-1.33862	2.06988e-05	-1.07666e-10	-1.28175	2.08608e-05	-1.07666e-10	-1.30403
104718746	chr14:104718746:TAC:T	4.50345e-06	-1.30985	-1.08118	6.5918e-06	-1.29376	-1.13224	6.77427e-06	-1.30521	-1.12357
104718803	chr14:104718803:C:T	1.33509e-05	-1.07666e-10	-1.30429	1.99515e-05	-1.07666e-10	-1.31852	2.05126e-05	-1.07666e-10	-1.32086
104719230	chr14:104719230:G:A	2.74189e-05	-1.25189	0.667249	2.91744e-05	-1.23944	0.300906	3.13274e-05	-1.25028	0.352871
104719329	chr14:104719329:G:T	4.78083e-06	-1.05694	-1.27432	7.43303e-06	-1.15074	-1.15515	7.95179e-06	-1.08578	-1.18272
104719346	chr14:104719346:T:C	1.33796e-05	-1.07666e-10	-1.30214	1.98184e-05	-1.07666e-10	-1.32521	2.02968e-05	-1.07666e-10	-1.33144
104719636	chr14:104719636:G:A	1.33528e-05	-1.07666e-10	-1.30414	2.08682e-05	-1.07666e-10	-1.2736	2.10406e-05	-1.07666e-10	-1.29545
104719798	chr14:104719798:C:G	1.38062e-05	-1.07666e-10	-1.27075	1.98874e-05	-1.07666e-10	-1.32174	2.04898e-05	-1.07666e-10	-1.32197
104719826	chr14:104719826:C:T	4.6431e-06	-1.26936	-1.09113	6.81183e-06	-1.25199	-1.14118	6.9963e-06	-1.26398	-1.13254
104719996	chr14:104719996:G:A	4.82047e-06	-1.099	-1.224	7.6866e-06	-1.18844	-1.08391	8.16453e-06	-1.12676	-1.11534
104720254	chr14:104720254:T:C	1.27777e-05	-1.07666e-10	-1.34817	1.97504e-05	-1.07666e-10	-1.32865	2.00668e-05	-1.07666e-10	-1.34284
104720258	chr14:104720258:C:T	1.31618e-05	-1.07666e-10	-1.31855	1.98444e-05	-1.07666e-10	-1.3239	2.03302e-05	-1.07666e-10	-1.32979
104721712	chr14:104721712:C:T	4.90598e-06	-1.08724	-1.21817	7.83697e-06	-1.17823	-1.07474	8.3199e-06	-1.11585	-1.10741
104721903	chr14:104721903:C:T	1.27507e-05	-1.07666e-10	-1.35028	2.03038e-05	-1.07666e-10	-1.30102	2.05163e-05	-1.07666e-10	-1.32068
104722207	chr14:104722207:T:C	1.28246e-05	-1.34451	-3.65436e-10	2.06297e-05	-1.28509	-3.65436e-10	1.93846e-05	-1.37742	-3.65436e-10
104722499	chr14:104722499:G:A	5.04698e-06	-1.27554	-1.00154	7.33086e-06	-1.25805	-1.06168	7.54563e-06	-1.26981	-1.05113
104722613	chr14:104722613:C:T	1.3471e-05	-1.07666e-10	-1.29534	1.99353e-05	-1.07666e-10	-1.31933	2.04058e-05	-1.07666e-10	-1.32608
104722719	chr14:104722719:G:A	5.37773e-06	-0.990315	-1.22329	8.08526e-06	-1.08745	-1.13433	8.68074e-06	-1.01411	-1.16669
104722885	chr14:104722885:A:G	7.0048e-06	-1.07619	-0.873086	9.67299e-06	-1.08203	-0.960456	1.02683e-05	-1.04803	-0.964814
104723167	chr14:104723167:G:A	6.51443e-06	-1.07677	-0.945085	8.54158e-06	-1.11637	-1.05051	9.09092e-06	-1.07268	-1.06195
104723435	chr14:104723435:G:A	1.30971e-05	-1.07666e-10	-1.32348	1.94841e-05	-1.07666e-10	-1.34222	1.99781e-05	-1.07666e-10	-1.34727
104723502	chr14:104723502:T:G	6.1263e-05	-1.07666e-10	0.219302	0.000103311	-1.07666e-10	0.325923	0.000102891	-1.07666e-10	0.291768
104723505	chr14:104723505:C:T	1.31482e-05	-1.31959	-3.65436e-10	1.97942e-05	-1.32643	-3.65436e-10	2.1222e-05	-1.28686	-3.65436e-10
104723631	chr14:104723631:G:A	3.98164e-06	-1.14489	-1.36929	6.52938e-06	-1.06599	-1.36952	6.25596e-06	-1.13849	-1.36987
104723724	chr14:104723724:G:A	2.84098e-05	-1.1667	0.617557	3.04183e-05	-1.1501	0.253322	3.25898e-05	-1.16496	0.307061
104723929	chr14:104723929:G:A	7.01583e-06	-0.682872	-1.26483	9.03633e-06	-0.774841	-1.33573	9.51187e-06	-0.768153	-1.32121
104723994	chr14:104723994:TG:T	3.92005e-06	-1.34434	-1.18543	5.86539e-06	-1.30542	-1.23733	5.92129e-06	-1.33715	-1.2262
104725063	chr14:104725063:C:T	3.11912e-06	-1.52608	-1.23225	5.05259e-06	-1.52825	-1.16368	5.22477e-06	-1.51442	-1.17407
104725201	chr14:104725201:C:G	1.41844e-05	-1.24373	-3.65436e-10	2.2101e-05	-1.2162	-3.65436e-10	2.25291e-05	-1.22709	-3.65436e-10
104725660	chr14:104725660:G:A	0.000264117	-1.07666e-10	1.68052	0.00035098	-1.07666e-10	1.5489	0.000376231	-1.07666e-10	1.5883
104725689	chr14:104725689:C:G	4.94854e-06	-1.48102	-0.81576	7.00542e-06	-1.49459	-0.870554	7.36168e-06	-1.48356	-0.862058
104725720	chr14:104725720:G:A	1.32915e-05	-1.07666e-10	-1.30875	2.1792e-05	-1.07666e-10	-1.23028	2.1456e-05	-1.07666e-10	-1.2759
104725788	chr14:104725788:G:A	1.05912e-05	-1.53585	-3.65436e-10	1.62031e-05	-1.52662	-3.65436e-10	1.6508e-05	-1.53806	-3.65436e-10
104725801	chr14:104725801:C:T	1.76183e-05	-1.07666e-10	-1.02694	2.42278e-05	-1.07666e-10	-1.12432	2.51025e-05	-1.07666e-10	-1.11893
104726348	chr14:104726348:G:A	4.05358e-06	-1.20522	-1.29105	6.06263e-06	-1.19389	-1.31579	6.18382e-06	-1.20969	-1.31028
104727165	chr14:104727165:G:A	1.23122e-05	-1.38529	-3.65436e-10	1.86779e-05	-1.38448	-3.65436e-10	1.8988e-05	-1.3981	-3.65436e-10
104727270	chr14:104727270:C:T	4.78899e-05	-1.07666e-10	-0.0269693	5.44025e-05	-1.07666e-10	-0.315413	5.98251e-05	-1.07666e-10	-0.250478
104727275	chr14:104727275:T:C	1.3094e-05	-1.07666e-10	-1.32372	2.12158e-05	-1.07666e-10	-1.25708	2.10359e-05	-1.07666e-10	-1.29567
104727489	chr14:104727489:G:A	2.44806e-05	-0.697991	-3.65436e-10	3.46756e-05	-0.765786	-3.65436e-10	3.79384e-05	-0.705938	-3.65436e-10
104727637	chr14:104727637:G:A	4.56985e-05	-1.07666e-10	-0.0738085	6.25854e-05	-1.07666e-10	-0.175292	6.43905e-05	-1.07666e-10	-0.176936
104727726	chr14:104727726:C:T	1.52261e-05	-1.07666e-10	-1.17286	2.29784e-05	-1.07666e-10	-1.17727	2.34418e-05	-1.07666e-10	-1.18738
104728090	chr14:104728090:G:A	1.89416e-05	-0.954515	-3.65436e-10	2.84242e-05	-0.964581	-3.65436e-10	3.03921e-05	-0.927718	-3.65436e-10
104728323	chr14:104728323:C:T	2.69819e-05	-1.07666e-10	-0.600708	3.9425e-05	-1.07666e-10	-0.637425	4.10016e-05	-1.07666e-10	-0.62829
104728962	chr14:104728962:T:C	1.53886e-05	-1.07666e-10	-1.16224	2.41448e-05	-1.07666e-10	-1.12775	2.45388e-05	-1.07666e-10	-1.14165
104728984	chr14:104728984:G:A	3.29337e-06	-1.49601	-1.20795	5.08839e-06	-1.47619	-1.20867	5.17315e-06	-1.49176	-1.20666
104729017	chr14:104729017:G:A	3.92855e-05	-1.07666e-10	-0.225017	5.54992e-05	-1.07666e-10	-0.295455	5.53099e-05	-1.07666e-10	-0.32895
104729066	chr14:104729066:G:C	1.24593e-05	-1.07666e-10	-1.37341	1.89155e-05	-1.07666e-10	-1.37184	1.94615e-05	-1.07666e-10	-1.37346
104729083	chr14:104729083:C:T	1.24588e-05	-1.07666e-10	-1.37345	1.91727e-05	-1.07666e-10	-1.35834	1.96022e-05	-1.07666e-10	-1.36626
104729104	chr14:104729104:G:A	1.24673e-05	-1.07666e-10	-1.37277	1.88941e-05	-1.07666e-10	-1.37298	1.94646e-05	-1.07666e-10	-1.3733
104729139	chr14:104729139:C:A	1.51729e-05	-1.07666e-10	-1.17636	2.30755e-05	-1.07666e-10	-1.17305	2.35454e-05	-1.07666e-10	-1.18297
104729159	chr14:104729159:G:A	3.50183e-05	-0.340002	-3.65436e-10	6.12851e-05	-0.196288	-3.65436e-10	6.20669e-05	-0.21369	-3.65436e-10
104729398	chr14:104729398:G:A	1.28281e-05	-1.07666e-10	-1.34424	1.98541e-05	-1.07666e-10	-1.32341	2.01561e-05	-1.07666e-10	-1.3384
104729523	chr14:104729523:G:A	2.10994e-05	-0.84663	-3.65436e-10	3.49296e-05	-0.758489	-3.65436e-10	3.25127e-05	-0.86027	-3.65436e-10
104730065	chr14:104730065:C:G	4.45904e-05	-1.07666e-10	-0.0983552	6.09167e-05	-1.07666e-10	-0.202317	6.27171e-05	-1.07666e-10	-0.203268
104730379	chr14:104730379:A:G	0.000258483	-1.07666e-10	1.65896	0.000343962	-1.07666e-10	1.52871	0.000369352	-1.07666e-10	1.56985
104730423	chr14:104730423:G:A	1.26386e-05	-1.07666e-10	-1.35911	1.88847e-05	-1.07666e-10	-1.37347	1.94948e-05	-1.07666e-10	-1.37176
104730449	chr14:104730449:C:T	3.0102e-05	-1.07666e-10	-0.491282	4.92454e-05	-1.07666e-10	-0.415008	4.96385e-05	-1.07666e-10	-0.437136
104730459	chr14:104730459:C:T	4.93716e-06	-1.1831	-1.11598	6.77813e-06	-1.22689	-1.17123	7.61555e-06	-1.16415	-1.14756
104731117	chr14:104731117:G:A	1.29079e-05	-1.07666e-10	-1.33803	2.00152e-05	-1.07666e-10	-1.31533	2.0293e-05	-1.07666e-10	-1.33163
104731831	chr14:104731831:C:T	1.29079e-05	-1.07666e-10	-1.33803	2.00152e-05	-1.07666e-10	-1.31533	2.0293e-05	-1.07666e-10	-1.33163
104732273	chr14:104732273:C:A	1.2459e-05	-1.07666e-10	-1.37343	1.89185e-05	-1.07666e-10	-1.37168	1.94619e-05	-1.07666e-10	-1.37344
104732412	chr14:104732412:T:G	4.01633e-06	-1.28098	-1.22452	5.56007e-06	-1.31079	-1.28543	5.83206e-06	-1.30577	-1.27276
104732485	chr14:104732485:C:T	4.18631e-06	-1.35262	-1.11143	5.86286e-06	-1.37563	-1.16756	6.13942e-06	-1.37302	-1.15415
104732877	chr14:104732877:T:C	1.55103e-05	-1.07666e-10	-1.15437	2.43561e-05	-1.07666e-10	-1.11904	2.47464e-05	-1.07666e-10	-1.13322
104732991	chr14:104732991:C:T	1.09845e-05	-1.49939	-3.65436e-10	1.66062e-05	-1.50205	-3.65436e-10	1.71206e-05	-1.50162	-3.65436e-10
104733133	chr14:104733133:A:G	1.48233e-05	-1.07666e-10	-1.19967	2.35333e-05	-1.07666e-10	-1.15341	2.34585e-05	-1.07666e-10	-1.18667
104733145	chr14:104733145:AC:A	0.00018074	-1.07666e-10	1.30118	0.000241533	-1.07666e-10	1.17518	0.000258415	-1.07666e-10	1.21266
104733300	chr14:104733300:C:T	1.45308e-05	-1.07666e-10	-1.21961	2.0698e-05	-1.07666e-10	-1.28179	2.13921e-05	-1.07666e-10	-1.27888
104733556	chr14:104733556:G:A	2.39856e-05	-1.07666e-10	-0.71842	3.76556e-05	-1.07666e-10	-0.683341	3.86321e-05	-1.07666e-10	-0.687819
104733992	chr14:104733992:T:C	6.26004e-05	-0.557209	0.798107	5.01678e-05	-0.629293	0.232842	6.08398e-05	-0.568494	0.334835
104734013	chr14:104734013:T:C	3.26717e-06	-1.54113	-1.17082	5.00237e-06	-1.53209	-1.16982	5.12289e-06	-1.53855	-1.16963
104734090	chr14:104734090:C:T	2.12508e-05	-1.07666e-10	-0.839477	3.43003e-05	-1.07666e-10	-0.77667	3.45884e-05	-1.07666e-10	-0.798383
104734168	chr14:104734168:C:G	8.58247e-06	-1.1503	-0.595852	9.47879e-06	-1.17919	-0.883574	1.02533e-05	-1.17519	-0.839115
104734970	chr14:104734970:G:A	4.16844e-05	-1.07666e-10	-0.165746	5.72377e-05	-1.07666e-10	-0.264612	5.87435e-05	-1.07666e-10	-0.268722
104735043	chr14:104735043:G:A	1.99573e-05	-1.07666e-10	-0.902279	3.1518e-05	-1.07666e-10	-0.861267	3.16962e-05	-1.07666e-10	-0.885707
104735259	chr14:104735259:T:C	6.56003e-06	-0.690771	-1.32411	9.53773e-06	-0.707082	-1.34949	9.93327e-06	-0.702041	-1.34397
104735276	chr14:104735276:G:T	3.28099e-06	-1.54312	-1.16461	4.99685e-06	-1.53418	-1.16884	5.13893e-06	-1.54062	-1.16443
104735981	chr14:104735981:G:A	1.12228e-05	-1.47793	-3.65436e-10	1.68197e-05	-1.48928	-3.65436e-10	1.76347e-05	-1.47203	-3.65436e-10
104736072	chr14:104736072:G:A	1.42012e-05	-1.07666e-10	-1.24255	2.23686e-05	-1.07666e-10	-1.20416	2.24157e-05	-1.07666e-10	-1.23214
104736130	chr14:104736130:C:T	2.00944e-05	-1.07666e-10	-0.895433	2.9659e-05	-1.07666e-10	-0.922057	3.05884e-05	-1.07666e-10	-0.921281
104736768	chr14:104736768:T:C	1.49766e-05	-1.07666e-10	-1.18939	2.27781e-05	-1.07666e-10	-1.18602	2.32303e-05	-1.07666e-10	-1.19645
104737139	chr14:104737139:G:A	3.59187e-05	-1.07666e-10	-0.314616	4.15745e-05	-1.07666e-10	-0.584338	4.55419e-05	-1.07666e-10	-0.523269
104737341	chr14:104737341:G:A	7.35543e-06	-0.74532	-1.15511	1.09043e-05	-0.714727	-1.20794	1.11625e-05	-0.738454	-1.19089
104737518	chr14:104737518:G:C	6.55068e-06	-1.30645	-0.709855	9.01128e-06	-1.25839	-0.854955	9.45989e-06	-1.27587	-0.818973
104737776	chr14:104737776:G:C	1.35107e-05	-1.07666e-10	-1.29239	2.07704e-05	-1.07666e-10	-1.27829	2.1405e-05	-1.07666e-10	-1.27828
104737928	chr14:104737928:T:C	1.27141e-05	-1.07666e-10	-1.35316	1.96217e-05	-1.07666e-10	-1.33519	1.99549e-05	-1.07666e-10	-1.34843
104737943	chr14:104737943:ATGC:A	2.74879e-05	-1.07666e-10	-0.582128	4.47458e-05	-1.07666e-10	-0.510826	4.51143e-05	-1.07666e-10	-0.532703
104738467	chr14:104738467:T:C	2.59306e-05	-1.07666e-10	-0.640451	4.14406e-05	-1.07666e-10	-0.587562	4.35554e-05	-1.07666e-10	-0.567869
104738655	chr14:104738655:C:T	2.60543e-05	-1.07666e-10	-0.635692	3.68666e-05	-1.07666e-10	-0.704517	3.76427e-05	-1.07666e-10	-0.713764
104738889	chr14:104738889:C:T	3.69966e-05	-1.07666e-10	-0.285048	4.26758e-05	-1.07666e-10	-0.558191	4.67891e-05	-1.07666e-10	-0.496253
104738927	chr14:104738927:G:A	1.09635e-05	-1.50131	-3.65436e-10	1.65691e-05	-1.50428	-3.65436e-10	1.70831e-05	-1.50381	-3.65436e-10
104739154	chr14:104739154:GACA:G	1.94807e-05	-1.07666e-10	-0.926448	2.63472e-05	-1.07666e-10	-1.04046	2.73685e-05	-1.07666e-10	-1.03251
104739835	chr14:104739835:T:A	3.45809e-06	-1.48521	-1.16995	5.67783e-06	-1.46492	-1.11033	5.60568e-06	-1.48128	-1.13684
104739904	chr14:104739904:A:G	6.67753e-05	-1.07666e-10	0.305459	7.07341e-05	-1.07666e-10	-0.0528965	7.6651e-05	-1.07666e-10	-0.00263972
104740139	chr14:104740139:C:T	4.46677e-05	-1.07666e-10	-0.0966218	4.96594e-05	-1.07666e-10	-0.406637	5.56221e-05	-1.07666e-10	-0.323322
104740353	chr14:104740353:G:A	1.77202e-05	-1.07666e-10	-1.02117	2.80981e-05	-1.07666e-10	-0.976122	2.84282e-05	-1.07666e-10	-0.994522
104740362	chr14:104740362:TACAC:T	1.41283e-05	-1.07666e-10	-1.24769	2.2013e-05	-1.07666e-10	-1.22019	2.26161e-05	-1.07666e-10	-1.22324
104740585	chr14:104740585:A:G	1.56171e-05	-1.07666e-10	-1.14751	2.46452e-05	-1.07666e-10	-1.10724	2.49987e-05	-1.07666e-10	-1.12308
104740703	chr14:104740703:C:T	2.74412e-06	-1.52322	-1.36319	4.21147e-06	-1.50972	-1.36429	4.29822e-06	-1.51968	-1.36402
104740797	chr14:104740797:A:G	6.36667e-06	-0.831359	-1.21344	8.11209e-06	-0.862681	-1.35579	8.58058e-06	-0.854285	-1.33812
104740808	chr14:104740808:CAG:C	5.41965e-05	-1.07666e-10	0.0967434	6.91202e-05	-1.07666e-10	-0.0759768	7.22233e-05	-1.07666e-10	-0.0621401
104740938	chr14:104740938:G:A	2.59664e-05	-1.07666e-10	-0.639072	3.79973e-05	-1.07666e-10	-0.67431	3.95094e-05	-1.07666e-10	-0.665364
104741015	chr14:104741015:C:T	1.79051e-05	-1.07666e-10	-1.01079	2.63801e-05	-1.07666e-10	-1.03921	2.71962e-05	-1.07666e-10	-1.03882
104741305	chr14:104741305:C:T	5.68446e-06	-1.08658	-1.07156	7.81009e-06	-1.13151	-1.1249	8.8085e-06	-1.06532	-1.10086
104741720	chr14:104741720:C:T	6.28073e-06	-0.877049	-1.18134	9.43251e-06	-0.831821	-1.23584	9.52562e-06	-0.858932	-1.22899
104741769	chr14:104741769:A:G	1.04351e-05	-1.5507	-3.65436e-10	1.58138e-05	-1.55094	-3.65436e-10	1.63069e-05	-1.55031	-3.65436e-10
104741928	chr14:104741928:G:A	3.29031e-05	-1.07666e-10	-0.402308	5.36324e-05	-1.07666e-10	-0.329672	5.4632e-05	-1.07666e-10	-0.341283
104742056	chr14:104742056:G:A	8.21089e-06	-1.15193	-0.638481	1.06272e-05	-1.17691	-0.771498	1.14669e-05	-1.12871	-0.773728
104742542	chr14:104742542:C:G	5.17377e-06	-0.881246	-1.37103	7.72517e-06	-0.900656	-1.36668	7.95298e-06	-0.897461	-1.37089
104742649	chr14:104742649:G:A	3.88614e-06	-1.16671	-1.37174	5.69678e-06	-1.19898	-1.37295	6.15824e-06	-1.15079	-1.37332
104742837	chr14:104742837:C:T	1.49892e-05	-1.07666e-10	-1.18855	2.37499e-05	-1.07666e-10	-1.14425	2.36557e-05	-1.07666e-10	-1.1783
104742921	chr14:104742921:G:A	1.0814e-05	-1.51503	-3.65436e-10	1.63957e-05	-1.5148	-3.65436e-10	1.68172e-05	-1.5195	-3.65436e-10
104743330	chr14:104743330:A:T	2.29375e-05	-1.07666e-10	-0.763102	3.37805e-05	-1.07666e-10	-0.79194	3.37423e-05	-1.07666e-10	-0.823149
104743640	chr14:104743640:G:A	9.60279e-05	-1.07666e-10	0.668765	0.000130975	-1.07666e-10	0.563182	0.000139155	-1.07666e-10	0.593683
104743751	chr14:104743751:G:A	1.20969e-05	-1.40292	-3.65436e-10	1.87061e-05	-1.38297	-3.65436e-10	1.89893e-05	-1.39803	-3.65436e-10
104743835	chr14:104743835:G:A	2.80082e-06	-1.49248	-1.37348	4.33367e-06	-1.47199	-1.37342	4.4045e-06	-1.48579	-1.37348
104743870	chr14:104743870:G:A	6.25926e-06	-0.797872	-1.26394	8.52677e-06	-0.824322	-1.34429	8.92635e-06	-0.819698	-1.3332
104744110	chr14:104744110:T:G	4.86035e-06	-1.18972	-1.12504	6.75299e-06	-1.23048	-1.17136	7.53044e-06	-1.17261	-1.15034
104744191	chr14:104744191:C:T	7.54616e-05	-1.07666e-10	0.427751	0.000103964	-1.07666e-10	0.332222	0.000110083	-1.07666e-10	0.359335
104745073	chr14:104745073:C:T	1.24585e-05	-1.07666e-10	-1.37347	1.91162e-05	-1.07666e-10	-1.36129	1.95622e-05	-1.07666e-10	-1.3683
104745089	chr14:104745089:G:A	5.94147e-06	-0.871635	-1.24228	7.71153e-06	-0.905007	-1.3641	8.13443e-06	-0.895382	-1.35042
104745380	chr14:104745380:CCTT:C	1.26564e-05	-1.07666e-10	-1.35771	1.93502e-05	-1.07666e-10	-1.34912	1.99481e-05	-1.07666e-10	-1.34877
104745491	chr14:104745491:C:T	1.61546e-05	-1.07666e-10	-1.11367	2.84709e-05	-1.07666e-10	-0.96294	2.66034e-05	-1.07666e-10	-1.06087
104745765	chr14:104745765:G:A	1.50107e-05	-1.07666e-10	-1.18711	2.21862e-05	-1.07666e-10	-1.21235	2.26711e-05	-1.07666e-10	-1.22081
104746062	chr14:104746062:T:C	1.36026e-05	-0.801255	-0.484358	1.14206e-05	-0.841955	-1.03445	1.28839e-05	-0.829269	-0.956659
104746451	chr14:104746451:G:A	1.81885e-05	-1.07666e-10	-0.995086	2.63327e-05	-1.07666e-10	-1.04101	2.74691e-05	-1.07666e-10	-1.02884
104746783	chr14:104746783:C:G	1.6707e-05	-1.07666e-10	-1.08004	2.42951e-05	-1.07666e-10	-1.12155	2.53335e-05	-1.07666e-10	-1.10977
104747006	chr14:104747006:A:G	1.33771e-05	-0.77624	-0.526086	1.13831e-05	-0.816207	-1.06349	1.28259e-05	-0.802974	-0.987465
104747039	chr14:104747039:C:T	1.16168e-05	-1.44342	-3.65436e-10	1.77334e-05	-1.43638	-3.65436e-10	1.8321e-05	-1.43386	-3.65436e-10
104747623	chr14:104747623:G:A	2.79599e-05	-1.07666e-10	-0.565103	4.46935e-05	-1.07666e-10	-0.511995	4.70315e-05	-1.07666e-10	-0.491084
104747641	chr14:104747641:T:G	7.45299e-06	-0.81242	-1.07484	8.48859e-06	-0.85448	-1.31862	9.13685e-06	-0.841783	-1.2878
104747836	chr14:104747836:G:A	2.7301e-05	-1.07666e-10	-0.58895	3.85536e-05	-1.07666e-10	-0.659776	3.93489e-05	-1.07666e-10	-0.669433
104748011	chr14:104748011:G:A	1.27181e-05	-1.07666e-10	-1.35285	1.89389e-05	-1.07666e-10	-1.37061	1.95468e-05	-1.07666e-10	-1.36909
104748134	chr14:104748134:T:C	3.22873e-06	-1.38808	-1.3357	5.05328e-06	-1.3536	-1.33819	5.0685e-06	-1.37934	-1.33951
104748142	chr14:104748142:T:C	5.36813e-06	-0.927121	-1.28827	7.41744e-06	-0.948267	-1.35972	7.7283e-06	-0.946239	-1.35077
104748239	chr14:104748239:C:CT	1.40237e-05	-1.07666e-10	-1.25513	2.07132e-05	-1.07666e-10	-1.28105	2.12715e-05	-1.07666e-10	-1.28453
104748332	chr14:104748332:C:A	4.86417e-06	-1.46156	-0.852422	5.9757e-06	-1.43918	-1.08494	6.33985e-06	-1.44501	-1.05004
104748611	chr14:104748611:G:A	1.34649e-05	-1.07666e-10	-1.29578	2.19916e-05	-1.07666e-10	-1.22116	2.22059e-05	-1.07666e-10	-1.24154
104749014	chr14:104749014:C:T	1.08598e-05	-0.563316	-0.947492	1.76566e-05	-0.472027	-0.968687	1.6272e-05	-0.557432	-0.995024
104749133	chr14:104749133:G:A	1.30271e-05	-1.07666e-10	-1.32884	2.02458e-05	-1.07666e-10	-1.30388	2.04939e-05	-1.07666e-10	-1.32178
104749211	chr14:104749211:G:A	1.24613e-05	-1.07666e-10	-1.37324	1.90729e-05	-1.07666e-10	-1.36356	1.95335e-05	-1.07666e-10	-1.36977
104749604	chr14:104749604:G:A	2.92812e-06	-1.51241	-1.3091	4.57484e-06	-1.49572	-1.29554	4.63465e-06	-1.5072	-1.30114
104750044	chr14:104750044:C:T	7.5688e-06	-1.14973	-0.722108	9.85822e-06	-1.17398	-0.849535	1.06314e-05	-1.12757	-0.850514
104750356	chr14:104750356:C:T	1.40451e-05	-1.07666e-10	-1.2536	2.19269e-05	-1.07666e-10	-1.22411	2.23105e-05	-1.07666e-10	-1.23684
104750419	chr14:104750419:C:T	1.40573e-05	-1.07666e-10	-1.25273	2.33462e-05	-1.07666e-10	-1.16139	2.34753e-05	-1.07666e-10	-1.18595
104750836	chr14:104750836:T:C	1.96863e-05	-1.07666e-10	-0.915949	2.81117e-05	-1.07666e-10	-0.975639	2.87767e-05	-1.07666e-10	-0.982337
104751011	chr14:104751011:C:T	1.33582e-05	-1.07666e-10	-1.30374	2.15728e-05	-1.07666e-10	-1.24039	2.19562e-05	-1.07666e-10	-1.25285
104751020	chr14:104751020:A:G	1.38886e-05	-1.07666e-10	-1.2648	2.22682e-05	-1.07666e-10	-1.20866	2.25192e-05	-1.07666e-10	-1.22753
104751434	chr14:104751434:G:A	1.07715e-05	-1.51897	-3.65436e-10	1.65854e-05	-1.5033	-3.65436e-10	1.69098e-05	-1.51401	-3.65436e-10
104751519	chr14:104751519:C:T	2.78349e-06	-1.50514	-1.36702	4.28912e-06	-1.48723	-1.36851	4.36757e-06	-1.49965	-1.36804
104751564	chr14:104751564:G:A	1.98954e-05	-1.07666e-10	-0.905383	3.15498e-05	-1.07666e-10	-0.860258	3.18672e-05	-1.07666e-10	-0.880326
104751578	chr14:104751578:C:T	1.71323e-05	-1.07666e-10	-1.05491	3.06497e-05	-1.07666e-10	-0.889201	2.83855e-05	-1.07666e-10	-0.996024
104751584	chr14:104751584:A:G	6.31551e-06	-0.765805	-1.28706	8.50005e-06	-0.798934	-1.37282	8.83773e-06	-0.795943	-1.36693
104751692	chr14:104751692:G:A	1.37405e-05	-1.07666e-10	-1.27552	2.24235e-05	-1.07666e-10	-1.20171	2.27828e-05	-1.07666e-10	-1.2159
104751714	chr14:104751714:G:A	1.90418e-05	-1.07666e-10	-0.949238	2.8081e-05	-1.07666e-10	-0.976732	2.88819e-05	-1.07666e-10	-0.978688
104751773	chr14:104751773:G:A	3.18985e-05	-1.07666e-10	-0.433316	3.75196e-05	-1.07666e-10	-0.686959	4.08636e-05	-1.07666e-10	-0.631662
104751838	chr14:104751838:G:A	1.31688e-05	-1.07666e-10	-1.31802	2.05125e-05	-1.07666e-10	-1.29079	2.07222e-05	-1.07666e-10	-1.31069
104751847	chr14:104751847:G:A	1.26361e-05	-1.07666e-10	-1.35932	1.89009e-05	-1.07666e-10	-1.37262	1.94954e-05	-1.07666e-10	-1.37172
104751964	chr14:104751964:G:A	1.44178e-05	-1.07666e-10	-1.22741	2.14864e-05	-1.07666e-10	-1.2444	2.20103e-05	-1.07666e-10	-1.25039
104751996	chr14:104751996:G:A	6.04141e-06	-0.799263	-1.29797	9.48954e-06	-0.740454	-1.32118	9.39595e-06	-0.788539	-1.31309
104752085	chr14:104752085:C:T	2.74245e-06	-1.54375	-1.34328	4.23204e-06	-1.53544	-1.3337	4.31874e-06	-1.54139	-1.33755
104752192	chr14:104752192:G:A	1.09302e-05	-1.50434	-3.65436e-10	1.64162e-05	-1.51355	-3.65436e-10	1.71517e-05	-1.49981	-3.65436e-10
104752237	chr14:104752237:T:A	1.39336e-05	-1.07666e-10	-1.26157	2.08184e-05	-1.07666e-10	-1.27599	2.13157e-05	-1.07666e-10	-1.28246
104752952	chr14:104752952:G:A	1.38082e-05	-1.07666e-10	-1.27061	2.06826e-05	-1.07666e-10	-1.28253	2.1299e-05	-1.07666e-10	-1.28324
104752973	chr14:104752973:T:A	1.28001e-05	-1.07666e-10	-1.34642	2.0023e-05	-1.07666e-10	-1.31494	2.04493e-05	-1.07666e-10	-1.32395
104753066	chr14:104753066:C:T	1.35074e-05	-1.07666e-10	-1.29264	2.19116e-05	-1.07666e-10	-1.22481	2.22932e-05	-1.07666e-10	-1.23762
104753130	chr14:104753130:A:G	7.92761e-06	-0.553764	-1.27176	1.09878e-05	-0.564508	-1.35053	1.14286e-05	-0.565934	-1.33985
104753581	chr14:104753581:C:T	3.12541e-06	-1.47677	-1.27953	4.89957e-06	-1.45453	-1.26814	4.95309e-06	-1.46978	-1.27211
104753639	chr14:104753639:T:C	6.49875e-06	-1.07123	-0.953038	9.67726e-06	-1.06066	-0.981384	9.94915e-06	-1.07069	-0.973727
104753873	chr14:104753873:G:A	7.51892e-06	-0.677294	-1.20116	9.94857e-06	-0.700392	-1.314	1.04407e-05	-0.700564	-1.29563
104753949	chr14:104753949:G:A	8.83604e-05	-1.07666e-10	0.585551	0.000117929	-1.07666e-10	0.458261	0.000120979	-1.07666e-10	0.453712
104754175	chr14:104754175:C:T	4.28995e-06	-1.07597	-1.36363	6.17644e-06	-1.12086	-1.37022	6.82586e-06	-1.05404	-1.36715
104754221	chr14:104754221:A:G	6.09552e-06	-1.52591	-0.562412	7.82876e-06	-1.53969	-0.714327	8.45183e-06	-1.53107	-0.676452
104754493	chr14:104754493:G:A	2.67456e-05	-1.07666e-10	-0.609502	3.95513e-05	-1.07666e-10	-0.634226	3.94601e-05	-1.07666e-10	-0.666613
104754706	chr14:104754706:T:C	5.44303e-06	-1.53226	-0.669281	7.48014e-06	-1.53357	-0.766005	7.90536e-06	-1.53388	-0.740485
104755034	chr14:104755034:C:A	2.99782e-05	-0.495402	-3.65436e-10	4.19971e-05	-0.574224	-3.65436e-10	4.62433e-05	-0.507986	-3.65436e-10
104755051	chr14:104755051:G:A	4.57137e-05	-1.07666e-10	-0.0734764	6.38414e-05	-1.07666e-10	-0.155423	6.46429e-05	-1.07666e-10	-0.173025
104755867	chr14:104755867:C:A	1.06932e-05	-1.52626	-3.65436e-10	1.61038e-05	-1.53277	-3.65436e-10	1.67607e-05	-1.52287	-3.65436e-10
104755880	chr14:104755880:G:A	1.08183e-05	-1.51463	-3.65436e-10	1.62708e-05	-1.52245	-3.65436e-10	1.6969e-05	-1.51051	-3.65436e-10
104756325	chr14:104756325:C:A	8.60636e-05	-1.07666e-10	0.559213	0.000119234	-1.07666e-10	0.469263	0.000125518	-1.07666e-10	0.490543
104756455	chr14:104756455:C:T	2.36551e-05	-1.07666e-10	-0.732295	3.41028e-05	-1.07666e-10	-0.782445	3.48804e-05	-1.07666e-10	-0.789977
104756457	chr14:104756457:G:A	1.28527e-05	-1.07666e-10	-1.34232	1.98128e-05	-1.07666e-10	-1.3255	2.01599e-05	-1.07666e-10	-1.33821
104756823	chr14:104756823:C:T	0.000122138	0.90928	-3.65436e-10	0.000198577	0.979352	-3.65436e-10	0.000187957	0.894312	-3.65436e-10
104757077	chr14:104757077:C:T	8.85409e-05	-1.07666e-10	0.587591	0.000122581	-1.07666e-10	0.496947	0.000129068	-1.07666e-10	0.518433
104757120	chr14:104757120:C:T	6.993e-06	-0.799889	-1.15107	1.01728e-05	-0.801383	-1.19073	1.04918e-05	-0.808875	-1.18243
104757158	chr14:104757158:G:C	5.4243e-06	-1.5153	-0.689685	6.91517e-06	-1.53249	-0.845619	7.53227e-06	-1.52137	-0.801332
104757188	chr14:104757188:T:C	7.30902e-06	-0.684867	-1.2219	9.96882e-06	-0.703499	-1.30886	1.04529e-05	-0.702935	-1.29209
104757357	chr14:104757357:CAT:C	5.56192e-06	-1.18397	-0.995959	7.64909e-06	-1.2049	-1.07234	8.26219e-06	-1.16249	-1.06772
104757516	chr14:104757516:T:C	7.50623e-06	-1.51101	-0.369129	9.414e-06	-1.52912	-0.54051	1.02171e-05	-1.51769	-0.500141
104757837	chr14:104757837:A:C	1.29123e-05	-1.07666e-10	-1.33769	2.00178e-05	-1.07666e-10	-1.3152	2.02978e-05	-1.07666e-10	-1.33139
104757949	chr14:104757949:T:C	1.28953e-05	-1.07666e-10	-1.33901	1.9989e-05	-1.07666e-10	-1.31664	2.02688e-05	-1.07666e-10	-1.33282
104758021	chr14:104758021:A:G	1.32774e-05	-1.07666e-10	-1.30981	1.97574e-05	-1.07666e-10	-1.3283	2.0302e-05	-1.07666e-10	-1.33118
104758122	chr14:104758122:T:C	1.57703e-05	-1.13775	-3.65436e-10	2.44407e-05	-1.11558	-3.65436e-10	2.48731e-05	-1.12811	-3.65436e-10
104758150	chr14:104758150:G:A	2.08492e-05	-1.07666e-10	-0.858557	3.05975e-05	-1.07666e-10	-0.890905	3.14975e-05	-1.07666e-10	-0.891993
104758243	chr14:104758243:T:C	1.0604e-05	-1.53464	-3.65436e-10	1.59904e-05	-1.53983	-3.65436e-10	1.66143e-05	-1.53164	-3.65436e-10
104758301	chr14:104758301:C:T	1.55252e-05	-1.07666e-10	-1.15341	2.43518e-05	-1.07666e-10	-1.11922	2.47287e-05	-1.07666e-10	-1.13394
104758571	chr14:104758571:C:T	1.27198e-05	-1.07666e-10	-1.35272	1.96332e-05	-1.07666e-10	-1.3346	1.99675e-05	-1.07666e-10	-1.3478
104758776	chr14:104758776:C:T	1.29921e-05	-1.07666e-10	-1.33154	2.03325e-05	-1.07666e-10	-1.2996	2.04356e-05	-1.07666e-10	-1.32462
104758793	chr14:104758793:C:T	2.72678e-06	-1.53135	-1.3614	4.24386e-06	-1.51736	-1.34899	4.2958e-06	-1.52817	-1.35609
104759283	chr14:104759283:G:T	2.92631e-06	-1.45606	-1.36607	4.62614e-06	-1.42774	-1.35236	4.67073e-06	-1.44638	-1.3542
104759305	chr14:104759305:CCA:C	2.96008e-06	-1.48626	-1.3244	4.82516e-06	-1.51345	-1.22453	4.8968e-06	-1.50475	-1.24857
104759525	chr14:104759525:G:A	2.78746e-05	-1.07666e-10	-0.568158	4.62397e-05	-1.07666e-10	-0.477985	4.48331e-05	-1.07666e-10	-0.538956
104759551	chr14:104759551:C:T	1.25596e-05	-1.07666e-10	-1.36539	1.89259e-05	-1.07666e-10	-1.37129	1.94803e-05	-1.07666e-10	-1.3725
104759738	chr14:104759738:C:T	5.21048e-06	-0.99305	-1.25215	8.12642e-06	-0.941576	-1.27513	8.07576e-06	-0.984273	-1.26876
104759973	chr14:104759973:G:A	3.97272e-05	-1.07666e-10	-0.213839	5.43858e-05	-1.07666e-10	-0.315722	5.5762e-05	-1.07666e-10	-0.32081
104760372	chr14:104760372:A:G	1.27388e-05	-1.07666e-10	-1.35122	1.90538e-05	-1.07666e-10	-1.36456	1.96604e-05	-1.07666e-10	-1.3633
104761206	chr14:104761206:C:T	1.34325e-05	-1.07666e-10	-1.2982	1.97524e-05	-1.07666e-10	-1.32855	2.05141e-05	-1.07666e-10	-1.32079
104761749	chr14:104761749:C:G	1.25309e-05	-1.07666e-10	-1.36768	1.93368e-05	-1.07666e-10	-1.34981	1.98173e-05	-1.07666e-10	-1.35535
104761861	chr14:104761861:T:C	1.43502e-05	-1.07666e-10	-1.23211	2.09309e-05	-1.07666e-10	-1.2706	2.16438e-05	-1.07666e-10	-1.26718
104762037	chr14:104762037:C:T	1.30884e-05	-1.07666e-10	-1.32414	2.0954e-05	-1.07666e-10	-1.2695	2.13573e-05	-1.07666e-10	-1.28051
104762277	chr14:104762277:G:A	2.02335e-05	-1.07666e-10	-0.888535	3.172e-05	-1.07666e-10	-0.854878	3.27332e-05	-1.07666e-10	-0.853512
104762299	chr14:104762299:T:C	4.51531e-06	-1.49484	-0.893562	5.66596e-06	-1.51183	-1.06552	6.09256e-06	-1.50975	-1.02509
104762411	chr14:104762411:A:T	2.02063e-05	-1.07666e-10	-0.889879	2.96981e-05	-1.07666e-10	-0.920741	3.05122e-05	-1.07666e-10	-0.923777
104762706	chr14:104762706:G:A	1.3058e-05	-1.07666e-10	-1.32647	2.02941e-05	-1.07666e-10	-1.3015	2.05385e-05	-1.07666e-10	-1.3196
104763309	chr14:104763309:T:C	7.90105e-06	-0.561336	-1.26754	1.25203e-05	-0.497992	-1.28648	1.23374e-05	-0.547002	-1.28226
104763327	chr14:104763327:C:T	4.74019e-05	-1.07666e-10	-0.0372118	6.60105e-05	-1.07666e-10	-0.12201	6.68804e-05	-1.07666e-10	-0.138997
104764054	chr14:104764054:T:C	7.47503e-06	-0.528127	-1.35618	1.14385e-05	-0.507031	-1.36781	1.12955e-05	-0.54487	-1.37263
104764070	chr14:104764070:T:C	0.000119237	-1.07666e-10	0.885238	0.000165845	-1.07666e-10	0.799229	0.00017125	-1.07666e-10	0.801224
104764258	chr14:104764258:T:C	8.25822e-06	-1.1287	-0.655962	8.08133e-06	-1.10905	-1.11322	8.68988e-06	-1.13108	-1.04866
104764478	chr14:104764478:C:T	3.47087e-06	-1.53171	-1.11976	5.60988e-06	-1.51907	-1.06822	5.54971e-06	-1.52911	-1.09905
104764631	chr14:104764631:C:T	2.05658e-05	-1.07666e-10	-0.872246	3.00844e-05	-1.07666e-10	-0.907817	3.09487e-05	-1.07666e-10	-0.909573
104764781	chr14:104764781:G:A	1.24887e-05	-1.07666e-10	-1.37105	1.919e-05	-1.07666e-10	-1.35743	1.96878e-05	-1.07666e-10	-1.3619
104764859	chr14:104764859:A:G	9.06213e-06	-0.37537	-1.3164	1.38905e-05	-0.33143	-1.34919	1.37244e-05	-0.380682	-1.34204
104765318	chr14:104765318:A:G	3.17546e-06	-1.40945	-1.33097	5.34336e-06	-1.3742	-1.26177	5.35774e-06	-1.38644	-1.27692
104765540	chr14:104765540:AGTGTC:A	1.24643e-05	-1.07666e-10	-1.37301	1.8924e-05	-1.07666e-10	-1.37139	1.94807e-05	-1.07666e-10	-1.37248
104766020	chr14:104766020:T:G	1.90502e-05	-1.07666e-10	-0.948796	2.79528e-05	-1.07666e-10	-0.981305	2.87594e-05	-1.07666e-10	-0.982938
104766438	chr14:104766438:T:C	3.05481e-06	-1.48139	-1.29777	5.18157e-06	-1.45677	-1.20994	5.19908e-06	-1.46496	-1.22846
104766646	chr14:104766646:G:A	3.18378e-06	-1.45176	-1.28605	5.44755e-06	-1.42317	-1.19349	5.44841e-06	-1.43246	-1.21412
104766855	chr14:104766855:G:A	1.91887e-05	-1.07666e-10	-0.94155	2.80925e-05	-1.07666e-10	-0.97632	2.89345e-05	-1.07666e-10	-0.976866
104767071	chr14:104767071:G:A	5.91638e-06	-0.846031	-1.27212	9.22336e-06	-0.800205	-1.28988	9.24834e-06	-0.831846	-1.28561
104767286	chr14:104767286:C:T	1.26211e-05	-1.07666e-10	-1.3605	1.94101e-05	-1.07666e-10	-1.34603	1.97913e-05	-1.07666e-10	-1.35666
104767849	chr14:104767849:C:T	2.26506e-05	-1.07666e-10	-0.775686	3.56368e-05	-1.07666e-10	-0.738446	3.67204e-05	-1.07666e-10	-0.73857
104767911	chr14:104767911:A:G	1.39476e-05	-1.07666e-10	-1.26057	2.17535e-05	-1.07666e-10	-1.23205	2.21188e-05	-1.07666e-10	-1.24547
104768896	chr14:104768896:C:G	1.198e-05	-0.69453	-0.718107	1.43738e-05	-0.729633	-0.916781	1.51873e-05	-0.752783	-0.868661
104769221	chr14:104769221:T:C	6.60757e-06	-0.709894	-1.29776	1.01005e-05	-0.664576	-1.33466	1.00482e-05	-0.708013	-1.3265
104769303	chr14:104769303:C:G	1.74299e-05	-1.07666e-10	-1.03769	2.61281e-05	-1.07666e-10	-1.04881	2.6861e-05	-1.07666e-10	-1.05123
104769481	chr14:104769481:C:T	2.54334e-05	-1.07666e-10	-0.659809	3.09421e-05	-1.07666e-10	-0.879707	3.36666e-05	-1.07666e-10	-0.825396
104769487	chr14:104769487:G:C	3.37256e-06	-1.4163	-1.2639	5.84895e-06	-1.38309	-1.16247	5.83073e-06	-1.39418	-1.18458
104769665	chr14:104769665:AC:A	6.38054e-05	-1.07666e-10	0.259964	0.000100491	-1.07666e-10	0.298249	0.00010373	-1.07666e-10	0.299893
104770018	chr14:104770018:C:T	1.40103e-05	-1.25608	-3.65436e-10	2.02189e-05	-1.30521	-3.65436e-10	2.16876e-05	-1.26516	-3.65436e-10
104770092	chr14:104770092:G:C	3.23991e-05	-1.07666e-10	-0.417744	4.60946e-05	-1.07666e-10	-0.481128	4.65146e-05	-1.07666e-10	-0.502135
104771043	chr14:104771043:G:A	3.32042e-05	-0.393199	-3.65436e-10	4.87859e-05	-0.424382	-3.65436e-10	5.12555e-05	-0.405079	-3.65436e-10
104771064	chr14:104771064:A:G	8.53217e-06	-0.72783	-1.0242	1.22974e-05	-0.770598	-1.03184	1.35186e-05	-0.685549	-1.05228
104771343	chr14:104771343:G:C	6.69716e-06	-0.670546	-1.32365	1.02679e-05	-0.629727	-1.35307	1.02248e-05	-0.670774	-1.34631
104771594	chr14:104771594:G:A	1.28857e-05	-1.07666e-10	-1.33975	1.92629e-05	-1.07666e-10	-1.35364	1.9767e-05	-1.07666e-10	-1.35789
104772093	chr14:104772093:G:A	1.30353e-05	-1.07666e-10	-1.32821	2.02507e-05	-1.07666e-10	-1.30364	2.05006e-05	-1.07666e-10	-1.32145
104772175	chr14:104772175:G:A	1.97355e-05	-1.07666e-10	-0.913454	2.80096e-05	-1.07666e-10	-0.979277	2.90564e-05	-1.07666e-10	-0.972665
104772265	chr14:104772265:GGCGA:G	6.85706e-05	0.33199	-3.65436e-10	0.000104595	0.338272	-3.65436e-10	0.000111573	0.372776	-3.65436e-10
104772267	chr14:104772267:C:T	3.82454e-06	-1.20832	-1.34611	5.93804e-06	-1.17604	-1.35441	5.98205e-06	-1.20067	-1.35247
104772272	chr14:104772272:G:A	1.04309e-05	-1.5511	-3.65436e-10	1.582e-05	-1.55055	-3.65436e-10	1.62955e-05	-1.55101	-3.65436e-10
104772333	chr14:104772333:C:T	3.44137e-06	-1.44105	-1.21895	6.03277e-06	-1.41441	-1.10021	6.00507e-06	-1.42291	-1.12639
104772446	chr14:104772446:G:A	1.27622e-05	-1.07666e-10	-1.34938	1.95859e-05	-1.07666e-10	-1.33702	2.01649e-05	-1.07666e-10	-1.33796
104772483	chr14:104772483:G:C	3.0865e-06	-1.41225	-1.35658	4.99953e-06	-1.39595	-1.30653	5.04578e-06	-1.40525	-1.3181
104772617	chr14:104772617:C:T	1.24623e-05	-1.07666e-10	-1.37316	1.90299e-05	-1.07666e-10	-1.36581	1.95611e-05	-1.07666e-10	-1.36836
104772671	chr14:104772671:G:A	1.26331e-05	-1.07666e-10	-1.35955	1.93518e-05	-1.07666e-10	-1.34904	1.99345e-05	-1.07666e-10	-1.34945
104772807	chr14:104772807:C:T	2.14793e-05	-1.07666e-10	-0.828785	3.13493e-05	-1.07666e-10	-0.866633	3.24294e-05	-1.07666e-10	-0.862836
104772809	chr14:104772809:C:G	3.80662e-06	-1.54516	-1.01397	5.62587e-06	-1.54558	-1.03886	5.82135e-06	-1.54479	-1.03558
104772855	chr14:104772855:T:C	8.48904e-06	-0.383646	-1.37345	1.43687e-05	-0.273968	-1.3728	1.36532e-05	-0.354894	-1.37304
104773774	chr14:104773774:G:A	1.44503e-05	-1.07666e-10	-1.22516	2.29941e-05	-1.07666e-10	-1.17659	2.33174e-05	-1.07666e-10	-1.1927
104773810	chr14:104773810:C:T	1.59104e-05	-1.07666e-10	-1.1289	2.51503e-05	-1.07666e-10	-1.08696	2.59195e-05	-1.07666e-10	-1.08691
104774113	chr14:104774113:C:T	1.62195e-05	-1.07666e-10	-1.10966	2.33408e-05	-1.07666e-10	-1.16162	2.41941e-05	-1.07666e-10	-1.15579
104774166	chr14:104774166:CACACCCCATCACACTGCCCCACACCAT:C	9.27594e-06	-1.40305	-0.265399	1.04401e-05	-1.42085	-0.545319	1.16012e-05	-1.41645	-0.474336
104774269	chr14:104774269:C:T	1.04496e-05	-1.54931	-3.65436e-10	1.58647e-05	-1.54773	-3.65436e-10	1.64044e-05	-1.54435	-3.65436e-10
104774413	chr14:104774413:G:A	8.65842e-05	0.565244	-3.65436e-10	0.000118817	0.46576	-3.65436e-10	0.00013669	0.575813	-3.65436e-10
104774447	chr14:104774447:C:G	7.0808e-06	-0.84624	-1.09225	1.09264e-05	-0.800612	-1.12003	1.09658e-05	-0.837238	-1.10989
104774468	chr14:104774468:CTG:C	1.9497e-05	-1.07666e-10	-0.925612	2.81793e-05	-1.07666e-10	-0.973235	2.87345e-05	-1.07666e-10	-0.983804
104774507	chr14:104774507:G:A	9.38534e-05	-1.07666e-10	0.64586	0.000130817	-1.07666e-10	0.561974	0.000136595	-1.07666e-10	0.57512
104774683	chr14:104774683:G:A	1.2653e-05	-1.07666e-10	-1.35798	1.90783e-05	-1.07666e-10	-1.36327	1.96742e-05	-1.07666e-10	-1.36259
104774814	chr14:104774814:C:T	1.34707e-05	-1.07666e-10	-1.29535	2.10952e-05	-1.07666e-10	-1.26278	2.12107e-05	-1.07666e-10	-1.2874
104774967	chr14:104774967:G:A	1.25228e-05	-1.07666e-10	-1.36832	1.8891e-05	-1.07666e-10	-1.37314	1.94617e-05	-1.07666e-10	-1.37345
104775041	chr14:104775041:C:T	4.49519e-06	-1.52936	-0.863508	7.3688e-06	-1.51643	-0.798144	7.1883e-06	-1.52694	-0.84251
104775062	chr14:104775062:C:T	5.02561e-05	-1.07666e-10	0.0212589	6.96745e-05	-1.07666e-10	-0.0679893	7.05392e-05	-1.07666e-10	-0.0857332
104775085	chr14:104775085:G:A	1.27541e-05	-1.07666e-10	-1.35002	1.90417e-05	-1.07666e-10	-1.36519	1.96908e-05	-1.07666e-10	-1.36175
104775239	chr14:104775239:G:A	2.69078e-06	-1.54756	-1.35848	4.04791e-06	-1.54055	-1.37307	4.15898e-06	-1.54317	-1.37346
104775270	chr14:104775270:G:A	1.7908e-05	-1.01063	-3.65436e-10	3.06223e-05	-0.890096	-3.65436e-10	2.78555e-05	-1.01487	-3.65436e-10
104775419	chr14:104775419:G:A	5.79727e-05	0.164099	-3.65436e-10	0.000104203	0.334513	-3.65436e-10	0.000105029	0.312338	-3.65436e-10
104775630	chr14:104775630:C:A	2.26031e-05	-1.07666e-10	-0.777788	3.6743e-05	-1.07666e-10	-0.707877	3.67084e-05	-1.07666e-10	-0.738897
104775891	chr14:104775891:T:C	7.07696e-06	-0.613181	-1.32585	1.17032e-05	-0.578636	-1.27333	1.141e-05	-0.61813	-1.28928
104775920	chr14:104775920:C:T	1.29902e-05	-1.07666e-10	-1.33168	2.00061e-05	-1.07666e-10	-1.31579	2.05967e-05	-1.07666e-10	-1.31677
104776288	chr14:104776288:A:G	1.80405e-05	-1.07666e-10	-1.00326	2.56369e-05	-1.07666e-10	-1.06779	2.66875e-05	-1.07666e-10	-1.05771
104776883	chr14:104776883:G:A	4.44902e-06	-1.53451	-0.868676	7.12525e-06	-1.52563	-0.822547	7.06761e-06	-1.53326	-0.85312
104777031	chr14:104777031:C:T	1.27923e-05	-1.07666e-10	-1.34703	1.9165e-05	-1.07666e-10	-1.35874	1.96876e-05	-1.07666e-10	-1.36191
104777098	chr14:104777098:G:T	1.94498e-05	-1.07666e-10	-0.928035	2.9969e-05	-1.07666e-10	-0.911661	3.0409e-05	-1.07666e-10	-0.927163
104777380	chr14:104777380:GGGCACACGCACACCTGA:G	3.41382e-06	-1.44261	-1.22543	4.92455e-06	-1.44176	-1.27583	5.06138e-06	-1.43513	-1.28514
104777594	chr14:104777594:C:T	6.96325e-05	-1.07666e-10	0.347357	0.000126843	-1.07666e-10	0.531124	0.000123779	-1.07666e-10	0.476595
104777902	chr14:104777902:C:T	3.21924e-06	-1.37416	-1.35257	4.55011e-06	-1.42333	-1.37334	4.87139e-06	-1.38525	-1.37327
104778462	chr14:104778462:T:C	1.26091e-05	-1.07666e-10	-1.36146	1.97585e-05	-1.07666e-10	-1.32824	2.02131e-05	-1.07666e-10	-1.33557
104778465	chr14:104778465:AGGCT:A	1.23403e-05	-1.383	-3.65436e-10	1.89954e-05	-1.36763	-3.65436e-10	1.90244e-05	-1.39618	-3.65436e-10
104778872	chr14:104778872:C:G	1.26191e-05	-1.07666e-10	-1.36066	1.90067e-05	-1.07666e-10	-1.36703	1.95816e-05	-1.07666e-10	-1.36731
104779733	chr14:104779733:G:A	1.34688e-05	-1.07666e-10	-1.2955	2.01896e-05	-1.07666e-10	-1.30666	2.06754e-05	-1.07666e-10	-1.31296
104779988	chr14:104779988:T:A	2.88446e-06	-1.49741	-1.33912	4.32643e-06	-1.48333	-1.36375	4.40092e-06	-1.49959	-1.3605
104780065	chr14:104780065:C:T	1.24927e-05	-1.07666e-10	-1.37073	1.89865e-05	-1.07666e-10	-1.3681	1.95479e-05	-1.07666e-10	-1.36903
104780292	chr14:104780292:G:A	1.36507e-05	-1.07666e-10	-1.28208	1.97859e-05	-1.07666e-10	-1.32685	2.04593e-05	-1.07666e-10	-1.32347
104780344	chr14:104780344:G:A	5.79187e-06	-0.849683	-1.28973	9.49415e-06	-0.861464	-1.19968	9.4651e-06	-0.856976	-1.23731
104780349	chr14:104780349:G:A	2.098e-05	-1.07666e-10	-0.852304	3.29406e-05	-1.07666e-10	-0.817118	3.36482e-05	-1.07666e-10	-0.825943
104780355	chr14:104780355:T:A	0.000269487	-1.52417	3.22482	0.000280004	-1.52801	2.85099	0.000330337	-1.51347	2.97168
104780676	chr14:104780676:A:G	1.25329e-05	-1.07666e-10	-1.36751	1.90672e-05	-1.07666e-10	-1.36385	1.96266e-05	-1.07666e-10	-1.36502
104780931	chr14:104780931:C:T	6.81829e-06	-0.831678	-1.14459	8.35911e-06	-0.912591	-1.27588	9.17625e-06	-0.878157	-1.24713
104780977	chr14:104780977:C:T	3.53841e-05	-1.07666e-10	-0.329611	4.83935e-05	-1.07666e-10	-0.432459	5.04672e-05	-1.07666e-10	-0.420578
104781029	chr14:104781029:A:G	3.3599e-05	-0.381378	-3.65436e-10	4.55142e-05	-0.493799	-3.65436e-10	5.34387e-05	-0.363367	-3.65436e-10
104781099	chr14:104781099:C:T	6.62984e-05	-1.07666e-10	0.298293	9.3857e-05	-1.07666e-10	0.229948	9.70065e-05	-1.07666e-10	0.232876
104781122	chr14:104781122:T:C	1.04933e-05	-1.54514	-3.65436e-10	1.58678e-05	-1.54753	-3.65436e-10	1.63801e-05	-1.54583	-3.65436e-10
104781693	chr14:104781693:G:C	1.43583e-05	-1.07666e-10	-1.23155	2.21661e-05	-1.07666e-10	-1.21326	2.32469e-05	-1.07666e-10	-1.19573
104782293	chr14:104782293:G:A	1.57591e-05	-1.13845	-3.65436e-10	2.24009e-05	-1.20272	-3.65436e-10	2.46821e-05	-1.13583	-3.65436e-10
104782407	chr14:104782407:C:T	5.78413e-05	-1.07666e-10	0.16183	9.33558e-05	-1.07666e-10	0.224594	9.7761e-05	-1.07666e-10	0.240623
104782525	chr14:104782525:G:A	1.06865e-05	-1.52689	-3.65436e-10	1.61428e-05	-1.53035	-3.65436e-10	1.66907e-05	-1.52705	-3.65436e-10
104782719	chr14:104782719:C:T	1.66289e-05	-1.07666e-10	-1.08473	2.43706e-05	-1.07666e-10	-1.11845	2.4726e-05	-1.07666e-10	-1.13405
104782748	chr14:104782748:CT:C	1.26575e-05	-1.07666e-10	-1.35763	1.91057e-05	-1.07666e-10	-1.36184	1.97969e-05	-1.07666e-10	-1.35638
104782889	chr14:104782889:G:C	1.57449e-05	-1.07666e-10	-1.13936	2.47429e-05	-1.07666e-10	-1.10329	2.5245e-05	-1.07666e-10	-1.11327
104782896	chr14:104782896:T:C	4.0567e-06	-1.30306	-1.19244	7.08194e-06	-1.31832	-1.03596	6.92187e-06	-1.332	-1.07522
104783094	chr14:104783094:G:A	1.39845e-05	-1.07666e-10	-1.25792	2.17452e-05	-1.07666e-10	-1.23243	2.22612e-05	-1.07666e-10	-1.23906
104783120	chr14:104783120:C:T	1.29907e-05	-1.07666e-10	-1.33164	2.00214e-05	-1.07666e-10	-1.31502	2.07453e-05	-1.07666e-10	-1.30958
104783708	chr14:104783708:A:G	1.24981e-05	-1.07666e-10	-1.37029	1.93808e-05	-1.07666e-10	-1.34754	1.98373e-05	-1.07666e-10	-1.35434
104783892	chr14:104783892:A:C	4.43301e-05	-1.07666e-10	-0.104209	6.12986e-05	-1.07666e-10	-0.196067	6.27164e-05	-1.07666e-10	-0.203279
104784387	chr14:104784387:A:G	1.74818e-05	-1.07666e-10	-1.03472	2.55434e-05	-1.07666e-10	-1.07145	2.58952e-05	-1.07666e-10	-1.08785
104784615	chr14:104784615:C:T	2.07328e-05	-1.07666e-10	-0.864156	2.99655e-05	-1.07666e-10	-0.911777	3.02603e-05	-1.07666e-10	-0.932067
104784749	chr14:104784749:G:A	2.70018e-06	-1.55089	-1.35167	4.05116e-06	-1.55005	-1.36277	4.21329e-06	-1.54994	-1.35372
104784821	chr14:104784821:G:A	1.38434e-05	-1.07666e-10	-1.26806	2.14483e-05	-1.07666e-10	-1.24618	2.21161e-05	-1.07666e-10	-1.24559
104784978	chr14:104784978:A:G	3.28236e-05	-1.07666e-10	-0.404726	4.61454e-05	-1.07666e-10	-0.480028	4.69274e-05	-1.07666e-10	-0.493301
104785062	chr14:104785062:G:A	1.62255e-05	-1.07666e-10	-1.10929	2.57605e-05	-1.07666e-10	-1.06298	2.63985e-05	-1.07666e-10	-1.06859
104785066	chr14:104785066:G:A	1.26019e-05	-1.07666e-10	-1.36203	1.89221e-05	-1.07666e-10	-1.37149	1.95487e-05	-1.07666e-10	-1.36899
104785079	chr14:104785079:C:T	6.65544e-06	-1.52867	-0.471766	9.15327e-06	-1.52929	-0.568422	8.82988e-06	-1.53515	-0.62861
104785185	chr14:104785185:G:A	3.60155e-05	-1.07666e-10	-0.311923	5.05288e-05	-1.07666e-10	-0.38928	5.13234e-05	-1.07666e-10	-0.403756
104785254	chr14:104785254:G:A	4.28964e-05	-1.07666e-10	-0.137086	5.99742e-05	-1.07666e-10	-0.21791	6.07538e-05	-1.07666e-10	-0.235073
104785342	chr14:104785342:G:A	1.57434e-05	-1.07666e-10	-1.13945	2.47405e-05	-1.07666e-10	-1.10338	2.52425e-05	-1.07666e-10	-1.11338
104785383	chr14:104785383:T:C	1.34614e-05	-1.07666e-10	-1.29604	1.91193e-05	-1.07666e-10	-1.36112	1.96923e-05	-1.07666e-10	-1.36168
104785614	chr14:104785614:C:T	1.30293e-05	-1.07666e-10	-1.32867	2.03121e-05	-1.07666e-10	-1.30061	2.07247e-05	-1.07666e-10	-1.31057
104785733	chr14:104785733:T:C	2.78033e-06	-1.51033	-1.36297	4.29802e-06	-1.50272	-1.35095	4.38335e-06	-1.50287	-1.36122
104786639	chr14:104786639:C:A	4.05148e-05	-1.07666e-10	-0.194207	5.67579e-05	-1.07666e-10	-0.273029	5.7502e-05	-1.07666e-10	-0.290083
104786672	chr14:104786672:A:G	1.60387e-05	-1.07666e-10	-1.12087	2.39761e-05	-1.07666e-10	-1.13477	2.52819e-05	-1.07666e-10	-1.11181
104787102	chr14:104787102:C:A	1.55614e-05	-1.07666e-10	-1.15108	2.22079e-05	-1.07666e-10	-1.21138	2.34405e-05	-1.07666e-10	-1.18744
104787244	chr14:104787244:G:A	2.71244e-06	-1.52985	-1.36817	4.1785e-06	-1.52317	-1.3587	4.26515e-06	-1.52498	-1.36645
104787676	chr14:104787676:T:C	1.2718e-05	-1.07666e-10	-1.35285	1.92229e-05	-1.07666e-10	-1.35572	1.9796e-05	-1.07666e-10	-1.35642
104788216	chr14:104788216:G:A	1.26041e-05	-1.07666e-10	-1.36185	1.94368e-05	-1.07666e-10	-1.34466	1.98939e-05	-1.07666e-10	-1.35149
104788364	chr14:104788364:G:A	8.46942e-05	-1.07666e-10	0.543174	0.000117193	-1.07666e-10	0.451996	0.000120635	-1.07666e-10	0.450865
104788389	chr14:104788389:CACAA:C	2.63297e-05	-1.07666e-10	-0.625177	3.81864e-05	-1.07666e-10	-0.669344	3.90259e-05	-1.07666e-10	-0.677677
104788750	chr14:104788750:T:C	2.94092e-05	-1.07666e-10	-0.514565	4.1532e-05	-1.07666e-10	-0.585359	4.22211e-05	-1.07666e-10	-0.598983
104788868	chr14:104788868:G:A	2.82987e-06	-1.52823	-1.32741	4.25014e-06	-1.52032	-1.34455	4.42625e-06	-1.52383	-1.33052
104788915	chr14:104788915:G:A	1.38879e-05	-1.26486	-3.65436e-10	2.041e-05	-1.2958	-3.65436e-10	2.15674e-05	-1.27072	-3.65436e-10
104789025	chr14:104789025:G:A	1.29207e-05	-1.07666e-10	-1.33704	2.04002e-05	-1.07666e-10	-1.29628	2.06886e-05	-1.07666e-10	-1.31232
104789068	chr14:104789068:G:A	2.72509e-06	-1.5386	-1.35478	4.10987e-06	-1.53356	-1.36488	4.26417e-06	-1.53514	-1.35652
104789251	chr14:104789251:A:G	1.46428e-05	-1.07666e-10	-1.21193	2.28745e-05	-1.07666e-10	-1.1818	2.33651e-05	-1.07666e-10	-1.19066
104789304	chr14:104789304:C:T	2.79564e-05	-1.07666e-10	-0.565226	3.96133e-05	-1.07666e-10	-0.632658	4.02789e-05	-1.07666e-10	-0.646075
104789477	chr14:104789477:A:G	1.2461e-05	-1.07666e-10	-1.37327	1.9043e-05	-1.07666e-10	-1.36512	1.96373e-05	-1.07666e-10	-1.36447
104789504	chr14:104789504:C:A	1.88006e-05	-1.07666e-10	-0.961983	2.78099e-05	-1.07666e-10	-0.986433	2.85724e-05	-1.07666e-10	-0.989463
104789568	chr14:104789568:G:A	2.53008e-05	-1.07666e-10	-0.665037	4.05689e-05	-1.07666e-10	-0.608823	4.12174e-05	-1.07666e-10	-0.623043
104789716	chr14:104789716:G:A	1.46449e-05	-1.07666e-10	-1.21178	2.2878e-05	-1.07666e-10	-1.18165	2.33687e-05	-1.07666e-10	-1.19051
104789850	chr14:104789850:C:T	2.85255e-06	-1.47609	-1.37157	4.40225e-06	-1.4642	-1.36551	4.49598e-06	-1.46769	-1.37103
104790238	chr14:104790238:A:T	2.66491e-06	-1.54981	-1.36589	4.04152e-06	-1.55095	-1.36426	4.15309e-06	-1.55031	-1.36774
104790244	chr14:104790244:T:C	1.26008e-05	-1.07666e-10	-1.36211	1.89728e-05	-1.07666e-10	-1.36882	1.94772e-05	-1.07666e-10	-1.37266
104790289	chr14:104790289:G:A	2.98449e-05	-1.07666e-10	-0.499861	4.43596e-05	-1.07666e-10	-0.519496	4.47807e-05	-1.07666e-10	-0.540125
104790295	chr14:104790295:G:A	3.06179e-05	-1.07666e-10	-0.474289	4.31851e-05	-1.07666e-10	-0.546328	4.38796e-05	-1.07666e-10	-0.560452
104790334	chr14:104790334:C:A	2.9224e-05	-1.07666e-10	-0.520885	4.13035e-05	-1.07666e-10	-0.590877	4.20312e-05	-1.07666e-10	-0.603491
104790527	chr14:104790527:G:C	1.45413e-05	-1.07666e-10	-1.21888	2.2487e-05	-1.07666e-10	-1.19889	2.31609e-05	-1.07666e-10	-1.19944
104790548	chr14:104790548:C:T	6.3835e-06	-1.49174	-0.550417	8.84227e-06	-1.48569	-0.646595	8.66025e-06	-1.48203	-0.701126
104790626	chr14:104790626:G:A	1.69569e-05	-1.07666e-10	-1.0652	2.37219e-05	-1.07666e-10	-1.14543	2.47135e-05	-1.07666e-10	-1.13455
104791238	chr14:104791238:G:A	1.46338e-05	-1.07666e-10	-1.21254	2.28591e-05	-1.07666e-10	-1.18247	2.33498e-05	-1.07666e-10	-1.19131
104791730	chr14:104791730:G:A	3.37e-06	-1.51525	-1.16571	4.43267e-06	-1.49968	-1.32315	4.56816e-06	-1.51017	-1.31263
104791916	chr14:104791916:C:T	1.994e-05	-1.07666e-10	-0.903148	2.76585e-05	-1.07666e-10	-0.991892	2.93324e-05	-1.07666e-10	-0.963211
104792555	chr14:104792555:C:T	8.3397e-06	-1.07845	-0.696394	1.01695e-05	-1.02662	-0.965812	1.03358e-05	-1.08137	-0.924911
104793301	chr14:104793301:C:G	3.77269e-05	-1.07666e-10	-0.265499	6.43484e-05	-1.07666e-10	-0.147512	6.14618e-05	-1.07666e-10	-0.223486
104793397	chr14:104793397:C:A	2.8891e-06	-1.50119	-1.33374	4.34946e-06	-1.49139	-1.35038	4.52933e-06	-1.49421	-1.33712
104793964	chr14:104793964:C:T	5.78987e-06	-1.50549	-0.63427	8.06352e-06	-1.50032	-0.724157	7.92171e-06	-1.49678	-0.77552
104794155	chr14:104794155:G:C	1.11119e-05	-1.48786	-3.65436e-10	1.68126e-05	-1.4897	-3.65436e-10	1.75864e-05	-1.47478	-3.65436e-10
104794253	chr14:104794253:G:C	1.14566e-05	-1.45731	-3.65436e-10	1.73224e-05	-1.45983	-3.65436e-10	1.81776e-05	-1.44171	-3.65436e-10
104794394	chr14:104794394:T:A	2.03076e-05	-1.07666e-10	-0.884879	3.27241e-05	-1.07666e-10	-0.823711	3.31101e-05	-1.07666e-10	-0.842063
104794569	chr14:104794569:T:TG	1.33905e-05	-1.07666e-10	-1.30133	2.02794e-05	-1.07666e-10	-1.30222	2.1161e-05	-1.07666e-10	-1.28974
104796444	chr14:104796444:C:T	3.36305e-06	-1.55099	-1.13204	5.15937e-06	-1.5498	-1.12121	5.35321e-06	-1.55038	-1.11383
104796468	chr14:104796468:A:G	1.64117e-05	-1.07666e-10	-1.09788	2.67087e-05	-1.07666e-10	-1.02683	2.68085e-05	-1.07666e-10	-1.05318
104796624	chr14:104796624:G:A	1.91586e-05	-1.07666e-10	-0.943123	3.21135e-05	-1.07666e-10	-0.842549	3.21396e-05	-1.07666e-10	-0.871813
104797011	chr14:104797011:C:CT	2.23521e-05	-1.07666e-10	-0.788955	3.81307e-05	-1.07666e-10	-0.670804	3.78414e-05	-1.07666e-10	-0.708498
104797210	chr14:104797210:C:T	1.26959e-05	-1.3546	-3.65436e-10	1.93301e-05	-1.35016	-3.65436e-10	1.97835e-05	-1.35706	-3.65436e-10
104797603	chr14:104797603:C:G	6.61286e-05	-1.07666e-10	0.295727	8.90428e-05	-1.07666e-10	0.177293	8.49763e-05	-1.07666e-10	0.10047
104797975	chr14:104797975:C:T	1.33983e-05	-1.07666e-10	-1.30075	1.98252e-05	-1.07666e-10	-1.32487	2.0604e-05	-1.07666e-10	-1.31641
104798489	chr14:104798489:A:G	1.97239e-05	-1.07666e-10	-0.914043	3.27458e-05	-1.07666e-10	-0.823049	3.26797e-05	-1.07666e-10	-0.855149
104798626	chr14:104798626:A:G	2.29873e-05	-1.07666e-10	-0.76093	3.92746e-05	-1.07666e-10	-0.641245	3.90306e-05	-1.07666e-10	-0.677557
104798666	chr14:104798666:C:T	2.10115e-05	-1.07666e-10	-0.850804	3.30659e-05	-1.07666e-10	-0.813322	3.49745e-05	-1.07666e-10	-0.787284
104798825	chr14:104798825:G:A	1.67751e-05	-1.07666e-10	-1.07598	2.62076e-05	-1.07666e-10	-1.04577	2.6799e-05	-1.07666e-10	-1.05354
104799212	chr14:104799212:G:A	2.78084e-05	-1.07666e-10	-0.570536	3.94184e-05	-1.07666e-10	-0.637592	4.00834e-05	-1.07666e-10	-0.65094
104799611	chr14:104799611:C:T	1.49409e-05	-1.07666e-10	-1.19177	2.33338e-05	-1.07666e-10	-1.16192	2.39777e-05	-1.07666e-10	-1.16478
104799755	chr14:104799755:G:A	3.29708e-06	-1.52897	-1.17387	5.29684e-06	-1.50313	-1.14158	5.33226e-06	-1.51733	-1.1508
104800732	chr14:104800732:C:T	2.03936e-05	-1.07666e-10	-0.880651	3.24553e-05	-1.07666e-10	-0.831959	3.41578e-05	-1.07666e-10	-0.810913
104801242	chr14:104801242:A:G	2.749e-05	-1.07666e-10	-0.582052	4.81118e-05	-1.07666e-10	-0.438298	4.69223e-05	-1.07666e-10	-0.493409
104801597	chr14:104801597:G:A	3.06631e-06	-1.52306	-1.25234	4.29549e-06	-1.51272	-1.34154	4.44286e-06	-1.51407	-1.33653
104801767	chr14:104801767:G:A	9.17754e-06	-1.54092	-0.138192	1.44356e-05	-1.53663	-0.105499	1.47174e-05	-1.53832	-0.114548
104801891	chr14:104801891:G:A	1.39784e-05	-1.07666e-10	-1.25836	2.39425e-05	-1.07666e-10	-1.13617	2.40395e-05	-1.07666e-10	-1.1622
104802364	chr14:104802364:G:A	5.45809e-06	-1.5481	-0.650675	7.42087e-06	-1.54929	-0.758235	7.44013e-06	-1.54969	-0.785321
104803147	chr14:104803147:C:T	1.17509e-05	-1.43194	-3.65436e-10	1.81195e-05	-1.41483	-3.65436e-10	1.82362e-05	-1.43849	-3.65436e-10
104804147	chr14:104804147:G:GT	1.42904e-05	-1.07666e-10	-1.23628	2.6317e-05	-1.07666e-10	-1.04161	2.56516e-05	-1.07666e-10	-1.0973
104804187	chr14:104804187:G:A	1.26622e-05	-1.07666e-10	-1.35726	1.89504e-05	-1.07666e-10	-1.37	1.95459e-05	-1.07666e-10	-1.36914
104804807	chr14:104804807:AG:A	9.25313e-06	-1.47114	-0.199775	1.422e-05	-1.4365	-0.22068	1.41975e-05	-1.44758	-0.241257
104804838	chr14:104804838:C:T	5.66801e-05	-1.07666e-10	0.14155	7.67122e-05	-1.07666e-10	0.0282368	7.93559e-05	-1.07666e-10	0.0320407
104806341	chr14:104806341:A:T	3.97496e-06	-1.30503	-1.21083	5.35002e-06	-1.27094	-1.36378	5.37363e-06	-1.30972	-1.35068
104806362	chr14:104806362:G:T	1.78145e-05	-1.01586	-3.65436e-10	2.59622e-05	-1.05518	-3.65436e-10	2.7658e-05	-1.02199	-3.65436e-10
104806469	chr14:104806469:A:G	2.88397e-05	-1.07666e-10	-0.534121	5.22078e-05	-1.07666e-10	-0.356592	5.11564e-05	-1.07666e-10	-0.407015
104806487	chr14:104806487:G:A	3.49161e-06	-1.51674	-1.12877	4.9668e-06	-1.52093	-1.18812	5.01751e-06	-1.52352	-1.20545
104807614	chr14:104807614:C:T	1.66562e-05	-1.07666e-10	-1.08309	2.60446e-05	-1.07666e-10	-1.05201	2.64857e-05	-1.07666e-10	-1.0653
104808608	chr14:104808608:G:A	7.66091e-06	-1.55108	-0.308667	1.17839e-05	-1.55108	-0.294003	1.20383e-05	-1.5511	-0.302707
104808913	chr14:104808913:C:T	1.25467e-05	-1.07666e-10	-1.36642	1.9294e-05	-1.07666e-10	-1.35203	1.97728e-05	-1.07666e-10	-1.35759
104809028	chr14:104809028:A:G	5.6804e-06	-1.20355	-0.955306	7.91451e-06	-1.16135	-1.08177	8.10509e-06	-1.1951	-1.05431
104809049	chr14:104809049:C:T	1.07168e-05	-1.52406	-3.65436e-10	1.62926e-05	-1.52111	-3.65436e-10	1.67881e-05	-1.52123	-3.65436e-10
104809114	chr14:104809114:G:A	1.28967e-05	-1.07666e-10	-1.3389	1.92799e-05	-1.07666e-10	-1.35276	2.00504e-05	-1.07666e-10	-1.34365
104809276	chr14:104809276:C:A	1.26137e-05	-1.07666e-10	-1.36109	1.92199e-05	-1.07666e-10	-1.35588	1.97729e-05	-1.07666e-10	-1.35759
104809699	chr14:104809699:A:G	2.04173e-05	-1.07666e-10	-0.879493	3.75072e-05	-1.07666e-10	-0.68729	3.60891e-05	-1.07666e-10	-0.755912
104809705	chr14:104809705:C:CA	1.91635e-05	-1.07666e-10	-0.942868	3.46204e-05	-1.07666e-10	-0.767382	3.35053e-05	-1.07666e-10	-0.8302
104809716	chr14:104809716:A:G	1.72039e-05	-1.07666e-10	-1.05074	3.05291e-05	-1.07666e-10	-0.893143	2.97682e-05	-1.07666e-10	-0.948462
104810290	chr14:104810290:C:T	1.32937e-05	-1.07666e-10	-1.30858	2.0899e-05	-1.07666e-10	-1.27212	2.12429e-05	-1.07666e-10	-1.28588
104810307	chr14:104810307:C:T	1.13786e-05	-1.46414	-3.65436e-10	1.78126e-05	-1.43192	-3.65436e-10	1.82605e-05	-1.43716	-3.65436e-10
104810807	chr14:104810807:C:T	1.39046e-05	-0.0493322	-1.21432	2.47395e-05	0.00426139	-1.10768	2.30737e-05	-0.0560973	-1.14711
104810813	chr14:104810813:AC:A	1.47814e-05	-1.07666e-10	-1.20251	2.2727e-05	-1.07666e-10	-1.18827	2.33079e-05	-1.07666e-10	-1.19311
104810872	chr14:104810872:G:A	7.30092e-06	-0.809434	-1.09844	1.09307e-05	-0.746397	-1.17385	1.08504e-05	-0.803175	-1.15452
104811613	chr14:104811613:G:A	3.77185e-06	-1.50637	-1.06194	4.54191e-06	-1.52794	-1.27053	4.77885e-06	-1.52336	-1.25435
104811845	chr14:104811845:G:A	1.85237e-05	-1.07666e-10	-0.97682	2.79933e-05	-1.07666e-10	-0.97986	2.83921e-05	-1.07666e-10	-0.995793
104812008	chr14:104812008:A:C	3.11845e-06	-1.5396	-1.21894	4.32754e-06	-1.52616	-1.32066	4.45199e-06	-1.53347	-1.31508
104812023	chr14:104812023:A:G	0.000169508	-1.07666e-10	1.23703	0.000235585	-1.07666e-10	1.15025	0.000243323	-1.07666e-10	1.15249
104812026	chr14:104812026:G:A	1.1155e-05	-1.44711	-0.0368729	2.22461e-05	-1.38118	0.171519	1.99625e-05	-1.41588	0.0678384
104812155	chr14:104812155:C:T	3.88201e-06	-1.16652	-1.373	6.78068e-06	-1.06963	-1.32812	6.75192e-06	-1.08879	-1.34329
104812820	chr14:104812820:C:A	2.90379e-05	-1.07666e-10	-0.527273	4.11116e-05	-1.07666e-10	-0.595535	4.19243e-05	-1.07666e-10	-0.606036
104812854	chr14:104812854:G:A	0.000116952	0.86589	-3.65436e-10	0.00017404	0.84746	-3.65436e-10	0.00018514	0.879209	-3.65436e-10
104812995	chr14:104812995:G:A	8.84432e-06	-1.18578	-0.53032	1.07678e-05	-1.23519	-0.700068	1.2525e-05	-1.16864	-0.64553
104813012	chr14:104813012:G:C	2.26252e-05	-1.39031	0.613501	4.99253e-05	-1.35268	0.951386	4.77192e-05	-1.35753	0.880963
104813088	chr14:104813088:T:C	0.000113997	-1.07666e-10	0.840302	0.000243634	-1.07666e-10	1.18384	0.000232195	-1.07666e-10	1.10568
104813281	chr14:104813281:C:T	0.000270915	1.46689	0.239041	0.00054523	1.693	0.296386	0.000455442	1.57329	0.206073
104813322	chr14:104813322:A:C	1.8575e-05	-1.20143	0.227372	4.0156e-05	-1.14666	0.527611	3.82342e-05	-1.15761	0.459433
104813724	chr14:104813724:G:T	2.62274e-05	-1.07666e-10	-0.629068	4.17497e-05	-1.07666e-10	-0.580131	4.41623e-05	-1.07666e-10	-0.554031
104814326	chr14:104814326:A:G	1.99401e-05	-1.09485	0.191709	4.33604e-05	-1.03304	0.490762	4.12174e-05	-1.04575	0.422704
104814353	chr14:104814353:G:A	2.07909e-05	-1.10903	0.247669	4.53892e-05	-1.04832	0.551769	4.31184e-05	-1.0606	0.482652
104814356	chr14:104814356:C:A	1.97439e-05	-1.16095	0.247917	4.29492e-05	-1.10384	0.552039	4.08174e-05	-1.11571	0.482917
104814516	chr14:104814516:C:T	1.36658e-05	-1.07666e-10	-1.28098	1.8989e-05	-1.07666e-10	-1.36796	1.9466e-05	-1.07666e-10	-1.37323
104814768	chr14:104814768:A:G	5.72078e-05	0.150816	-3.65436e-10	0.000110021	0.388845	-3.65436e-10	9.8816e-05	0.251357	-3.65436e-10
104814915	chr14:104814915:G:A	1.18018e-05	-1.42762	-3.65436e-10	1.74532e-05	-1.4523	-3.65436e-10	1.87026e-05	-1.41324	-3.65436e-10
104815083	chr14:104815083:C:A	3.64518e-05	-1.07666e-10	-0.299882	4.44287e-05	-1.07666e-10	-0.517937	4.61701e-05	-1.07666e-10	-0.509569
104815101	chr14:104815101:G:A	1.52893e-05	-1.04988	-0.118842	2.99872e-05	-0.998154	0.0870991	2.97205e-05	-1.0038	0.0537317
104815152	chr14:104815152:C:T	1.93277e-05	-1.07666e-10	-0.934335	2.91359e-05	-1.07666e-10	-0.939854	2.95043e-05	-1.07666e-10	-0.957366
104815204	chr14:104815204:T:C	1.3545e-05	-1.11402	-0.175837	2.64387e-05	-1.06461	0.027609	2.62367e-05	-1.07001	-0.00473134
104815398	chr14:104815398:T:A	1.80607e-05	-1.07666e-10	-1.00213	2.66241e-05	-1.07666e-10	-1.03001	2.72523e-05	-1.07666e-10	-1.03677
104815402	chr14:104815402:A:T	1.78714e-05	-1.04746	0.0347904	3.54346e-05	-0.995997	0.251862	3.50744e-05	-1.00122	0.216786
104815417	chr14:104815417:A:G	7.49262e-06	-1.51131	-0.370644	9.2868e-06	-1.528	-0.555233	1.03707e-05	-1.50813	-0.494786
104815477	chr14:104815477:T:G	1.37865e-05	-1.13885	-0.133329	2.69055e-05	-1.09214	0.0726443	2.6704e-05	-1.09716	0.0400677
104815588	chr14:104815588:C:T	2.09125e-05	-1.07666e-10	-0.855527	2.92219e-05	-1.07666e-10	-0.936906	3.1779e-05	-1.07666e-10	-0.883095
104815843	chr14:104815843:G:A	1.61935e-05	-1.07666e-10	-1.11127	2.40075e-05	-1.07666e-10	-1.13346	2.45884e-05	-1.07666e-10	-1.13963
104815864	chr14:104815864:G:GCC	1.3125e-05	-1.07666e-10	-1.32135	2.01199e-05	-1.07666e-10	-1.31011	2.09599e-05	-1.07666e-10	-1.29929
104815865	chr14:104815865:G:T	1.31203e-05	-1.07666e-10	-1.32171	2.01122e-05	-1.07666e-10	-1.3105	2.09514e-05	-1.07666e-10	-1.2997
104815965	chr14:104815965:G:A	3.44781e-05	-1.07666e-10	-0.355548	5.5347e-05	-1.07666e-10	-0.298202	5.93033e-05	-1.07666e-10	-0.259237
104816103	chr14:104816103:A:G	3.28732e-05	-0.403216	-3.65436e-10	5.11918e-05	-0.376245	-3.65436e-10	5.13872e-05	-0.402513	-3.65436e-10
104816308	chr14:104816308:C:T	1.43507e-05	-1.07666e-10	-1.23207	2.13424e-05	-1.07666e-10	-1.25113	2.19771e-05	-1.07666e-10	-1.2519
104816364	chr14:104816364:C:G	1.43507e-05	-1.07666e-10	-1.23207	2.13424e-05	-1.07666e-10	-1.25113	2.19771e-05	-1.07666e-10	-1.2519
104816684	chr14:104816684:C:G	1.26892e-05	-1.07666e-10	-1.35512	1.88937e-05	-1.07666e-10	-1.373	1.9464e-05	-1.07666e-10	-1.37333
104816822	chr14:104816822:C:T	1.24584e-05	-1.07666e-10	-1.37348	1.95671e-05	-1.07666e-10	-1.33798	2.00086e-05	-1.07666e-10	-1.34574
104816829	chr14:104816829:C:T	1.24591e-05	-1.07666e-10	-1.37342	1.95203e-05	-1.07666e-10	-1.34037	1.99672e-05	-1.07666e-10	-1.34781
104817188	chr14:104817188:C:A	1.20984e-05	-1.4028	-3.65436e-10	1.80238e-05	-1.42013	-3.65436e-10	1.84809e-05	-1.42517	-3.65436e-10
104817390	chr14:104817390:T:C	1.24791e-05	-1.07666e-10	-1.37182	1.93163e-05	-1.07666e-10	-1.35087	1.9783e-05	-1.07666e-10	-1.35708
104817618	chr14:104817618:C:T	1.24637e-05	-1.07666e-10	-1.37305	1.9439e-05	-1.07666e-10	-1.34454	1.98903e-05	-1.07666e-10	-1.35167
104817806	chr14:104817806:C:T	0.000543321	-1.07666e-10	2.40183	0.00100205	-1.07666e-10	2.59798	0.000951736	-1.07666e-10	2.51639
104817855	chr14:104817855:A:G	1.33337e-05	-1.07666e-10	-1.30558	1.99349e-05	-1.07666e-10	-1.31935	2.05457e-05	-1.07666e-10	-1.31925
104818166	chr14:104818166:A:G	1.23383e-05	-1.38317	-3.65436e-10	1.81909e-05	-1.41091	-3.65436e-10	1.93734e-05	-1.378	-3.65436e-10
104818435	chr14:104818435:T:A	2.25815e-05	-1.07666e-10	-0.778744	2.30848e-05	-1.07666e-10	-1.17265	2.51354e-05	-1.07666e-10	-1.11763
104818675	chr14:104818675:A:G	2.25751e-05	-1.07666e-10	-0.779028	4.2791e-05	-1.07666e-10	-0.555495	4.18016e-05	-1.07666e-10	-0.608967
104818813	chr14:104818813:C:A	0.000467835	-1.07666e-10	2.25224	0.000867715	-1.07666e-10	2.45404	0.00082495	-1.07666e-10	2.37342
104818875	chr14:104818875:C:G	1.16293e-05	-1.44234	-3.65436e-10	1.74016e-05	-1.45526	-3.65436e-10	1.80393e-05	-1.44935	-3.65436e-10
104818883	chr14:104818883:A:G	5.13012e-06	-1.54898	-0.711762	6.81378e-06	-1.5426	-0.850279	7.29628e-06	-1.549	-0.805538
104819086	chr14:104819086:C:A	2.02736e-05	-1.07666e-10	-0.886553	2.16255e-05	-1.07666e-10	-1.23795	2.33147e-05	-1.07666e-10	-1.19282
104819348	chr14:104819348:A:G	1.4931e-05	-1.07666e-10	-1.19243	2.10741e-05	-1.07666e-10	-1.26378	2.25564e-05	-1.07666e-10	-1.22588
104819944	chr14:104819944:C:T	1.24728e-05	-1.07666e-10	-1.37232	1.89669e-05	-1.07666e-10	-1.36913	1.95591e-05	-1.07666e-10	-1.36846
104820441	chr14:104820441:T:C	1.71223e-05	-1.07666e-10	-1.05549	2.58258e-05	-1.07666e-10	-1.06045	2.61768e-05	-1.07666e-10	-1.07703
104820961	chr14:104820961:G:A	1.87562e-05	-1.07666e-10	-0.96435	3.0039e-05	-1.07666e-10	-0.909329	3.17269e-05	-1.07666e-10	-0.884736
104821003	chr14:104821003:G:A	3.15574e-05	-0.444066	-3.65436e-10	4.90872e-05	-0.418226	-3.65436e-10	4.93325e-05	-0.443318	-3.65436e-10
104821133	chr14:104821133:G:C	3.22549e-05	-0.422205	-3.65436e-10	5.01864e-05	-0.39608	-3.65436e-10	5.04262e-05	-0.421391	-3.65436e-10
104822120	chr14:104822120:C:G	2.13346e-05	-1.07666e-10	-0.835543	3.43847e-05	-1.07666e-10	-0.774213	3.49907e-05	-1.07666e-10	-0.786821
104822149	chr14:104822149:G:C	1.61805e-05	-1.07666e-10	-1.11207	2.3989e-05	-1.07666e-10	-1.13423	2.45699e-05	-1.07666e-10	-1.14038
104822272	chr14:104822272:G:A	0.000256955	-1.07666e-10	1.65303	0.000474084	-1.07666e-10	1.84956	0.000447556	-1.07666e-10	1.7619
104822406	chr14:104822406:C:T	1.53627e-05	-1.07666e-10	-1.16393	2.48354e-05	-1.07666e-10	-1.09955	2.49813e-05	-1.07666e-10	-1.12377
104822749	chr14:104822749:G:A	2.58828e-05	-1.07666e-10	-0.642296	4.07966e-05	-1.07666e-10	-0.603224	4.38051e-05	-1.07666e-10	-0.562151
104823414	chr14:104823414:T:C	1.61795e-05	-1.07666e-10	-1.11213	2.39874e-05	-1.07666e-10	-1.13429	2.45685e-05	-1.07666e-10	-1.14044
104823490	chr14:104823490:C:T	1.2497e-05	-1.07666e-10	-1.37038	1.92905e-05	-1.07666e-10	-1.35221	1.97613e-05	-1.07666e-10	-1.35818
104823592	chr14:104823592:C:T	2.27153e-05	-1.07666e-10	-0.772833	3.67509e-05	-1.07666e-10	-0.707661	3.74001e-05	-1.07666e-10	-0.720228
104823879	chr14:104823879:G:C	1.45372e-05	-1.07666e-10	-1.21916	1.88909e-05	-1.07666e-10	-1.37315	1.9571e-05	-1.07666e-10	-1.36785
104824254	chr14:104824254:C:T	1.56096e-05	-1.07666e-10	-1.14799	2.52817e-05	-1.07666e-10	-1.08174	2.54119e-05	-1.07666e-10	-1.10668
104824390	chr14:104824390:G:A	1.5895e-05	-1.07666e-10	-1.12987	2.20768e-05	-1.07666e-10	-1.2173	2.40076e-05	-1.07666e-10	-1.16353
104824912	chr14:104824912:ATGGT:A	1.40922e-05	-1.25026	-3.65436e-10	2.33378e-05	-1.16175	-3.65436e-10	2.29653e-05	-1.20792	-3.65436e-10
104825109	chr14:104825109:C:T	2.29964e-05	-0.760537	-3.65436e-10	3.55287e-05	-0.741484	-3.65436e-10	3.58077e-05	-0.763739	-3.65436e-10
104825525	chr14:104825525:G:A	8.12599e-05	0.501779	-3.65436e-10	0.000125068	0.51703	-3.65436e-10	0.00012371	0.476034	-3.65436e-10
104825545	chr14:104825545:A:AC	3.36589e-05	-1.07666e-10	-0.379596	5.73463e-05	-1.07666e-10	-0.262716	5.48745e-05	-1.07666e-10	-0.336853
104825550	chr14:104825550:A:G	2.84246e-05	-0.548619	-3.65436e-10	4.37793e-05	-0.532662	-3.65436e-10	4.13095e-05	-0.62081	-3.65436e-10
104825786	chr14:104825786:G:C	2.84275e-06	-1.53261	-1.31849	4.04375e-06	-1.54468	-1.36997	4.21531e-06	-1.53735	-1.36583
104826236	chr14:104826236:G:A	1.56961e-05	-1.07666e-10	-1.14246	2.35302e-05	-1.07666e-10	-1.15354	2.38623e-05	-1.07666e-10	-1.1696
104826313	chr14:104826313:C:A	1.05427e-05	-0.796001	-0.74444	1.62603e-05	-0.626083	-0.897014	1.48656e-05	-0.754869	-0.887987
104826400	chr14:104826400:A:G	2.37344e-05	-1.07666e-10	-0.728947	3.74541e-05	-1.07666e-10	-0.688707	4.00534e-05	-1.07666e-10	-0.651688
104827160	chr14:104827160:C:T	0.00013549	-1.07666e-10	1.01302	0.000191535	-1.07666e-10	0.943247	0.000187612	-1.07666e-10	0.892473
104827603	chr14:104827603:C:G	8.61574e-06	-0.973281	-0.769001	1.45544e-05	-0.807056	-0.826872	1.27483e-05	-0.935527	-0.86098
104827808	chr14:104827808:G:A	1.56829e-05	-1.07666e-10	-1.1433	2.54122e-05	-1.07666e-10	-1.0766	2.55478e-05	-1.07666e-10	-1.10135
104827910	chr14:104827910:TC:T	3.69698e-05	-0.285772	-3.65436e-10	5.75849e-05	-0.258564	-3.65436e-10	5.78115e-05	-0.284714	-3.65436e-10
104827988	chr14:104827988:C:G	1.49417e-05	-1.07666e-10	-1.19172	2.20039e-05	-1.07666e-10	-1.22061	2.26297e-05	-1.07666e-10	-1.22264
104828862	chr14:104828862:T:G	1.46085e-05	-1.07666e-10	-1.21427	2.18851e-05	-1.07666e-10	-1.22602	2.24193e-05	-1.07666e-10	-1.23198
104829045	chr14:104829045:T:C	1.60207e-05	-1.07666e-10	-1.12199	2.34605e-05	-1.07666e-10	-1.1565	2.41108e-05	-1.07666e-10	-1.15924
104829718	chr14:104829718:T:C	3.4686e-06	-1.5216	-1.13052	6.22815e-06	-1.50622	-0.976528	6.13009e-06	-1.50812	-1.02057
104829923	chr14:104829923:G:A	3.19706e-06	-1.52756	-1.20608	5.60402e-06	-1.51356	-1.07478	5.54557e-06	-1.51526	-1.11365
104830056	chr14:104830056:C:A	5.82722e-06	-1.54802	-0.585312	7.71049e-06	-1.54097	-0.72827	8.25219e-06	-1.54814	-0.683287
104830083	chr14:104830083:G:A	1.67423e-05	-1.07666e-10	-1.07794	2.44182e-05	-1.07666e-10	-1.1165	2.50887e-05	-1.07666e-10	-1.11949
104830700	chr14:104830700:A:G	2.20181e-05	-1.07666e-10	-0.804007	4.15861e-05	-1.07666e-10	-0.584058	3.95466e-05	-1.07666e-10	-0.664423
104830882	chr14:104830882:A:T	3.6027e-05	-0.311604	-3.65436e-10	5.6111e-05	-0.284492	-3.65436e-10	5.63459e-05	-0.310392	-3.65436e-10
104831345	chr14:104831345:T:C	1.4428e-05	-1.07666e-10	-1.22671	2.31079e-05	-1.07666e-10	-1.17165	2.33107e-05	-1.07666e-10	-1.19299
104831404	chr14:104831404:G:C	2.2507e-05	-1.07666e-10	-0.782049	3.0929e-05	-1.07666e-10	-0.880128	3.30624e-05	-1.07666e-10	-0.843505
104831775	chr14:104831775:G:A	2.08831e-05	-1.07666e-10	-0.856934	3.36403e-05	-1.07666e-10	-0.796099	3.42922e-05	-1.07666e-10	-0.806986
104831819	chr14:104831819:T:C	4.38566e-06	-1.24885	-1.16869	6.47554e-06	-1.24331	-1.20048	6.75561e-06	-1.22858	-1.20295
104831829	chr14:104831829:G:A	1.23109e-05	-0.396883	-0.988503	1.99335e-05	-0.385655	-0.93377	1.98358e-05	-0.403052	-0.951363
104831978	chr14:104831978:G:C	2.46247e-05	-0.692125	-3.65436e-10	4.47428e-05	-0.510893	-3.65436e-10	4.02882e-05	-0.645843	-3.65436e-10
104832143	chr14:104832143:G:A	1.43079e-05	-1.07666e-10	-1.23506	2.28811e-05	-1.07666e-10	-1.18151	2.30877e-05	-1.07666e-10	-1.2026
104832633	chr14:104832633:C:T	5.69205e-06	-1.54622	-0.610581	7.55633e-06	-1.53799	-0.751447	8.06372e-06	-1.54642	-0.708105
104833073	chr14:104833073:T:G	1.73222e-05	-1.07666e-10	-1.04388	2.70899e-05	-1.07666e-10	-1.01266	2.73906e-05	-1.07666e-10	-1.0317
104833669	chr14:104833669:G:T	1.46113e-05	-1.07666e-10	-1.21408	2.15418e-05	-1.07666e-10	-1.24183	2.22102e-05	-1.07666e-10	-1.24135
104833770	chr14:104833770:A:G	2.14577e-05	-1.07666e-10	-0.829792	3.34231e-05	-1.07666e-10	-0.802577	3.50091e-05	-1.07666e-10	-0.786294
104834172	chr14:104834172:C:T	5.04002e-05	0.024121	-3.65436e-10	7.88707e-05	0.0559851	-3.65436e-10	7.88115e-05	0.0251569	-3.65436e-10
104834281	chr14:104834281:C:G	1.28839e-05	-1.07666e-10	-1.33989	1.95022e-05	-1.07666e-10	-1.3413	1.99852e-05	-1.07666e-10	-1.34691
104834669	chr14:104834669:G:T	1.56371e-05	-1.07666e-10	-1.14623	2.53128e-05	-1.07666e-10	-1.08051	2.54373e-05	-1.07666e-10	-1.10569
104835504	chr14:104835504:G:A	1.57582e-05	-1.07666e-10	-1.13851	3.09041e-05	-1.07666e-10	-0.880936	3.09236e-05	-1.07666e-10	-0.910381
104835507	chr14:104835507:G:T	1.46079e-05	-1.07666e-10	-1.21431	2.34157e-05	-1.07666e-10	-1.15842	2.36254e-05	-1.07666e-10	-1.17958
104835668	chr14:104835668:A:G	2.52299e-05	-1.07666e-10	-0.667843	4.85363e-05	-1.07666e-10	-0.429512	4.64269e-05	-1.07666e-10	-0.504023
104835743	chr14:104835743:G:C	1.31228e-05	-1.07666e-10	-1.32152	1.96831e-05	-1.07666e-10	-1.33207	2.01751e-05	-1.07666e-10	-1.33746
104835756	chr14:104835756:GTGTGCTTGTTGACCATTTATC:G	1.0827e-05	-1.51383	-3.65436e-10	1.62876e-05	-1.52142	-3.65436e-10	1.68419e-05	-1.51803	-3.65436e-10
104836063	chr14:104836063:G:A	1.4797e-05	-1.07666e-10	-1.20145	2.81583e-05	-1.07666e-10	-0.973982	2.82543e-05	-1.07666e-10	-1.00066
104836561	chr14:104836561:C:T	3.29473e-05	-1.07666e-10	-0.400965	4.74016e-05	-1.07666e-10	-0.453167	4.90671e-05	-1.07666e-10	-0.448714
104836975	chr14:104836975:C:T	1.32856e-05	-1.07666e-10	-1.30919	2.28321e-05	-1.07666e-10	-1.18366	2.33152e-05	-1.07666e-10	-1.1928
104838048	chr14:104838048:G:C	1.09183e-05	-0.506551	-0.998884	1.97509e-05	-0.283345	-1.04528	1.68648e-05	-0.441683	-1.07499
104838267	chr14:104838267:C:T	1.34371e-05	-1.07666e-10	-1.29785	2.11559e-05	-1.07666e-10	-1.25991	2.15036e-05	-1.07666e-10	-1.27368
104839029	chr14:104839029:G:A	1.43473e-05	-1.07666e-10	-1.23231	2.32286e-05	-1.07666e-10	-1.16644	2.31352e-05	-1.07666e-10	-1.20055
104839483	chr14:104839483:C:T	1.25063e-05	-1.07666e-10	-1.36964	1.90285e-05	-1.07666e-10	-1.36588	1.9691e-05	-1.07666e-10	-1.36174
104840479	chr14:104840479:C:A	1.26657e-05	-0.0104289	-1.34655	2.51193e-05	0.242316	-1.3305	2.02487e-05	0.0157971	-1.34961
104840491	chr14:104840491:G:A	2.64315e-05	-1.07666e-10	-0.621317	5.12782e-05	-1.07666e-10	-0.374558	4.89829e-05	-1.07666e-10	-0.45043
104840826	chr14:104840826:G:A	0.00025822	-1.07666e-10	1.65794	0.000485978	-1.07666e-10	1.87434	0.000463223	-1.07666e-10	1.79631
104841026	chr14:104841026:C:T	3.14782e-05	-1.07666e-10	-0.44658	4.5299e-05	-1.07666e-10	-0.498539	4.68451e-05	-1.07666e-10	-0.495055
104841086	chr14:104841086:G:T	0.000267177	-1.07666e-10	1.69204	0.000503416	-1.07666e-10	1.90959	0.000479647	-1.07666e-10	1.83115
104842110	chr14:104842110:C:T	3.2298e-05	-1.07666e-10	-0.420869	4.64459e-05	-1.07666e-10	-0.473536	4.8013e-05	-1.07666e-10	-0.47043
104842182	chr14:104842182:A:G	1.43532e-05	-1.07666e-10	-1.2319	2.59223e-05	-1.07666e-10	-1.05672	2.63618e-05	-1.07666e-10	-1.06999
104842193	chr14:104842193:C:T	3.60836e-05	-1.07666e-10	-0.310035	5.17445e-05	-1.07666e-10	-0.365506	5.34785e-05	-1.07666e-10	-0.362622
104842495	chr14:104842495:C:T	1.45725e-05	-1.21674	-3.65436e-10	2.19737e-05	-1.22198	-3.65436e-10	2.24891e-05	-1.22887	-3.65436e-10
104842915	chr14:104842915:T:C	2.0529e-05	-1.07666e-10	-0.874036	4.11262e-05	-1.07666e-10	-0.595179	4.15536e-05	-1.07666e-10	-0.614917
104842919	chr14:104842919:A:T	2.05409e-05	-1.07666e-10	-0.873456	4.1156e-05	-1.07666e-10	-0.594454	4.15851e-05	-1.07666e-10	-0.614161
104843271	chr14:104843271:C:T	4.71484e-06	-0.971906	-1.37325	8.38224e-06	-0.815923	-1.36979	7.70174e-06	-0.933228	-1.36723
104843308	chr14:104843308:A:G	9.38227e-06	-0.790355	-0.866697	1.38543e-05	-0.713151	-0.970074	1.35715e-05	-0.792633	-0.9413
104843551	chr14:104843551:G:A	2.96661e-05	-1.07666e-10	-0.505868	4.2837e-05	-1.07666e-10	-0.554422	4.4272e-05	-1.07666e-10	-0.55155
104843826	chr14:104843826:G:A	1.15735e-05	-0.131635	-1.31552	2.14612e-05	0.111393	-1.35697	1.75847e-05	-0.107296	-1.36758
104843904	chr14:104843904:G:A	2.6386e-05	-1.07666e-10	-0.62304	5.09593e-05	-1.07666e-10	-0.380797	4.87766e-05	-1.07666e-10	-0.454651
104844161	chr14:104844161:T:C	2.67367e-05	-0.766466	0.15663	4.8024e-05	-0.566182	0.12606	3.89532e-05	-0.710578	0.031037
104844494	chr14:104844494:C:T	5.86743e-05	-1.07666e-10	0.176128	8.25748e-05	-1.07666e-10	0.10188	8.26703e-05	-1.07666e-10	0.0729585
104845102	chr14:104845102:G:T	3.91597e-06	-1.5443	-0.986509	5.19299e-06	-1.54917	-1.11534	5.57877e-06	-1.54357	-1.07936
104845416	chr14:104845416:T:C	1.30196e-05	-1.07666e-10	-1.32942	2.0334e-05	-1.07666e-10	-1.29953	2.07342e-05	-1.07666e-10	-1.31012
104845717	chr14:104845717:A:G	2.32201e-05	-0.772102	0.0212457	4.11279e-05	-0.573594	-0.0215447	3.39341e-05	-0.717846	-0.0996366
104845730	chr14:104845730:T:C	1.44319e-05	-1.07666e-10	-1.22643	2.61444e-05	-1.07666e-10	-1.04819	2.65658e-05	-1.07666e-10	-1.06228
104846256	chr14:104846256:T:C	1.43639e-05	-1.07666e-10	-1.23116	2.59635e-05	-1.07666e-10	-1.05513	2.63866e-05	-1.07666e-10	-1.06904
104846598	chr14:104846598:C:T	2.81793e-06	-1.54519	-1.31468	4.09474e-06	-1.53363	-1.36849	4.20571e-06	-1.54185	-1.36361
104846861	chr14:104846861:T:C	0.00164504	-1.07666e-10	3.50965	0.00313735	-1.07666e-10	3.73931	0.00294077	-1.07666e-10	3.64453
104847295	chr14:104847295:C:T	3.05038e-05	-1.07666e-10	-0.478021	5.10278e-05	-1.07666e-10	-0.379453	5.18316e-05	-1.07666e-10	-0.393902
104847524	chr14:104847524:A:G	2.41505e-05	-1.07666e-10	-0.71157	4.99657e-05	-1.07666e-10	-0.400488	5.00486e-05	-1.07666e-10	-0.428908
104847661	chr14:104847661:T:C	2.96822e-05	0.313409	-0.818736	7.47995e-05	0.550173	-0.547185	6.24959e-05	0.354183	-0.560983
104847670	chr14:104847670:A:G	2.24769e-05	-1.07666e-10	-0.783385	4.57268e-05	-1.07666e-10	-0.48914	4.58414e-05	-1.07666e-10	-0.516714
104847756	chr14:104847756:G:T	2.52975e-05	-0.780926	0.115759	4.46563e-05	-0.583367	0.0705381	3.6782e-05	-0.727245	-0.00964929
104847983	chr14:104847983:T:C	6.26168e-05	0.24116	-3.65436e-10	9.8439e-05	0.277613	-3.65436e-10	9.77433e-05	0.240442	-3.65436e-10
104848305	chr14:104848305:T:C	8.41706e-06	-0.403712	-1.3619	1.67921e-05	-0.186475	-1.30444	1.39051e-05	-0.380757	-1.32889
104848332	chr14:104848332:C:A	7.96296e-06	-1.54966	-0.271414	1.08819e-05	-1.54345	-0.381273	1.09262e-05	-1.54969	-0.401046
104848597	chr14:104848597:G:A	1.29356e-05	-1.07666e-10	-1.33589	1.94043e-05	-1.07666e-10	-1.34633	1.99443e-05	-1.07666e-10	-1.34896
104848644	chr14:104848644:C:T	1.09832e-05	-0.322989	-1.17651	1.75016e-05	-0.0795677	-1.36997	1.4588e-05	-0.300618	-1.36109
104848686	chr14:104848686:T:C	1.25991e-05	-1.07666e-10	-1.36225	1.88852e-05	-1.07666e-10	-1.37345	1.94622e-05	-1.07666e-10	-1.37343
104848739	chr14:104848739:G:A	1.14676e-05	-1.54832	0.0919679	1.60907e-05	-1.5377	0.00411916	1.63278e-05	-1.54741	-0.00162164
104848750	chr14:104848750:C:T	1.14932e-05	-1.5466	0.0924884	1.61631e-05	-1.53439	0.00529227	1.63704e-05	-1.54554	-0.000891503
104848782	chr14:104848782:C:T	9.36486e-06	-1.45539	-0.203521	1.30933e-05	-1.49661	-0.243113	1.37999e-05	-1.45934	-0.257905
104848851	chr14:104848851:G:A	1.35741e-05	-1.07666e-10	-1.28771	2.14602e-05	-1.07666e-10	-1.24562	2.18038e-05	-1.07666e-10	-1.25982
104848864	chr14:104848864:TAC:T	9.00902e-06	-1.54448	-0.153169	1.25366e-05	-1.55075	-0.23243	1.2927e-05	-1.54559	-0.236993
104849258	chr14:104849258:T:C	2.57707e-05	-1.07666e-10	-0.646636	4.30474e-05	-1.07666e-10	-0.549522	4.35714e-05	-1.07666e-10	-0.567502
104849327	chr14:104849327:G:A	1.32222e-05	-1.07666e-10	-1.31398	2.02057e-05	-1.07666e-10	-1.30586	2.095e-05	-1.07666e-10	-1.29976
104849331	chr14:104849331:C:T	1.3403e-05	-1.07666e-10	-1.30039	2.00453e-05	-1.07666e-10	-1.31383	2.06423e-05	-1.07666e-10	-1.31456
104849345	chr14:104849345:T:G	3.21355e-06	-1.4715	-1.257	6.40902e-06	-1.42786	-1.02626	6.08004e-06	-1.46969	-1.0672
104849907	chr14:104849907:G:A	1.63121e-05	-1.55109	0.447125	2.24686e-05	-1.54752	0.347809	2.30026e-05	-1.55103	0.344734
104850407	chr14:104850407:G:A	1.31909e-05	-1.31635	-3.65436e-10	1.85899e-05	-1.38921	-3.65436e-10	2.04467e-05	-1.32408	-3.65436e-10
104850495	chr14:104850495:A:C	1.51101e-05	-1.07666e-10	-1.18051	2.23141e-05	-1.07666e-10	-1.2066	2.28171e-05	-1.07666e-10	-1.21439
104850590	chr14:104850590:G:T	1.43037e-05	-1.07666e-10	-1.23536	2.20095e-05	-1.07666e-10	-1.22035	2.27943e-05	-1.07666e-10	-1.21539
104850613	chr14:104850613:C:G	3.73852e-06	-1.44171	-1.13547	8.56157e-06	-1.39243	-0.77211	7.84054e-06	-1.43995	-0.842647
104850936	chr14:104850936:C:T	1.41737e-05	-1.54764	0.303156	1.94538e-05	-1.55109	0.207312	2.00569e-05	-1.54816	0.204831
104851264	chr14:104851264:A:C	1.51357e-05	-1.07666e-10	-1.17882	2.35036e-05	-1.07666e-10	-1.15467	2.43021e-05	-1.07666e-10	-1.15134
104851356	chr14:104851356:T:G	4.06698e-05	-0.190387	-3.65436e-10	6.52025e-05	-0.134326	-3.65436e-10	6.38709e-05	-0.185038	-3.65436e-10
104851421	chr14:104851421:G:C	1.44068e-05	-1.07666e-10	-1.22817	2.30151e-05	-1.07666e-10	-1.17567	2.33077e-05	-1.07666e-10	-1.19312
104851780	chr14:104851780:G:A	7.04083e-06	-0.64425	-1.2999	1.20114e-05	-0.454043	-1.37192	1.02598e-05	-0.640721	-1.37295
104851977	chr14:104851977:G:A	1.54751e-05	-1.07666e-10	-1.15664	2.41396e-05	-1.07666e-10	-1.12797	2.44528e-05	-1.07666e-10	-1.14516
104852036	chr14:104852036:G:A	1.72591e-05	-1.07666e-10	-1.04754	2.56679e-05	-1.07666e-10	-1.06658	2.6663e-05	-1.07666e-10	-1.05862
104852130	chr14:104852130:C:A	4.21561e-05	-0.154493	-3.65436e-10	6.7651e-05	-0.0974626	-3.65436e-10	6.62299e-05	-0.14877	-3.65436e-10
104852515	chr14:104852515:G:A	1.68799e-05	-1.07666e-10	-1.06975	3.01069e-05	-1.07666e-10	-0.907068	2.99138e-05	-1.07666e-10	-0.943582
104852777	chr14:104852777:C:T	2.71223e-05	-1.07666e-10	-0.595516	3.9051e-05	-1.07666e-10	-0.646956	4.03431e-05	-1.07666e-10	-0.644483
104852892	chr14:104852892:G:A	1.42915e-05	-1.07666e-10	-1.23621	2.14598e-05	-1.07666e-10	-1.24564	2.19494e-05	-1.07666e-10	-1.25316
104852955	chr14:104852955:C:A	2.91016e-05	-1.50849	0.983408	4.88197e-05	-1.52228	1.09859	4.68289e-05	-1.50631	1.01091
104852980	chr14:104852980:C:G	4.74743e-05	-0.035685	-3.65436e-10	7.64416e-05	0.0247033	-3.65436e-10	7.46459e-05	-0.0291472	-3.65436e-10
104856121	chr14:104856121:T:C	0.000303831	1.8206	-3.65436e-10	0.000383948	1.63868	-3.65436e-10	0.000461785	1.7932	-3.65436e-10
104856134	chr14:104856134:G:A	1.04795e-05	-1.09638	-0.450069	9.75043e-06	-1.13294	-0.901572	1.06701e-05	-1.10496	-0.869496
104856182	chr14:104856182:A:G	5.26303e-06	-1.44915	-0.786019	7.85375e-06	-1.47343	-0.777407	8.12698e-06	-1.44573	-0.800981
104856197	chr14:104856197:G:A	1.03902e-05	-1.11637	-0.438646	9.77392e-06	-1.1516	-0.880502	1.07033e-05	-1.12382	-0.847528
104856587	chr14:104856587:TC:T	3.55203e-06	-1.49848	-1.12988	6.36354e-06	-1.52208	-0.939159	6.47517e-06	-1.50106	-0.972863
104856679	chr14:104856679:C:T	9.56978e-06	-1.11968	-0.517581	9.09477e-06	-1.15545	-0.948674	9.93971e-06	-1.12726	-0.918109
104856704	chr14:104856704:A:AC	6.259e-06	-1.05829	-1.00357	9.76934e-06	-1.02525	-1.00733	9.58452e-06	-1.06286	-1.0189
104856773	chr14:104856773:T:C	1.32146e-05	-0.138321	-1.17623	2.0547e-05	-0.0820192	-1.20709	2.04031e-05	-0.134092	-1.19213
104856820	chr14:104856820:A:G	3.46797e-06	-1.45097	-1.20133	5.78611e-06	-1.4839	-1.07247	6.03265e-06	-1.45409	-1.09063
104856963	chr14:104856963:T:C	2.98219e-05	-1.42989	0.929255	4.76459e-05	-1.45544	1.00741	4.71044e-05	-1.42537	0.935833
104857084	chr14:104857084:CT:C	3.25472e-06	-1.48549	-1.23028	5.41923e-06	-1.51117	-1.1107	5.61937e-06	-1.48797	-1.12771
104857291	chr14:104857291:G:A	1.96975e-05	-1.07666e-10	-0.915381	2.91667e-05	-1.07666e-10	-0.938795	2.97678e-05	-1.07666e-10	-0.948474
104857962	chr14:104857962:G:A	1.89676e-05	-1.07666e-10	-0.953141	3.4538e-05	-1.07666e-10	-0.769763	3.3082e-05	-1.07666e-10	-0.842914
104858147	chr14:104858147:C:T	3.15004e-06	-1.52789	-1.22057	5.31477e-06	-1.54203	-1.09931	5.44948e-06	-1.52995	-1.11643
104858171	chr14:104858171:A:T	2.51975e-05	-1.07666e-10	-0.66913	3.4345e-05	-1.07666e-10	-0.775367	3.64803e-05	-1.07666e-10	-0.745129
104858200	chr14:104858200:G:A	4.75866e-05	-1.07666e-10	-0.033323	9.92363e-05	-1.07666e-10	0.28568	9.38239e-05	-1.07666e-10	0.199517
104858463	chr14:104858463:C:T	6.39164e-06	-1.26271	-0.778175	7.05636e-06	-1.29003	-1.06787	7.5301e-06	-1.26991	-1.05309
104859912	chr14:104859912:C:T	1.19465e-05	-1.41543	-3.65436e-10	1.88023e-05	-1.37785	-3.65436e-10	1.85715e-05	-1.42027	-3.65436e-10
104860180	chr14:104860180:CCA:C	2.79675e-06	-1.51033	-1.35709	4.4925e-06	-1.5274	-1.28201	4.63304e-06	-1.51417	-1.29452
104860847	chr14:104860847:C:T	3.10361e-05	-1.07666e-10	-0.460721	5.13863e-05	-1.07666e-10	-0.372452	5.30801e-05	-1.07666e-10	-0.3701
104862148	chr14:104862148:T:A	1.33569e-05	-1.07666e-10	-1.30384	2.10037e-05	-1.07666e-10	-1.26712	2.13779e-05	-1.07666e-10	-1.27954
104863125	chr14:104863125:C:T	1.38728e-05	-1.53159	0.265646	1.92597e-05	-1.51373	0.159919	1.92209e-05	-1.53034	0.144435
104863141	chr14:104863141:C:T	1.18371e-05	-1.42464	-3.65436e-10	1.79653e-05	-1.42338	-3.65436e-10	1.81231e-05	-1.44471	-3.65436e-10
104863169	chr14:104863169:G:T	1.25781e-05	-1.07666e-10	-1.36392	1.89162e-05	-1.07666e-10	-1.37181	1.95236e-05	-1.07666e-10	-1.37028
104863377	chr14:104863377:C:T	0.000493852	-1.07666e-10	2.30636	0.000939616	-1.07666e-10	2.53365	0.000886315	-1.07666e-10	2.44517
104863421	chr14:104863421:G:C	3.26558e-06	-1.45137	-1.26107	5.33538e-06	-1.48519	-1.15227	5.58148e-06	-1.45495	-1.1675
104864371	chr14:104864371:C:T	1.50125e-05	-1.07666e-10	-1.18699	2.26064e-05	-1.07666e-10	-1.19359	2.28168e-05	-1.07666e-10	-1.21441
104864500	chr14:104864500:AC:A	1.20059e-05	-1.41048	-3.65436e-10	1.76393e-05	-1.44169	-3.65436e-10	1.89953e-05	-1.39771	-3.65436e-10
104864534	chr14:104864534:C:G	3.68138e-06	-1.26397	-1.32861	5.9026e-06	-1.31384	-1.22259	6.22145e-06	-1.27464	-1.23926
104865151	chr14:104865151:C:A	1.55291e-05	-1.54133	0.38817	2.14112e-05	-1.52784	0.279926	2.14627e-05	-1.54034	0.264754
104865664	chr14:104865664:G:A	3.08014e-06	-1.48032	-1.29058	5.75528e-06	-1.42707	-1.13463	5.54342e-06	-1.48	-1.14929
104866551	chr14:104866551:A:AG	2.14833e-05	-0.828599	-3.65436e-10	3.22832e-05	-0.837277	-3.65436e-10	3.27935e-05	-0.851672	-3.65436e-10
104866881	chr14:104866881:C:T	1.26278e-05	-1.07666e-10	-1.35997	1.91129e-05	-1.07666e-10	-1.36146	1.96315e-05	-1.07666e-10	-1.36477
104866918	chr14:104866918:C:T	1.50212e-05	-1.18641	-3.65436e-10	2.49398e-05	-1.09536	-3.65436e-10	2.45034e-05	-1.14309	-3.65436e-10
104867202	chr14:104867202:A:G	3.602e-06	-1.3629	-1.25148	6.02255e-06	-1.41199	-1.10432	6.31239e-06	-1.36943	-1.12995
104867226	chr14:104867226:C:T	1.84729e-05	-1.07666e-10	-0.979568	2.74485e-05	-1.07666e-10	-0.999511	2.80003e-05	-1.07666e-10	-1.00969
104867307	chr14:104867307:C:T	1.34335e-05	-1.02039	-0.277732	1.18308e-05	-1.06303	-0.778093	1.30481e-05	-1.03106	-0.7422
104867824	chr14:104867824:G:A	0.00038559	-1.07666e-10	2.0589	0.000728152	-1.07666e-10	2.27869	0.000689613	-1.07666e-10	2.19423
104867859	chr14:104867859:C:A	8.48943e-06	-1.4739	-0.28315	1.28362e-05	-1.49495	-0.264603	1.30767e-05	-1.47213	-0.298937
104868092	chr14:104868092:C:T	2.49399e-05	-1.07666e-10	-0.679403	3.60435e-05	-1.07666e-10	-0.727097	3.72184e-05	-1.07666e-10	-0.725098
104868311	chr14:104868311:C:T	4.69473e-05	-1.07666e-10	-0.0468482	9.78565e-05	-1.07666e-10	0.271679	9.254e-05	-1.07666e-10	0.185738
104868712	chr14:104868712:C:T	8.91067e-06	-1.18313	-0.525492	8.44853e-06	-1.22431	-0.953523	9.25328e-06	-1.19362	-0.923307
104868959	chr14:104868959:T:C	1.33825e-05	-1.07666e-10	-1.30192	1.97365e-05	-1.07666e-10	-1.32936	2.04749e-05	-1.07666e-10	-1.3227
104869183	chr14:104869183:G:A	3.91138e-05	-0.229398	-3.65436e-10	6.25699e-05	-0.175539	-3.65436e-10	6.12803e-05	-0.226444	-3.65436e-10
104869373	chr14:104869373:A:G	3.38747e-06	-1.38841	-1.28738	5.41266e-06	-1.4318	-1.19128	5.72008e-06	-1.39273	-1.20518
104869541	chr14:104869541:T:C	6.82974e-06	-1.55102	-0.423569	9.0894e-06	-1.54772	-0.556992	9.42523e-06	-1.55099	-0.547522
104869799	chr14:104869799:T:C	1.81112e-05	-1.07666e-10	-0.999341	2.9477e-05	-1.07666e-10	-0.928213	2.9989e-05	-1.07666e-10	-0.941073
104870109	chr14:104870109:C:CA	2.76452e-06	-1.50587	-1.37314	4.16968e-06	-1.52684	-1.35715	4.35584e-06	-1.5091	-1.36128
104870210	chr14:104870210:G:A	0.000421003	-1.07666e-10	2.14677	0.000797465	-1.07666e-10	2.36961	0.000757959	-1.07666e-10	2.28873
104870227	chr14:104870227:C:T	1.63341e-05	-1.10262	-3.65436e-10	2.48003e-05	-1.10097	-3.65436e-10	2.76922e-05	-1.02075	-3.65436e-10
104870414	chr14:104870414:G:A	3.33072e-06	-1.39862	-1.29406	5.31425e-06	-1.44068	-1.20075	5.61031e-06	-1.40291	-1.21438
104870478	chr14:104870478:C:G	4.90164e-05	-1.07666e-10	-0.00371754	0.000102618	-1.07666e-10	0.319192	9.6962e-05	-1.07666e-10	0.232417
104870682	chr14:104870682:C:T	2.36733e-05	-1.07666e-10	-0.731527	3.42781e-05	-1.07666e-10	-0.777317	3.53927e-05	-1.07666e-10	-0.775397
104870913	chr14:104870913:G:T	2.03304e-05	-1.07666e-10	-0.883758	3.7491e-05	-1.07666e-10	-0.687723	3.57067e-05	-1.07666e-10	-0.766564
104870949	chr14:104870949:C:T	4.33821e-05	-1.07666e-10	-0.125826	8.96334e-05	-1.07666e-10	0.183904	8.4967e-05	-1.07666e-10	0.10036
104871188	chr14:104871188:A:G	1.66489e-05	-1.20374	0.120208	2.32579e-05	-1.14076	-0.0244184	2.19745e-05	-1.20681	-0.0452102
104871200	chr14:104871200:A:G	2.37288e-05	-1.07666e-10	-0.729183	3.43542e-05	-1.07666e-10	-0.775101	3.54704e-05	-1.07666e-10	-0.773203
104871261	chr14:104871261:G:A	1.17321e-05	-1.43355	-3.65436e-10	1.74801e-05	-1.45076	-3.65436e-10	1.8547e-05	-1.42159	-3.65436e-10
104871466	chr14:104871466:C:T	4.4882e-06	-1.17079	-1.22363	6.49371e-06	-1.20771	-1.23328	6.89502e-06	-1.1687	-1.2424
104871539	chr14:104871539:G:A	1.59044e-05	-1.07666e-10	-1.12928	2.34754e-05	-1.07666e-10	-1.15587	2.40561e-05	-1.07666e-10	-1.16152
104872559	chr14:104872559:T:TC	1.85884e-05	-1.07666e-10	-0.973335	2.76157e-05	-1.07666e-10	-0.993441	2.81673e-05	-1.07666e-10	-1.00374
104872821	chr14:104872821:C:T	1.53203e-05	-1.07666e-10	-1.16669	2.25496e-05	-1.07666e-10	-1.19611	2.30179e-05	-1.07666e-10	-1.20563
104872947	chr14:104872947:T:C	7.82377e-06	-1.15891	-0.679797	8.31839e-06	-1.16509	-1.02827	8.96775e-06	-1.13952	-1.00874
104873331	chr14:104873331:G:A	1.12645e-05	-1.47421	-3.65436e-10	1.67035e-05	-1.4962	-3.65436e-10	1.77601e-05	-1.46495	-3.65436e-10
104873442	chr14:104873442:T:C	0.00041068	-1.07666e-10	2.12194	0.00078178	-1.07666e-10	2.34975	0.000738285	-1.07666e-10	2.26243
104873631	chr14:104873631:T:C	3.58906e-06	-1.38294	-1.23504	5.86873e-06	-1.42204	-1.12015	6.16166e-06	-1.38797	-1.13559
104873793	chr14:104873793:C:T	4.4079e-06	-1.22227	-1.1902	6.32822e-06	-1.26022	-1.20658	6.72308e-06	-1.21853	-1.21782
104874173	chr14:104874173:C:T	6.77668e-05	-1.07666e-10	0.320198	9.29076e-05	-1.07666e-10	0.219782	9.58494e-05	-1.07666e-10	0.220876
104874713	chr14:104874713:C:A	2.57674e-05	-1.07666e-10	-0.646763	3.71881e-05	-1.07666e-10	-0.695834	3.83955e-05	-1.07666e-10	-0.693962
104875221	chr14:104875221:G:A	2.61451e-05	-1.07666e-10	-0.632214	3.77274e-05	-1.07666e-10	-0.681439	3.89461e-05	-1.07666e-10	-0.679723
104875654	chr14:104875654:C:T	0.000852565	-1.07666e-10	2.85238	0.00118476	-1.07666e-10	2.76547	0.00123122	-1.07666e-10	2.77386
104876010	chr14:104876010:G:A	1.26546e-05	-1.07666e-10	-1.35785	1.89676e-05	-1.07666e-10	-1.36909	1.96014e-05	-1.07666e-10	-1.3663
104876170	chr14:104876170:G:T	2.46998e-05	-1.07666e-10	-0.689079	3.57108e-05	-1.07666e-10	-0.73637	3.68626e-05	-1.07666e-10	-0.734705
104876644	chr14:104876644:C:G	8.18974e-06	-1.40359	-0.389406	7.97574e-06	-1.42228	-0.813139	8.59965e-06	-1.40801	-0.782176
104876645	chr14:104876645:A:G	8.39081e-06	-1.38206	-0.386671	8.16022e-06	-1.40204	-0.810512	8.80643e-06	-1.38666	-0.779762
104877035	chr14:104877035:G:A	1.24675e-05	-1.07666e-10	-1.37274	1.88853e-05	-1.07666e-10	-1.37344	1.94612e-05	-1.07666e-10	-1.37348
104877067	chr14:104877067:T:C	4.32167e-05	-1.07666e-10	-0.129646	6.45577e-05	-1.07666e-10	-0.144264	6.44514e-05	-1.07666e-10	-0.17599
104877190	chr14:104877190:C:A	2.61451e-05	-1.07666e-10	-0.632214	3.77274e-05	-1.07666e-10	-0.681439	3.89461e-05	-1.07666e-10	-0.679723
104877256	chr14:104877256:A:G	8.0485e-06	-1.54977	-0.260614	7.62298e-06	-1.54619	-0.734463	8.15712e-06	-1.54926	-0.693754
104877349	chr14:104877349:G:A	4.40067e-05	0.658569	-0.7701	6.4115e-05	0.68476	-0.835906	6.29168e-05	0.641498	-0.841586
104877501	chr14:104877501:G:A	3.52764e-05	-1.07666e-10	-0.332659	5.24397e-05	-1.07666e-10	-0.35216	5.14565e-05	-1.07666e-10	-0.401166
104877774	chr14:104877774:G:A	6.71252e-06	-1.37009	-0.621809	6.84355e-06	-1.38996	-0.998559	7.37202e-06	-1.37492	-0.969291
104877820	chr14:104877820:G:A	7.10249e-06	-1.39596	-0.53947	7.08684e-06	-1.41421	-0.939373	7.63836e-06	-1.40065	-0.908072
104877956	chr14:104877956:C:T	8.12046e-06	-1.39303	-0.408453	8.49664e-06	-1.41013	-0.762019	9.11352e-06	-1.39689	-0.735256
104878082	chr14:104878082:A:G	6.87948e-06	-1.39116	-0.576173	7.00004e-06	-1.41111	-0.954797	7.52015e-06	-1.39709	-0.927226
104878150	chr14:104878150:C:T	1.5988e-05	-1.07666e-10	-1.12404	2.36385e-05	-1.07666e-10	-1.14895	2.4181e-05	-1.07666e-10	-1.15633
104878196	chr14:104878196:C:T	6.95693e-06	-1.40505	-0.551084	7.04389e-06	-1.42387	-0.935796	7.56659e-06	-1.41052	-0.907641
104878231	chr14:104878231:C:T	7.06777e-06	-1.38804	-0.552288	7.14896e-06	-1.40807	-0.936789	7.68352e-06	-1.39399	-0.908831
104878266	chr14:104878266:C:T	6.18339e-06	-1.42859	-0.645414	6.44727e-06	-1.44525	-1.00292	6.8937e-06	-1.43393	-0.977366
104878424	chr14:104878424:C:T	6.67269e-06	-1.44439	-0.553462	6.78723e-06	-1.45975	-0.937034	7.2661e-06	-1.44924	-0.909439
104878486	chr14:104878486:G:A	4.8404e-05	-0.0162908	-3.65436e-10	7.78873e-05	0.0434391	-3.65436e-10	7.59047e-05	-0.0124236	-3.65436e-10
104878535	chr14:104878535:C:T	6.44379e-06	-1.47133	-0.561427	7.15577e-06	-1.45874	-0.885168	7.29801e-06	-1.47663	-0.877669
104878731	chr14:104878731:G:A	1.54265e-05	-1.54621	0.38642	2.12482e-05	-1.53556	0.28001	2.13356e-05	-1.54566	0.264138
104878870	chr14:104878870:A:G	4.07108e-05	-0.189381	-3.65436e-10	6.52386e-05	-0.133773	-3.65436e-10	6.38249e-05	-0.185759	-3.65436e-10
104878994	chr14:104878994:T:C	4.17764e-06	-1.54667	-0.919457	6.26036e-06	-1.53835	-0.939237	6.30509e-06	-1.54704	-0.953505
104879271	chr14:104879271:G:A	4.12633e-05	-0.1759	-3.65436e-10	6.62847e-05	-0.117865	-3.65436e-10	6.45093e-05	-0.175093	-3.65436e-10
104879444	chr14:104879444:G:A	2.38796e-05	-1.07666e-10	-0.722847	3.45928e-05	-1.07666e-10	-0.76818	3.57159e-05	-1.07666e-10	-0.766306
104879461	chr14:104879461:G:A	4.52384e-05	-0.0839264	-3.65436e-10	7.32591e-05	-0.0178215	-3.65436e-10	7.07927e-05	-0.0821462	-3.65436e-10
104879818	chr14:104879818:A:G	2.71105e-05	-1.07666e-10	-0.595953	3.47383e-05	-1.07666e-10	-0.763983	3.87431e-05	-1.07666e-10	-0.684951
104879866	chr14:104879866:G:A	1.00288e-05	-0.261693	-1.32872	1.59498e-05	-0.24327	-1.29911	1.58408e-05	-0.271988	-1.30733
104880295	chr14:104880295:G:A	4.53495e-05	-0.081474	-3.65436e-10	7.28406e-05	-0.0235507	-3.65436e-10	7.0973e-05	-0.079603	-3.65436e-10
104880392	chr14:104880392:A:C	0.00073908	-1.07666e-10	2.70953	0.000991146	-1.07666e-10	2.58704	0.00106533	-1.07666e-10	2.62914
104880532	chr14:104880532:G:A	4.10063e-05	-0.182149	-3.65436e-10	6.57469e-05	-0.126012	-3.65436e-10	6.4265e-05	-0.178887	-3.65436e-10
104880570	chr14:104880570:T:C	4.27674e-06	-1.54078	-0.9019	6.04503e-06	-1.54923	-0.963353	6.2432e-06	-1.54182	-0.968588
104880898	chr14:104880898:A:C	1.49782e-05	-1.18927	-3.65436e-10	2.38962e-05	-1.1381	-3.65436e-10	2.32251e-05	-1.19667	-3.65436e-10
104880959	chr14:104880959:G:A	2.00783e-05	0.0755729	-0.971805	3.08945e-05	0.138753	-1.02	3.06219e-05	0.077297	-0.997485
104881021	chr14:104881021:G:A	0.000283085	-1.07666e-10	1.74987	0.000532451	-1.07666e-10	1.96567	0.000504715	-1.07666e-10	1.88209
104881085	chr14:104881085:G:T	1.42927e-05	-1.23613	-3.65436e-10	2.15318e-05	-1.24229	-3.65436e-10	2.20425e-05	-1.24893	-3.65436e-10
104881151	chr14:104881151:C:T	3.60335e-05	-1.07486	0.763439	4.53807e-05	-1.05514	0.558401	4.40082e-05	-1.08107	0.523548
104881351	chr14:104881351:G:A	2.25772e-05	-0.778933	-3.65436e-10	3.41007e-05	-0.782506	-3.65436e-10	3.47371e-05	-0.794095	-3.65436e-10
104881676	chr14:104881676:G:A	5.43811e-06	-1.21273	-0.989713	6.1449e-06	-1.24992	-1.24628	6.60142e-06	-1.22298	-1.23164
104881684	chr14:104881684:G:A	4.97945e-06	-1.25904	-1.03151	5.74564e-06	-1.29359	-1.26979	6.15334e-06	-1.26844	-1.25646
104881702	chr14:104881702:G:A	9.16222e-06	-1.27095	-0.409832	8.4995e-06	-1.30496	-0.866856	9.25873e-06	-1.28021	-0.836129
104881823	chr14:104881823:G:A	5.50153e-05	0.111738	-3.65436e-10	8.79788e-05	0.165271	-3.65436e-10	8.59775e-05	0.112183	-3.65436e-10
104881934	chr14:104881934:C:T	4.79977e-05	-0.0247199	-3.65436e-10	7.7451e-05	0.0378217	-3.65436e-10	7.54149e-05	-0.0188969	-3.65436e-10
104881997	chr14:104881997:C:T	8.99282e-06	-1.49514	-0.204306	1.25344e-05	-1.46843	-0.314925	1.2515e-05	-1.49288	-0.322091
104882161	chr14:104882161:T:C	5.77708e-05	-1.07666e-10	0.160611	0.000123325	-1.07666e-10	0.502997	0.000115422	-1.07666e-10	0.406689
104882215	chr14:104882215:C:T	6.54178e-05	-1.32717	1.61209	6.97287e-05	-1.34516	1.27794	6.99845e-05	-1.32973	1.2361
104882225	chr14:104882225:A:G	5.60193e-05	-1.07666e-10	0.129823	0.000119179	-1.07666e-10	0.468804	0.000111646	-1.07666e-10	0.373428
104882227	chr14:104882227:GT:G	5.69892e-05	-1.07666e-10	0.146988	0.000121461	-1.07666e-10	0.487771	0.000113715	-1.07666e-10	0.391792
104882379	chr14:104882379:T:G	1.35814e-05	-1.07666e-10	-1.28717	2.04524e-05	-1.07666e-10	-1.29373	2.10197e-05	-1.07666e-10	-1.29644
104882387	chr14:104882387:G:A	1.15924e-05	-1.44552	-3.65436e-10	1.80892e-05	-1.41651	-3.65436e-10	1.80283e-05	-1.44996	-3.65436e-10
104882396	chr14:104882396:G:T	6.92282e-06	-1.35839	-0.602657	8.19805e-06	-1.38545	-0.822475	8.66116e-06	-1.3615	-0.821554
104882435	chr14:104882435:A:G	6.53888e-05	0.284478	-3.65436e-10	7.58684e-05	0.0171759	-3.65436e-10	9.54004e-05	0.21618	-3.65436e-10
104882466	chr14:104882466:GAGGAGGGGCCAGGCAGGC:G	1.36846e-05	-1.07666e-10	-1.2796	2.05282e-05	-1.07666e-10	-1.29002	2.10467e-05	-1.07666e-10	-1.29516
104882552	chr14:104882552:A:C	0.000272962	1.71346	-3.65436e-10	0.000346403	1.53578	-3.65436e-10	0.000416408	1.68976	-3.65436e-10
104882849	chr14:104882849:G:C	1.10655e-05	-1.49204	-3.65436e-10	1.75784e-05	-1.44515	-3.65436e-10	1.74016e-05	-1.48534	-3.65436e-10
104883164	chr14:104883164:C:T	0.000183386	-1.07666e-10	1.31572	0.000258319	-1.07666e-10	1.24237	0.000257353	-1.07666e-10	1.20855
104883233	chr14:104883233:C:T	1.49108e-05	-1.07666e-10	-1.19379	2.33632e-05	-1.07666e-10	-1.16066	2.46364e-05	-1.07666e-10	-1.13768
104883270	chr14:104883270:C:T	0.000265173	-1.07666e-10	1.68451	0.00049507	-1.07666e-10	1.89287	0.000471686	-1.07666e-10	1.81441
104883540	chr14:104883540:C:T	6.49943e-06	-1.51519	-0.508972	8.8785e-06	-1.49423	-0.633965	8.9295e-06	-1.51439	-0.63815
104883549	chr14:104883549:C:T	4.46422e-06	-1.51516	-0.884616	6.34787e-06	-1.4938	-0.969901	6.38561e-06	-1.51409	-0.973765
104883554	chr14:104883554:G:A	8.37062e-06	-1.32166	-0.449485	7.8871e-06	-1.34816	-0.898439	8.52744e-06	-1.3301	-0.868513
104883560	chr14:104883560:A:G	3.21844e-06	-1.54449	-1.18249	4.71662e-06	-1.53422	-1.22651	4.79347e-06	-1.54417	-1.23048
104883796	chr14:104883796:C:T	2.53967e-05	-0.661255	-3.65436e-10	3.96752e-05	-0.631098	-3.65436e-10	3.96333e-05	-0.662232	-3.65436e-10
104884018	chr14:104884018:A:G	1.56351e-05	0.135663	-1.28202	2.79303e-05	0.367544	-1.34966	2.3259e-05	0.15168	-1.34689
104884075	chr14:104884075:C:T	1.85916e-05	-1.07666e-10	-0.973164	2.7605e-05	-1.07666e-10	-0.993826	2.81381e-05	-1.07666e-10	-1.00478
104884102	chr14:104884102:C:T	1.30413e-05	-1.07666e-10	-1.32776	1.92568e-05	-1.07666e-10	-1.35396	2.00132e-05	-1.07666e-10	-1.34551
104884462	chr14:104884462:C:T	4.33668e-06	-1.1487	-1.28007	8.47265e-06	-1.06239	-1.11259	7.77147e-06	-1.15328	-1.13817
104884531	chr14:104884531:C:T	4.65386e-06	-1.09305	-1.26513	9.20467e-06	-1.00235	-1.08976	8.38394e-06	-1.09924	-1.11635
104885018	chr14:104885018:G:A	1.76289e-05	-1.07666e-10	-1.02633	2.55283e-05	-1.07666e-10	-1.07204	2.63694e-05	-1.07666e-10	-1.0697
104885242	chr14:104885242:G:A	3.61361e-05	-0.308582	-3.65436e-10	5.80764e-05	-0.250064	-3.65436e-10	5.71145e-05	-0.296844	-3.65436e-10
104885300	chr14:104885300:A:G	1.01798e-05	-0.772527	-0.802941	1.59283e-05	-0.630451	-0.913278	1.40971e-05	-0.764135	-0.931795
104885336	chr14:104885336:C:T	6.20669e-06	-0.698636	-1.37161	1.12473e-05	-0.576939	-1.31476	1.0102e-05	-0.707372	-1.32179
104885781	chr14:104885781:C:T	1.29096e-05	-1.07666e-10	-1.3379	2.02849e-05	-1.07666e-10	-1.30195	2.06597e-05	-1.07666e-10	-1.31372
104885841	chr14:104885841:G:A	1.58471e-05	-1.07666e-10	-1.13289	2.30953e-05	-1.07666e-10	-1.1722	2.3856e-05	-1.07666e-10	-1.16987
104885918	chr14:104885918:T:A	9.01239e-06	-1.1335	-0.563773	1.31445e-05	-1.02806	-0.707763	1.20427e-05	-1.12796	-0.725482
104886199	chr14:104886199:C:T	3.40374e-05	-0.368413	-3.65436e-10	5.46241e-05	-0.31135	-3.65436e-10	5.3731e-05	-0.357912	-3.65436e-10
104886246	chr14:104886246:C:T	3.39505e-05	-1.07666e-10	-0.370969	5.35482e-05	-1.07666e-10	-0.331241	5.81922e-05	-1.07666e-10	-0.278152
104886799	chr14:104886799:C:G	1.84556e-05	-1.07666e-10	-0.980504	2.95886e-05	-1.07666e-10	-0.924435	2.98491e-05	-1.07666e-10	-0.945747
104887068	chr14:104887068:G:A	1.08254e-05	-1.51398	-3.65436e-10	1.60291e-05	-1.53742	-3.65436e-10	1.68175e-05	-1.51948	-3.65436e-10
104888023	chr14:104888023:C:G	1.62879e-05	-1.07666e-10	-1.10545	2.54369e-05	-1.07666e-10	-1.07562	2.60988e-05	-1.07666e-10	-1.08001
104888161	chr14:104888161:C:T	6.80169e-06	-1.51777	-0.460935	9.75532e-06	-1.49581	-0.5382	9.73243e-06	-1.51563	-0.550809
104888208	chr14:104888208:A:G	9.77315e-06	-0.821378	-0.794857	1.52345e-05	-0.68173	-0.906529	1.34956e-05	-0.814756	-0.92478
104888848	chr14:104888848:G:T	3.62544e-05	-0.305312	-3.65436e-10	5.81467e-05	-0.248855	-3.65436e-10	5.71445e-05	-0.29632	-3.65436e-10
104889042	chr14:104889042:C:T	0.000157307	-1.07666e-10	1.16232	0.000215648	-1.07666e-10	1.06182	0.000224903	-1.07666e-10	1.07377
104889212	chr14:104889212:C:T	5.50595e-06	-0.892261	-1.29778	1.06997e-05	-0.785258	-1.15635	9.7113e-06	-0.899269	-1.16934
104889333	chr14:104889333:TG:T	2.04267e-05	-0.927715	0.0486831	2.94082e-05	-0.847152	-0.0833988	2.76676e-05	-0.924396	-0.097243
104889872	chr14:104889872:C:T	1.50009e-05	-1.07666e-10	-1.18776	2.26015e-05	-1.07666e-10	-1.19381	2.27876e-05	-1.07666e-10	-1.21568
104891434	chr14:104891434:C:T	5.31317e-06	-0.896602	-1.32908	8.23466e-06	-0.866858	-1.33661	8.22051e-06	-0.897967	-1.3373
104891695	chr14:104891695:G:A	2.69118e-05	-0.121771	-0.481537	3.1054e-05	0.0943396	-0.970435	2.60358e-05	-0.127353	-0.955077
104891978	chr14:104891978:T:C	5.74547e-06	-0.837699	-1.30976	1.11191e-05	-0.725208	-1.17795	1.00265e-05	-0.844504	-1.19217
104892012	chr14:104892012:C:T	5.31371e-06	-0.908737	-1.31685	1.018e-05	-0.803302	-1.1881	9.24897e-06	-0.915996	-1.20139
104892275	chr14:104892275:C:T	6.39628e-05	-1.07666e-10	0.262428	0.000137477	-1.07666e-10	0.611631	0.000128396	-1.07666e-10	0.51322
104892292	chr14:104892292:C:T	1.0026e-05	-1.45027	-0.140422	1.41066e-05	-1.41648	-0.248702	1.38833e-05	-1.44825	-0.262965
104892610	chr14:104892610:G:A	1.70293e-05	-1.07666e-10	-1.06094	2.50847e-05	-1.07666e-10	-1.08957	2.56243e-05	-1.07666e-10	-1.09836
104892740	chr14:104892740:C:T	1.71687e-05	-1.05278	-3.65436e-10	2.58792e-05	-1.05838	-3.65436e-10	2.64162e-05	-1.06792	-3.65436e-10
104892956	chr14:104892956:G:A	1.25969e-05	-1.07666e-10	-1.36242	1.95414e-05	-1.07666e-10	-1.33929	1.9965e-05	-1.07666e-10	-1.34792
104893322	chr14:104893322:C:T	7.63949e-06	-0.583458	-1.27908	1.53753e-05	-0.455763	-1.1233	1.36591e-05	-0.587829	-1.13966
104893490	chr14:104893490:T:C	0.000148658	-0.286447	1.39222	0.000265479	-0.0866468	1.35636	0.000202938	-0.259753	1.23075
104893790	chr14:104893790:G:A	9.77569e-06	-1.5416	-0.074377	1.39442e-05	-1.52815	-0.148616	1.38107e-05	-1.54039	-0.176069
104893956	chr14:104893956:C:T	1.55067e-05	-1.07666e-10	-1.1546	2.24409e-05	-1.07666e-10	-1.20094	2.32374e-05	-1.07666e-10	-1.19614
104894018	chr14:104894018:C:T	5.07593e-05	0.415246	-0.384025	5.84201e-05	0.663975	-0.908138	4.75984e-05	0.413033	-0.892137
104894409	chr14:104894409:T:C	0.000134387	-0.372697	1.37755	0.000230115	-0.2035	1.33026	0.000182614	-0.343864	1.20934
104894610	chr14:104894610:G:A	3.52959e-05	-0.332106	-3.65436e-10	6.11267e-05	-0.198876	-3.65436e-10	5.73298e-05	-0.293082	-3.65436e-10
104895087	chr14:104895087:G:A	3.40305e-05	-0.368616	-3.65436e-10	5.45743e-05	-0.31226	-3.65436e-10	5.37413e-05	-0.35772	-3.65436e-10
104895100	chr14:104895100:G:A	1.3646e-05	-1.07666e-10	-1.28242	2.0337e-05	-1.07666e-10	-1.29938	2.07937e-05	-1.07666e-10	-1.30725
104895492	chr14:104895492:C:A	1.58733e-05	-1.07666e-10	-1.13123	2.32734e-05	-1.07666e-10	-1.16452	2.41697e-05	-1.07666e-10	-1.1568
104895493	chr14:104895493:TGGTGG:T	1.58733e-05	-1.07666e-10	-1.13123	2.32734e-05	-1.07666e-10	-1.16452	2.41697e-05	-1.07666e-10	-1.1568
104895597	chr14:104895597:T:C	7.80549e-06	-0.855506	-0.98554	1.21366e-05	-0.72533	-1.09027	1.09895e-05	-0.844407	-1.10056
104895862	chr14:104895862:C:T	2.41315e-05	-0.712357	-3.65436e-10	4.03719e-05	-0.61369	-3.65436e-10	4.11495e-05	-0.624692	-3.65436e-10
104895907	chr14:104895907:C:T	5.13421e-05	0.0426368	-3.65436e-10	8.80611e-05	0.166207	-3.65436e-10	8.68736e-05	0.122552	-3.65436e-10
104896096	chr14:104896096:G:A	5.01467e-05	-1.07666e-10	0.019079	7.121e-05	-1.07666e-10	-0.0461912	7.2834e-05	-1.07666e-10	-0.0537199
104896820	chr14:104896820:A:G	0.000280023	-0.0405521	1.77955	0.000291768	0.201059	1.16308	0.000244301	-0.025324	1.18182
104896865	chr14:104896865:A:G	1.11963e-05	-0.841787	-0.638507	1.6929e-05	-0.708629	-0.774166	1.52144e-05	-0.829446	-0.790214
104896870	chr14:104896870:G:A	4.94795e-06	-1.54412	-0.752781	6.67945e-06	-1.53421	-0.878582	7.05482e-06	-1.54353	-0.844665
104897337	chr14:104897337:C:T	1.25955e-05	-1.07666e-10	-1.36254	1.95216e-05	-1.07666e-10	-1.3403	1.99928e-05	-1.07666e-10	-1.34653
104897630	chr14:104897630:C:T	1.31991e-05	-1.07666e-10	-1.31573	1.98304e-05	-1.07666e-10	-1.32461	2.03719e-05	-1.07666e-10	-1.32775
104897710	chr14:104897710:T:C	1.39362e-05	-1.26139	-3.65436e-10	2.13138e-05	-1.25247	-3.65436e-10	2.17547e-05	-1.26207	-3.65436e-10
104897915	chr14:104897915:G:A	1.71348e-05	-1.05476	-3.65436e-10	2.7563e-05	-0.995349	-3.65436e-10	2.65352e-05	-1.06343	-3.65436e-10
104898093	chr14:104898093:G:A	1.80036e-05	-1.0053	-3.65436e-10	2.56305e-05	-1.06804	-3.65436e-10	2.83923e-05	-0.995784	-3.65436e-10
104898326	chr14:104898326:C:T	1.40164e-05	-1.07666e-10	-1.25564	2.02763e-05	-1.07666e-10	-1.30237	2.11331e-05	-1.07666e-10	-1.29106
104898624	chr14:104898624:A:G	1.36037e-05	-1.07666e-10	-1.28553	1.98127e-05	-1.07666e-10	-1.3255	2.06528e-05	-1.07666e-10	-1.31405
104899012	chr14:104899012:A:G	1.04669e-05	-1.54766	-3.65436e-10	1.59047e-05	-1.54521	-3.65436e-10	1.6321e-05	-1.54945	-3.65436e-10
104899430	chr14:104899430:C:T	1.24998e-05	-1.07666e-10	-1.37016	1.89157e-05	-1.07666e-10	-1.37183	1.95175e-05	-1.07666e-10	-1.37059
104899435	chr14:104899435:A:G	1.60992e-05	-1.07666e-10	-1.1171	2.32825e-05	-1.07666e-10	-1.16412	2.4229e-05	-1.07666e-10	-1.15435
104899575	chr14:104899575:T:TCTC	5.82586e-06	-1.23447	-0.899098	1.35577e-05	-1.22427	-0.480599	1.19704e-05	-1.25789	-0.60158
104900014	chr14:104900014:T:C	5.38079e-06	-1.2335	-0.979534	1.22337e-05	-1.22362	-0.584013	1.09094e-05	-1.25745	-0.694824
104900148	chr14:104900148:G:T	1.52365e-05	-1.07666e-10	-1.17218	2.21123e-05	-1.07666e-10	-1.21569	2.28472e-05	-1.07666e-10	-1.21307
104900162	chr14:104900162:C:T	4.09899e-05	0.263653	-0.446201	4.10944e-05	0.463545	-1.0595	3.66719e-05	0.257709	-0.997601
104900183	chr14:104900183:G:A	1.51695e-05	-1.07666e-10	-1.17659	2.20737e-05	-1.07666e-10	-1.21744	2.29379e-05	-1.07666e-10	-1.20911
104900384	chr14:104900384:T:A	5.04939e-06	-1.18583	-1.09078	1.07891e-05	-1.17524	-0.758041	9.72253e-06	-1.2113	-0.856152
104900425	chr14:104900425:G:A	5.20345e-06	-1.1895	-1.05705	1.12847e-05	-1.17934	-0.709035	1.01273e-05	-1.21506	-0.811603
104900608	chr14:104900608:A:G	2.14837e-05	-1.07666e-10	-0.82858	3.13242e-05	-1.07666e-10	-0.867433	3.17241e-05	-1.07666e-10	-0.884826
104900697	chr14:104900697:T:A	1.32339e-05	-1.07666e-10	-1.31309	1.99778e-05	-1.07666e-10	-1.3172	2.04542e-05	-1.07666e-10	-1.32371
104900857	chr14:104900857:C:T	8.40885e-05	-1.07666e-10	0.535997	0.000120623	-1.07666e-10	0.480849	0.000120785	-1.07666e-10	0.452112
104901181	chr14:104901181:T:C	6.00896e-05	-1.07666e-10	0.199963	0.000129215	-1.07666e-10	0.549655	0.000120936	-1.07666e-10	0.453358
104901538	chr14:104901538:G:A	7.17756e-06	-1.51875	-0.406161	9.18449e-06	-1.50366	-0.590643	9.67909e-06	-1.51964	-0.552299
104901954	chr14:104901954:G:A	5.43945e-06	-1.5491	-0.653091	7.13102e-06	-1.54397	-0.803396	7.58003e-06	-1.54919	-0.76719
104902007	chr14:104902007:C:T	1.24657e-05	-1.07666e-10	-1.37289	1.8929e-05	-1.07666e-10	-1.37113	1.94726e-05	-1.07666e-10	-1.37289
104902015	chr14:104902015:C:T	1.35151e-05	-1.29207	-3.65436e-10	2.10568e-05	-1.2646	-3.65436e-10	2.12086e-05	-1.2875	-3.65436e-10
104902212	chr14:104902212:G:A	1.90967e-05	-1.07666e-10	-0.946356	2.80636e-05	-1.07666e-10	-0.977349	2.86122e-05	-1.07666e-10	-0.988068
104902426	chr14:104902426:C:T	5.47425e-06	-1.18873	-1.00709	1.21646e-05	-1.17812	-0.635177	1.0845e-05	-1.21394	-0.744266
104902531	chr14:104902531:G:A	5.57596e-06	-1.18706	-0.990347	1.24755e-05	-1.17656	-0.611497	1.11024e-05	-1.21235	-0.722386
104902544	chr14:104902544:C:A	5.60598e-06	-1.18395	-0.988094	1.2555e-05	-1.17339	-0.608318	1.11663e-05	-1.20936	-0.719644
104902790	chr14:104902790:C:T	1.69013e-05	-1.07666e-10	-1.06848	2.49482e-05	-1.07666e-10	-1.09502	2.54884e-05	-1.07666e-10	-1.10368
104902971	chr14:104902971:T:C	2.66234e-05	-0.614083	-3.65436e-10	4.11631e-05	-0.594281	-3.65436e-10	4.41468e-05	-0.554381	-3.65436e-10
104903308	chr14:104903308:C:T	6.0531e-06	-1.54263	-0.552678	7.82088e-06	-1.54851	-0.706514	8.38476e-06	-1.54251	-0.67298
104903568	chr14:104903568:T:C	5.23675e-06	-1.20384	-1.03633	1.14894e-05	-1.19341	-0.676993	1.02817e-05	-1.22844	-0.783095
104903651	chr14:104903651:G:C	4.20576e-05	-1.07666e-10	-0.156833	5.65753e-05	-1.07666e-10	-0.276252	6.19441e-05	-1.07666e-10	-0.21567
104904465	chr14:104904465:A:G	1.64061e-05	-1.09822	-3.65436e-10	2.60823e-05	-1.05057	-3.65436e-10	2.68949e-05	-1.04996	-3.65436e-10
104904566	chr14:104904566:T:G	0.000273734	-0.415871	2.13216	0.00051257	-0.206742	2.13436	0.000391742	-0.384627	2.01333
104907614	chr14:104907614:A:G	5.39519e-06	-1.15706	-1.0533	1.1744e-05	-1.14607	-0.702408	1.05151e-05	-1.18341	-0.805678
104907876	chr14:104907876:T:C	5.2292e-06	-1.17121	-1.07041	1.1294e-05	-1.16058	-0.726971	1.01368e-05	-1.19722	-0.828513
104907923	chr14:104907923:T:C	5.28573e-06	-1.15266	-1.0782	1.13772e-05	-1.14166	-0.738554	1.02124e-05	-1.17928	-0.839018
104908958	chr14:104908958:G:A	6.88139e-06	-0.834686	-1.13237	1.37078e-05	-0.801629	-0.892232	1.24743e-05	-0.86008	-0.958154
104909228	chr14:104909228:T:G	1.29312e-05	-1.07666e-10	-1.33623	1.93541e-05	-1.07666e-10	-1.34892	2.00508e-05	-1.07666e-10	-1.34363
104909242	chr14:104909242:A:G	5.49002e-06	-1.14078	-1.05216	1.19625e-05	-1.12956	-0.700489	1.06982e-05	-1.16772	-0.804107
104909563	chr14:104909563:C:T	7.33559e-06	-1.46948	-0.433658	9.49531e-06	-1.44651	-0.614518	9.90036e-06	-1.471	-0.578327
104909664	chr14:104909664:G:C	1.50782e-05	-1.07666e-10	-1.18262	2.19115e-05	-1.07666e-10	-1.22481	2.26465e-05	-1.07666e-10	-1.2219
104909665	chr14:104909665:G:T	1.2459e-05	-1.07666e-10	-1.37343	1.8928e-05	-1.07666e-10	-1.37118	1.94793e-05	-1.07666e-10	-1.37255
104909767	chr14:104909767:G:A	8.25287e-06	-1.47891	-0.306404	1.05351e-05	-1.45723	-0.499877	1.10272e-05	-1.48044	-0.461091
104910762	chr14:104910762:G:A	5.50156e-06	-1.10605	-1.08479	1.18212e-05	-1.09391	-0.74802	1.05935e-05	-1.13379	-0.84787
104910795	chr14:104910795:C:T	1.31316e-05	-1.07666e-10	-1.32085	1.97415e-05	-1.07666e-10	-1.3291	2.02611e-05	-1.07666e-10	-1.3332
104910921	chr14:104910921:A:G	1.10051e-05	-1.49751	-3.65436e-10	1.70005e-05	-1.47858	-3.65436e-10	1.7243e-05	-1.4945	-3.65436e-10
104911122	chr14:104911122:G:A	1.27111e-05	-1.07666e-10	-1.35339	1.91899e-05	-1.07666e-10	-1.35744	1.98456e-05	-1.07666e-10	-1.35392
104911613	chr14:104911613:A:T	5.11202e-06	-1.19544	-1.06884	1.10463e-05	-1.18472	-0.725015	9.92083e-06	-1.22059	-0.826674
104911784	chr14:104911784:C:T	5.2693e-06	-1.17464	-1.05933	1.1439e-05	-1.16362	-0.711178	1.0252e-05	-1.20052	-0.813914
104911889	chr14:104911889:G:A	8.28401e-06	-1.5294	-0.252151	1.07655e-05	-1.51451	-0.420964	1.12746e-05	-1.52925	-0.390097
104911974	chr14:104911974:G:A	0.00011386	0.487506	0.351591	0.000104927	0.711352	-0.369908	9.58679e-05	0.491555	-0.270486
104912248	chr14:104912248:C:T	1.57548e-05	-1.07666e-10	-1.13873	2.24304e-05	-1.07666e-10	-1.20141	2.36632e-05	-1.07666e-10	-1.17798
104912251	chr14:104912251:A:C	1.62103e-05	-1.07666e-10	-1.11022	2.23038e-05	-1.07666e-10	-1.20707	2.46367e-05	-1.07666e-10	-1.13767
104912714	chr14:104912714:C:T	9.5507e-06	-1.4799	-0.159361	1.48368e-05	-1.51268	-0.102028	1.48273e-05	-1.48656	-0.158876
104912946	chr14:104912946:A:G	1.54822e-05	-1.07666e-10	-1.15619	2.21355e-05	-1.07666e-10	-1.21464	2.32478e-05	-1.07666e-10	-1.19569
104912959	chr14:104912959:G:A	5.73648e-05	-1.07666e-10	0.153557	0.000122625	-1.07666e-10	0.497307	0.000114901	-1.07666e-10	0.402167
104913333	chr14:104913333:TGAA:T	0.000128774	0.493214	0.468972	0.000115326	0.715878	-0.279936	0.000105849	0.496345	-0.176237
104913463	chr14:104913463:C:T	1.25246e-05	-1.07666e-10	-1.36818	1.88858e-05	-1.07666e-10	-1.37341	1.94691e-05	-1.07666e-10	-1.37307
104913552	chr14:104913552:C:T	9.21281e-06	-1.52559	-0.149689	1.18914e-05	-1.5097	-0.326305	1.24658e-05	-1.5255	-0.293417
104913676	chr14:104913676:C:T	1.5515e-05	-1.07666e-10	-1.15407	2.21769e-05	-1.07666e-10	-1.21277	2.32923e-05	-1.07666e-10	-1.19378
104914890	chr14:104914890:T:C	2.89654e-06	-1.54513	-1.28722	4.18614e-06	-1.53905	-1.34099	4.34036e-06	-1.54578	-1.32816
104914909	chr14:104914909:CA:C	0.000207719	-0.54739	1.9877	0.000366072	-0.40942	2.00043	0.000307375	-0.510166	1.89633
104914935	chr14:104914935:C:T	6.50257e-05	0.375245	-0.0963358	6.87021e-05	0.566455	-0.648499	6.41572e-05	0.390107	-0.570673
104914983	chr14:104914983:TC:T	3.79431e-05	-1.07666e-10	-0.259785	5.8718e-05	-1.07666e-10	-0.239078	5.72701e-05	-1.07666e-10	-0.294124
104915299	chr14:104915299:C:T	1.25296e-05	-1.07666e-10	-1.36778	1.88849e-05	-1.07666e-10	-1.37346	1.94727e-05	-1.07666e-10	-1.37289
104915426	chr14:104915426:T:C	0.000190443	-0.614706	1.96818	0.000334408	-0.481167	1.98171	0.000281962	-0.578095	1.87797
104915527	chr14:104915527:C:T	0.00011895	-1.07666e-10	0.882826	0.00016476	-1.07666e-10	0.792663	0.000170947	-1.07666e-10	0.799454
104915666	chr14:104915666:T:C	0.000177004	-0.626144	1.90644	0.000310405	-0.493839	1.91989	0.000262397	-0.589661	1.81762
104916241	chr14:104916241:G:T	1.25576e-05	-0.509433	-0.856115	1.87539e-05	-0.396291	-0.98413	1.7616e-05	-0.489146	-0.983946
104916360	chr14:104916360:A:T	1.27047e-05	-0.461496	-0.892404	1.91136e-05	-0.345894	-1.01553	1.79196e-05	-0.440871	-1.01514
104916939	chr14:104916939:G:A	0.000259728	-1.07666e-10	1.66376	0.000475132	-1.07666e-10	1.85177	0.000441815	-1.07666e-10	1.74899
104916950	chr14:104916950:A:C	1.28012e-05	-1.07666e-10	-1.34633	2.00636e-05	-1.07666e-10	-1.31292	2.0418e-05	-1.07666e-10	-1.32548
104917065	chr14:104917065:GT:G	1.2944e-05	-1.07666e-10	-1.33524	2.03933e-05	-1.07666e-10	-1.29662	2.07307e-05	-1.07666e-10	-1.31029
104917222	chr14:104917222:G:A	1.45688e-05	-1.07666e-10	-1.21699	2.29061e-05	-1.07666e-10	-1.18042	2.31764e-05	-1.07666e-10	-1.19877
104917235	chr14:104917235:T:C	2.1397e-05	-1.07666e-10	-0.832621	3.47175e-05	-1.07666e-10	-0.764581	3.51721e-05	-1.07666e-10	-0.78165
104917258	chr14:104917258:A:G	1.32089e-05	-1.07666e-10	-1.31498	2.09974e-05	-1.07666e-10	-1.26742	2.12628e-05	-1.07666e-10	-1.28494
104917496	chr14:104917496:C:T	1.12672e-05	-1.48645	0.0124689	2.71922e-05	-1.44124	0.432343	2.43357e-05	-1.45764	0.307685
104917601	chr14:104917601:A:G	6.37791e-06	-1.34336	-0.699668	1.42684e-05	-1.262	-0.391779	1.31338e-05	-1.28948	-0.477236
104918047	chr14:104918047:T:C	0.000376884	-1.07666e-10	2.03607	0.000520915	-1.07666e-10	1.94376	0.000552761	-1.07666e-10	1.97302
104918288	chr14:104918288:G:A	1.27287e-05	-1.07666e-10	-1.35202	1.92214e-05	-1.07666e-10	-1.3558	1.98816e-05	-1.07666e-10	-1.35211
104918538	chr14:104918538:G:C	1.56055e-05	-1.07666e-10	-1.14825	2.40954e-05	-1.07666e-10	-1.1298	2.4777e-05	-1.07666e-10	-1.13199
104918687	chr14:104918687:G:A	7.98193e-05	-1.07666e-10	0.483892	6.78677e-05	-1.07666e-10	-0.0942635	7.45111e-05	-1.07666e-10	-0.030954
104918904	chr14:104918904:C:T	8.14999e-06	-1.16342	-0.63444	1.13161e-05	-1.06687	-0.818725	1.0855e-05	-1.15924	-0.798036
104918911	chr14:104918911:G:A	7.03866e-06	-0.891765	-1.05269	1.08145e-05	-0.876838	-1.0541	1.12464e-05	-0.876261	-1.0456
104919015	chr14:104919015:A:C	1.52103e-05	0.195311	-1.36921	2.47255e-05	0.268919	-1.37291	2.315e-05	0.173123	-1.37303
104919069	chr14:104919069:C:T	1.48759e-05	-1.07666e-10	-1.19613	2.22726e-05	-1.07666e-10	-1.20846	2.2543e-05	-1.07666e-10	-1.22648
104919100	chr14:104919100:G:A	4.39654e-05	0.31642	-0.428889	6.37199e-05	0.730087	-0.887413	5.15909e-05	0.434551	-0.833108
104919165	chr14:104919165:T:C	1.44823e-05	-1.07666e-10	-1.22295	2.26709e-05	-1.07666e-10	-1.19074	2.38751e-05	-1.07666e-10	-1.16907
104919168	chr14:104919168:C:T	1.52095e-05	-1.07666e-10	-1.17395	2.40754e-05	-1.07666e-10	-1.13063	2.52711e-05	-1.07666e-10	-1.11224
104919270	chr14:104919270:A:G	1.25162e-05	-1.07666e-10	-1.36885	1.93146e-05	-1.07666e-10	-1.35096	1.97818e-05	-1.07666e-10	-1.35714
104919536	chr14:104919536:T:C	2.69491e-06	-1.54941	-1.3551	4.37042e-06	-1.53674	-1.30023	4.52146e-06	-1.54182	-1.29125
104919573	chr14:104919573:T:A	1.49399e-05	-1.07666e-10	-1.19184	2.30664e-05	-1.07666e-10	-1.17345	2.41766e-05	-1.07666e-10	-1.15652
104919676	chr14:104919676:C:G	2.19599e-05	-1.07666e-10	-0.806654	3.67052e-05	-1.07666e-10	-0.708907	3.72913e-05	-1.07666e-10	-0.723142
104919702	chr14:104919702:T:C	2.70753e-05	0.582708	-1.17996	5.93493e-05	1.02993	-1.25831	4.32228e-05	0.6863	-1.26183
104919812	chr14:104919812:G:C	2.99825e-05	-0.818007	0.322749	8.8865e-05	-0.481659	0.656953	6.97407e-05	-0.728554	0.631436
104919856	chr14:104919856:G:A	2.86426e-06	-1.52059	-1.32298	4.60039e-06	-1.54081	-1.24487	4.82341e-06	-1.53597	-1.23245
104919859	chr14:104919859:G:A	2.47958e-05	-1.07666e-10	-0.6852	3.33471e-05	-1.07666e-10	-0.804853	3.54479e-05	-1.07666e-10	-0.77384
104919886	chr14:104919886:T:C	2.82322e-06	-1.54857	-1.30942	4.73022e-06	-1.53452	-1.22334	4.91302e-06	-1.54	-1.21002
104919942	chr14:104919942:G:A	2.74965e-06	-1.55051	-1.33389	4.52206e-06	-1.54047	-1.26238	4.69382e-06	-1.54471	-1.25094
104920059	chr14:104920059:T:C	2.79635e-06	-1.54848	-1.31908	4.66203e-06	-1.53428	-1.2381	4.83804e-06	-1.5398	-1.22559
104920174	chr14:104920174:G:A	2.23078e-05	-1.07666e-10	-0.790936	3.89843e-05	-1.07666e-10	-0.648666	3.78156e-05	-1.07666e-10	-0.70918
104920220	chr14:104920220:G:A	1.32313e-05	-1.07666e-10	-1.31329	2.18149e-05	-1.07666e-10	-1.22923	2.27515e-05	-1.07666e-10	-1.21727
104920258	chr14:104920258:G:A	2.82814e-06	-1.52827	-1.32798	4.76351e-06	-1.49843	-1.25241	4.91381e-06	-1.50835	-1.24151
104920320	chr14:104920320:G:A	3.40801e-05	-0.631612	0.264452	0.00010418	-0.258552	0.59285	7.92625e-05	-0.530152	0.561015
104920389	chr14:104920389:C:G	0.000113658	0.263029	0.574296	0.000284845	0.718135	0.621985	0.000220705	0.385917	0.669009
104920428	chr14:104920428:A:G	0.000143154	0.499165	0.568882	0.000360972	0.971381	0.605596	0.000276577	0.625363	0.655225
104920524	chr14:104920524:G:A	1.77745e-05	-1.07666e-10	-1.01811	2.87863e-05	-1.07666e-10	-0.951926	2.92598e-05	-1.07666e-10	-0.965689
104920646	chr14:104920646:A:G	1.46197e-05	0.0808141	-1.29432	1.87012e-05	-0.03754	-1.34569	2.10002e-05	0.0378052	-1.33517
104920726	chr14:104920726:G:A	2.50885e-05	0.548417	-1.22188	3.64886e-05	0.442972	-1.1578	3.98812e-05	0.522686	-1.17868
104920779	chr14:104920779:CA:C	2.0257e-05	-1.07666e-10	-0.887371	2.88511e-05	-1.07666e-10	-0.949678	3.0558e-05	-1.07666e-10	-0.922274
104920783	chr14:104920783:A:G	1.01683e-05	-0.214785	-1.36182	1.29855e-05	-0.381358	-1.36663	1.4524e-05	-0.298789	-1.36731
104920793	chr14:104920793:T:C	3.58133e-05	-1.07666e-10	-0.317553	6.1152e-05	-1.07666e-10	-0.198461	6.13505e-05	-1.07666e-10	-0.225298
104920827	chr14:104920827:T:A	5.97191e-05	0.193779	-3.65436e-10	8.26594e-05	0.102905	-3.65436e-10	9.02299e-05	0.160459	-3.65436e-10
104921023	chr14:104921023:C:T	2.58068e-05	-1.07666e-10	-0.645235	3.45746e-05	-1.07666e-10	-0.768705	3.67984e-05	-1.07666e-10	-0.736449
104921070	chr14:104921070:T:C	0.000114559	-1.07666e-10	0.845214	0.000159618	-1.07666e-10	0.760958	0.000164561	-1.07666e-10	0.76138
104921272	chr14:104921272:T:C	0.000100246	0.711757	-3.65436e-10	0.000141743	0.64219	-3.65436e-10	0.000157672	0.718613	-3.65436e-10
104921290	chr14:104921290:C:T	2.9192e-05	-1.07666e-10	-0.52198	3.87573e-05	-1.07666e-10	-0.654505	4.12841e-05	-1.07666e-10	-0.621425
104921712	chr14:104921712:T:A	6.4712e-06	-1.54349	-0.485018	1.35848e-05	-1.52379	-0.179078	1.411e-05	-1.53067	-0.164348
104921950	chr14:104921950:C:T	1.39662e-05	-1.07666e-10	-1.25924	2.19604e-05	-1.07666e-10	-1.22258	2.24308e-05	-1.07666e-10	-1.23147
104921961	chr14:104921961:A:G	0.00011689	0.848054	0.0173023	0.00023201	1.32654	-0.191586	0.000162951	0.960901	-0.209354
104922039	chr14:104922039:G:A	2.40525e-05	-0.831157	0.115522	6.92767e-05	-0.501267	0.427551	5.43993e-05	-0.742463	0.396911
104922082	chr14:104922082:C:T	1.32876e-05	-1.07666e-10	-1.30904	2.07113e-05	-1.07666e-10	-1.28114	2.11959e-05	-1.07666e-10	-1.28809
104922158	chr14:104922158:C:T	2.69849e-05	0.77253	-1.37313	3.80337e-05	0.69883	-1.37218	4.24515e-05	0.779411	-1.37295
104922366	chr14:104922366:A:T	0.000110027	0.804856	-3.65436e-10	0.000155493	0.734775	-3.65436e-10	0.000173397	0.813679	-3.65436e-10
104922418	chr14:104922418:A:G	0.000292053	0.490466	1.2906	0.00110114	0.993881	1.6984	0.000747025	0.637255	1.63694
104922660	chr14:104922660:C:G	0.000117871	0.873719	-3.65436e-10	0.000166477	0.803033	-3.65436e-10	0.000185904	0.883331	-3.65436e-10
104924130	chr14:104924130:TAGG:T	1.5453e-05	-1.07666e-10	-1.15807	2.38955e-05	-1.07666e-10	-1.13813	2.50921e-05	-1.07666e-10	-1.11935
104924174	chr14:104924174:C:T	1.70244e-05	-1.07666e-10	-1.06123	2.99198e-05	-1.07666e-10	-0.913302	3.16024e-05	-1.07666e-10	-0.888669
104924659	chr14:104924659:A:C	1.65692e-05	-1.07666e-10	-1.08833	2.39585e-05	-1.07666e-10	-1.1355	2.48573e-05	-1.07666e-10	-1.12875
104924668	chr14:104924668:C:T	6.46166e-05	-0.351154	0.623752	0.000198474	0.0196691	0.959163	0.000146812	-0.273309	0.920558
104924797	chr14:104924797:A:G	2.8708e-05	-1.07666e-10	-0.538697	5.12227e-05	-1.07666e-10	-0.375641	4.89486e-05	-1.07666e-10	-0.451132
104925121	chr14:104925121:G:A	1.31238e-05	-1.07666e-10	-1.32145	2.04346e-05	-1.07666e-10	-1.29459	2.08925e-05	-1.07666e-10	-1.30251
104925132	chr14:104925132:G:C	7.58031e-05	0.432266	-3.65436e-10	0.000107599	0.366583	-3.65436e-10	0.000119457	0.441058	-3.65436e-10
104925299	chr14:104925299:G:A	2.98844e-05	-1.07666e-10	-0.498537	4.25609e-05	-1.07666e-10	-0.560888	4.50189e-05	-1.07666e-10	-0.534819
104925375	chr14:104925375:T:G	1.68412e-05	0.26158	-1.33362	2.3889e-05	0.178864	-1.31727	2.64647e-05	0.25427	-1.32036
104925507	chr14:104925507:G:A	1.86438e-05	-1.07666e-10	-0.970357	2.67738e-05	-1.07666e-10	-1.0244	2.82601e-05	-1.07666e-10	-1.00045
104925560	chr14:104925560:T:G	2.65376e-05	-1.07666e-10	-0.617311	4.69677e-05	-1.07666e-10	-0.462363	4.50545e-05	-1.07666e-10	-0.53403
104926196	chr14:104926196:A:C	0.000324534	0.408262	1.47826	0.000510546	0.843529	1.08013	0.000367961	0.501669	1.06441
104926392	chr14:104926392:A:G	0.00292585	0.557034	3.52843	0.00995453	1.06885	3.82511	0.00707262	0.695668	3.82642
104926883	chr14:104926883:C:A	1.31344e-05	-1.07666e-10	-1.32064	2.04537e-05	-1.07666e-10	-1.29366	2.09079e-05	-1.07666e-10	-1.30177
104926896	chr14:104926896:G:A	8.01159e-05	-1.07666e-10	0.487601	9.84416e-05	-1.07666e-10	0.27764	0.000106786	-1.07666e-10	0.328923
104927186	chr14:104927186:T:C	7.98803e-05	-1.07666e-10	0.484656	9.82201e-05	-1.07666e-10	0.275387	0.000106836	-1.07666e-10	0.329396
104927219	chr14:104927219:G:C	4.92849e-05	-0.656096	0.657841	0.000157814	-0.283106	1.0327	0.000119089	-0.560389	0.99836
104927370	chr14:104927370:C:T	4.62828e-05	0.654252	-0.715355	8.93605e-05	1.15377	-0.972912	6.63084e-05	0.806549	-0.954135
104927399	chr14:104927399:G:C	2.42184e-05	0.664715	-1.37348	3.43541e-05	0.598183	-1.37328	3.82255e-05	0.675079	-1.37348
104927435	chr14:104927435:C:T	2.35094e-05	0.634431	-1.3729	3.32669e-05	0.56618	-1.37344	3.69596e-05	0.641068	-1.37315
104927749	chr14:104927749:G:A	1.34612e-05	-1.07666e-10	-1.29606	2.02791e-05	-1.07666e-10	-1.30223	2.07575e-05	-1.07666e-10	-1.30899
104928077	chr14:104928077:C:G	2.83621e-05	0.822659	-1.37348	4.00725e-05	0.752152	-1.37328	4.47232e-05	0.832068	-1.37348
104928277	chr14:104928277:C:T	2.63122e-05	0.747635	-1.37348	3.71888e-05	0.677467	-1.37328	4.14481e-05	0.756016	-1.37348
104928326	chr14:104928326:C:A	3.63883e-05	0.48372	-0.785347	6.46607e-05	0.963563	-1.10623	4.91018e-05	0.622215	-1.07022
104928332	chr14:104928332:C:T	4.83601e-05	-0.784307	0.767108	0.000154446	-0.429894	1.15791	0.000116844	-0.697334	1.11627
104928522	chr14:104928522:G:A	3.33757e-05	-0.750459	0.362413	0.000104873	-0.387773	0.728702	7.86065e-05	-0.659525	0.682076
104929037	chr14:104929037:G:A	2.70203e-05	0.773899	-1.37318	3.80607e-05	0.70084	-1.37348	4.26197e-05	0.783755	-1.37334
104929092	chr14:104929092:A:G	5.39697e-05	1.28772	-1.19517	0.000131174	1.8289	-1.2642	9.10548e-05	1.42533	-1.25577
104931563	chr14:104931563:C:T	1.68151e-05	-1.07359	-3.65436e-10	2.81874e-05	-0.972948	-3.65436e-10	2.61448e-05	-1.07825	-3.65436e-10
104932207	chr14:104932207:A:G	7.06618e-05	0.362032	-3.65436e-10	0.000100921	0.30251	-3.65436e-10	0.000111722	0.374116	-3.65436e-10
104932361	chr14:104932361:C:A	9.56871e-05	0.66521	-3.65436e-10	0.000136295	0.603001	-3.65436e-10	0.000151012	0.675458	-3.65436e-10
104933042	chr14:104933042:T:C	1.31975e-05	-1.07666e-10	-1.31584	1.95828e-05	-1.07666e-10	-1.33717	2.02539e-05	-1.07666e-10	-1.33356
104934468	chr14:104934468:AC:A	0.000131195	0.980808	-3.65436e-10	0.000184752	0.907192	-3.65436e-10	0.000206691	0.989325	-3.65436e-10
104934843	chr14:104934843:C:T	1.54982e-05	-1.07666e-10	-1.15515	2.38985e-05	-1.07666e-10	-1.13801	2.49817e-05	-1.07666e-10	-1.12376
104935169	chr14:104935169:G:A	2.46502e-05	-0.691087	-3.65436e-10	4.10411e-05	-0.597249	-3.65436e-10	3.88145e-05	-0.683108	-3.65436e-10
104935748	chr14:104935748:G:A	0.00011063	0.810315	-3.65436e-10	0.00015699	0.744361	-3.65436e-10	0.000174819	0.82185	-3.65436e-10
104935808	chr14:104935808:A:C	1.66515e-05	-1.07666e-10	-1.08337	2.58162e-05	-1.07666e-10	-1.06082	2.69376e-05	-1.07666e-10	-1.04838
104936315	chr14:104936315:T:A	1.07202e-05	-1.52374	-3.65436e-10	1.72742e-05	-1.46261	-3.65436e-10	1.674e-05	-1.5241	-3.65436e-10
104936449	chr14:104936449:G:A	0.000302446	-0.69034	2.50637	0.000830064	-0.339091	2.74877	0.000656542	-0.606594	2.75168
104936657	chr14:104936657:T:C	0.000303124	-0.703441	2.52171	0.000830103	-0.354514	2.76424	0.000658082	-0.61992	2.76735
104936893	chr14:104936893:C:T	1.50591e-05	-1.18389	-3.65436e-10	2.43456e-05	-1.11947	-3.65436e-10	2.40619e-05	-1.16127	-3.65436e-10
104937137	chr14:104937137:C:T	0.000298023	-0.697452	2.49875	0.000816219	-0.34767	2.74053	0.000645959	-0.613846	2.74268
104937274	chr14:104937274:T:C	9.44294e-05	0.651979	-3.65436e-10	0.000134095	0.586728	-3.65436e-10	0.000149109	0.662774	-3.65436e-10
104937340	chr14:104937340:A:G	0.000116728	0.863972	-3.65436e-10	0.000165786	0.798872	-3.65436e-10	0.000184741	0.877053	-3.65436e-10
104937450	chr14:104937450:T:C	1.69379e-05	-1.06632	-3.65436e-10	2.3849e-05	-1.14008	-3.65436e-10	2.56633e-05	-1.09684	-3.65436e-10
104938047	chr14:104938047:T:C	0.000352247	-0.716306	2.68477	0.00093729	-0.370958	2.90213	0.000746739	-0.633821	2.90763
104938256	chr14:104938256:G:A	1.37957e-05	-1.07666e-10	-1.27151	2.01919e-05	-1.07666e-10	-1.30654	2.09157e-05	-1.07666e-10	-1.3014
104939605	chr14:104939605:G:A	0.000240784	-0.78666	2.37469	0.000644757	-0.454168	2.61122	0.000517066	-0.707542	2.61381
104939687	chr14:104939687:G:C	1.66757e-05	-1.07666e-10	-1.08192	2.58551e-05	-1.07666e-10	-1.05931	2.6979e-05	-1.07666e-10	-1.04684
104939898	chr14:104939898:A:C	2.47457e-05	-0.68722	-3.65436e-10	4.12382e-05	-0.592458	-3.65436e-10	3.89898e-05	-0.678602	-3.65436e-10
104939901	chr14:104939901:A:C	8.59028e-05	-0.823497	1.38084	0.000262042	-0.491369	1.74805	0.000205749	-0.741451	1.72621
104940035	chr14:104940035:C:T	0.000369421	1.00213	1.01394	0.00080036	1.5546	0.818639	0.000523329	1.17637	0.741939
104940694	chr14:104940694:A:G	0.000254648	-0.747231	2.39124	0.000686537	-0.407362	2.6272	0.000547691	-0.666458	2.63027
104940871	chr14:104940871:T:C	0.00023058	-0.769787	2.31451	0.000617621	-0.434086	2.54814	0.000494418	-0.689825	2.5513
104940990	chr14:104940990:G:A	0.000116139	0.858917	-3.65436e-10	0.000165252	0.795647	-3.65436e-10	0.000183905	0.872514	-3.65436e-10
104941188	chr14:104941188:G:A	0.00012489	0.931563	-3.65436e-10	0.000177541	0.86738	-3.65436e-10	0.000197811	0.94541	-3.65436e-10
104941594	chr14:104941594:C:T	2.3067e-05	-1.07666e-10	-0.75747	3.69326e-05	-1.07666e-10	-0.702728	3.73082e-05	-1.07666e-10	-0.72269
104941693	chr14:104941693:A:G	0.000291425	-0.705723	2.48463	0.000795824	-0.359589	2.72714	0.000630625	-0.622775	2.72758
104941845	chr14:104941845:T:G	0.00032165	0.43773	1.43986	0.00098429	0.929152	1.65094	0.000706151	0.570299	1.64763
104941933	chr14:104941933:G:C	1.08247e-05	-1.51404	-3.65436e-10	1.69287e-05	-1.48281	-3.65436e-10	1.7363e-05	-1.48756	-3.65436e-10
104941978	chr14:104941978:T:C	0.000387991	-0.620202	2.68531	0.00108129	-0.256495	2.93058	0.00084552	-0.533276	2.93133
104942183	chr14:104942183:T:A	3.03098e-05	-1.07666e-10	-0.484403	4.35911e-05	-1.07666e-10	-0.536972	4.49784e-05	-1.07666e-10	-0.535721
104942474	chr14:104942474:A:G	0.000498538	-1.10983	3.42564	0.00140236	-0.848282	3.78237	0.00110141	-1.04813	3.71057
104942527	chr14:104942527:G:A	1.24764e-05	-1.07666e-10	-1.37203	1.89058e-05	-1.07666e-10	-1.37236	1.94704e-05	-1.07666e-10	-1.37301
104942846	chr14:104942846:G:A	1.61047e-05	-1.07666e-10	-1.11676	2.39461e-05	-1.07666e-10	-1.13602	2.44118e-05	-1.07666e-10	-1.14684
104942932	chr14:104942932:C:T	1.24847e-05	-1.07666e-10	-1.37137	1.88879e-05	-1.07666e-10	-1.3733	1.94768e-05	-1.07666e-10	-1.37268
104943018	chr14:104943018:C:T	1.48085e-05	-1.07666e-10	-1.20067	2.35499e-05	-1.07666e-10	-1.1527	2.37134e-05	-1.07666e-10	-1.17586
104943146	chr14:104943146:T:A	2.60259e-05	-1.07666e-10	-0.63678	4.18826e-05	-1.07666e-10	-0.576953	4.22308e-05	-1.07666e-10	-0.598754
104943566	chr14:104943566:G:A	0.000134704	-1.07666e-10	1.0072	0.000180811	-1.07666e-10	0.885629	0.000192337	-1.07666e-10	0.917344
104943570	chr14:104943570:T:C	2.47937e-05	-0.685286	-3.65436e-10	5.07493e-05	-0.384927	-3.65436e-10	4.22558e-05	-0.598161	-3.65436e-10
104943622	chr14:104943622:G:T	0.000543891	-0.49174	2.89461	0.00148966	-0.11145	3.10593	0.00116982	-0.399112	3.12181
104943683	chr14:104943683:G:A	1.64249e-05	-1.07666e-10	-1.09707	2.35929e-05	-1.07666e-10	-1.15088	2.49421e-05	-1.07666e-10	-1.12534
104943958	chr14:104943958:G:C	4.78352e-05	-1.07666e-10	-0.0281108	8.22576e-05	-1.07666e-10	0.0980318	8.02084e-05	-1.07666e-10	0.0427257
104944119	chr14:104944119:C:T	1.24163e-05	-1.37687	-3.65436e-10	1.92377e-05	-1.35495	-3.65436e-10	1.99727e-05	-1.34754	-3.65436e-10
104944134	chr14:104944134:C:T	0.000170255	-1.07666e-10	1.24143	0.00022754	-1.07666e-10	1.1155	0.000241456	-1.07666e-10	1.14478
104944392	chr14:104944392:T:C	2.90349e-05	-1.07666e-10	-0.527375	4.4123e-05	-1.07666e-10	-0.524844	4.3966e-05	-1.07666e-10	-0.558485
104944438	chr14:104944438:A:G	6.0824e-05	-0.572845	0.784957	0.000182551	-0.191991	1.0872	0.000138509	-0.477429	1.06646
104944464	chr14:104944464:C:G	1.56442e-05	-1.07666e-10	-1.14577	2.32241e-05	-1.07666e-10	-1.16663	2.37831e-05	-1.07666e-10	-1.17293
104944754	chr14:104944754:G:A	1.29661e-05	-1.07666e-10	-1.33354	2.06751e-05	-1.07666e-10	-1.2829	2.16262e-05	-1.07666e-10	-1.268
104944825	chr14:104944825:C:T	0.000132317	0.98933	-3.65436e-10	0.000187694	0.922991	-3.65436e-10	0.000208253	0.996852	-3.65436e-10
104944847	chr14:104944847:A:C	1.32115e-05	-1.07666e-10	-1.31478	1.9573e-05	-1.07666e-10	-1.33767	2.0488e-05	-1.07666e-10	-1.32207
104944870	chr14:104944870:G:A	2.89282e-05	-1.07666e-10	-0.531058	5.15503e-05	-1.07666e-10	-0.369266	4.86206e-05	-1.07666e-10	-0.457855
104944927	chr14:104944927:G:A	1.92912e-05	-1.07666e-10	-0.936224	2.80261e-05	-1.07666e-10	-0.978689	2.89918e-05	-1.07666e-10	-0.974888
104945396	chr14:104945396:T:C	0.000124819	-1.07666e-10	0.930994	0.000169111	-1.07666e-10	0.818731	0.000182544	-1.07666e-10	0.865087
104946155	chr14:104946155:G:A	3.02794e-05	-1.07666e-10	-0.485406	4.94888e-05	-1.07666e-10	-0.410077	4.92929e-05	-1.07666e-10	-0.444123
104946527	chr14:104946527:T:C	2.29965e-05	-1.07666e-10	-0.760533	3.65122e-05	-1.07666e-10	-0.714177	3.7854e-05	-1.07666e-10	-0.708166
104946553	chr14:104946553:C:T	0.000170078	-1.07666e-10	1.24039	0.000265099	-1.07666e-10	1.26828	0.000286473	-1.07666e-10	1.31574
104946731	chr14:104946731:G:C	1.30641e-05	-1.07666e-10	-1.32601	2.00752e-05	-1.07666e-10	-1.31234	2.09319e-05	-1.07666e-10	-1.30063
104946886	chr14:104946886:A:G	3.2628e-06	-1.38991	-1.32338	5.85167e-06	-1.2354	-1.30969	5.33366e-06	-1.3578	-1.31006
104946911	chr14:104946911:C:A	1.47964e-05	-1.07666e-10	-1.20149	2.3273e-05	-1.07666e-10	-1.16453	2.37907e-05	-1.07666e-10	-1.17261
104946916	chr14:104946916:A:G	1.28207e-05	-1.07666e-10	-1.34481	1.97942e-05	-1.07666e-10	-1.32643	2.03232e-05	-1.07666e-10	-1.33014
104946963	chr14:104946963:T:C	1.27043e-05	-1.07666e-10	-1.35393	1.90618e-05	-1.07666e-10	-1.36414	1.96534e-05	-1.07666e-10	-1.36365
104947320	chr14:104947320:G:T	1.29984e-05	-1.07666e-10	-1.33105	2.0197e-05	-1.07666e-10	-1.30629	2.05696e-05	-1.07666e-10	-1.31809
104947539	chr14:104947539:C:T	1.41289e-05	-1.07666e-10	-1.24765	2.20185e-05	-1.07666e-10	-1.21994	2.23141e-05	-1.07666e-10	-1.23668
104947915	chr14:104947915:C:T	5.79181e-06	-0.805398	-1.33403	1.18409e-05	-0.509024	-1.33124	9.82844e-06	-0.725701	-1.33092
104947966	chr14:104947966:C:T	1.35927e-05	-1.07666e-10	-1.28634	2.07792e-05	-1.07666e-10	-1.27787	2.14613e-05	-1.07666e-10	-1.27565
104947996	chr14:104947996:A:C	5.66403e-06	-1.54979	-0.61195	8.4716e-06	-1.55022	-0.624882	8.57468e-06	-1.55037	-0.642723
104948222	chr14:104948222:T:C	1.65996e-05	-1.07666e-10	-1.0865	2.34657e-05	-1.07666e-10	-1.15629	2.35839e-05	-1.07666e-10	-1.18134
104948292	chr14:104948292:G:A	3.12902e-05	-0.451417	-0.00115248	7.47942e-05	-0.0838534	0.0867701	5.70039e-05	-0.36526	0.0664768
104948397	chr14:104948397:C:T	1.57075e-05	-1.07666e-10	-1.14174	2.54935e-05	-1.07666e-10	-1.0734	2.52056e-05	-1.07666e-10	-1.11483
104948400	chr14:104948400:C:T	1.53709e-05	-1.1634	-3.65436e-10	2.42228e-05	-1.12453	-3.65436e-10	2.36314e-05	-1.17933	-3.65436e-10
104948429	chr14:104948429:G:A	2.92968e-05	-1.07666e-10	-0.518394	4.03895e-05	-1.07666e-10	-0.613255	4.3144e-05	-1.07666e-10	-0.577358
104948620	chr14:104948620:C:G	0.000102516	-1.07666e-10	0.734146	0.000165804	-1.07666e-10	0.798985	0.000170483	-1.07666e-10	0.796734
104948641	chr14:104948641:C:T	1.24598e-05	-1.07666e-10	-1.37337	1.89107e-05	-1.07666e-10	-1.3721	1.94864e-05	-1.07666e-10	-1.37218
104948908	chr14:104948908:G:C	1.28396e-05	-1.07666e-10	-1.34334	1.91235e-05	-1.07666e-10	-1.36091	1.96726e-05	-1.07666e-10	-1.36268
104948909	chr14:104948909:G:A	1.28223e-05	-1.07666e-10	-1.34469	1.97966e-05	-1.07666e-10	-1.32631	2.03993e-05	-1.07666e-10	-1.3264
104949611	chr14:104949611:A:C	1.24613e-05	-1.07666e-10	-1.37324	1.8889e-05	-1.07666e-10	-1.37324	1.94647e-05	-1.07666e-10	-1.3733
104949627	chr14:104949627:C:T	1.47735e-05	-1.07666e-10	-1.20304	2.29656e-05	-1.07666e-10	-1.17783	2.38181e-05	-1.07666e-10	-1.17146
104949673	chr14:104949673:T:C	1.32719e-05	-1.07666e-10	-1.31023	2.07803e-05	-1.07666e-10	-1.27782	2.13177e-05	-1.07666e-10	-1.28236
104949715	chr14:104949715:G:A	1.78987e-05	-1.07666e-10	-1.01115	2.85146e-05	-1.07666e-10	-0.961407	2.88055e-05	-1.07666e-10	-0.981336
104949932	chr14:104949932:T:C	7.73811e-05	-1.07666e-10	0.452869	0.000131735	-1.07666e-10	0.56897	0.000133016	-1.07666e-10	0.548565
104949934	chr14:104949934:G:C	0.000244426	-1.07666e-10	1.60304	0.000487155	-1.07666e-10	1.87676	0.000446453	-1.07666e-10	1.75943
104950486	chr14:104950486:G:A	1.30787e-05	-1.07666e-10	-1.32489	2.09126e-05	-1.07666e-10	-1.27147	2.11755e-05	-1.07666e-10	-1.28906
104950530	chr14:104950530:C:G	1.86957e-05	-1.07666e-10	-0.96758	2.81526e-05	-1.07666e-10	-0.974186	2.89381e-05	-1.07666e-10	-0.976742
104950574	chr14:104950574:A:G	1.49705e-05	-1.07666e-10	-1.18979	2.34329e-05	-1.07666e-10	-1.15768	2.42834e-05	-1.07666e-10	-1.15211
104950581	chr14:104950581:T:C	4.61896e-05	-1.07666e-10	-0.0631178	6.46797e-05	-1.07666e-10	-0.142376	6.48174e-05	-1.07666e-10	-0.170329
104950622	chr14:104950622:A:G	7.2441e-05	-1.07666e-10	0.3869	0.00012534	-1.07666e-10	0.519208	0.000128853	-1.07666e-10	0.516771
104950711	chr14:104950711:C:A	3.71127e-05	-1.07666e-10	-0.281914	5.60224e-05	-1.07666e-10	-0.286072	5.58521e-05	-1.07666e-10	-0.319196
104950713	chr14:104950713:G:C	3.22119e-05	-1.07666e-10	-0.423537	4.83891e-05	-1.07666e-10	-0.432549	4.86733e-05	-1.07666e-10	-0.456772
104950725	chr14:104950725:G:A	1.6865e-05	-1.07666e-10	-1.07063	2.56179e-05	-1.07666e-10	-1.06853	2.58366e-05	-1.07666e-10	-1.09011
104950765	chr14:104950765:T:C	0.000599181	-1.07666e-10	2.49969	0.00099329	-1.07666e-10	2.5892	0.00101322	-1.07666e-10	2.57899
104950777	chr14:104950777:G:A	2.47672e-05	-1.07666e-10	-0.686354	3.97721e-05	-1.07666e-10	-0.628658	4.00621e-05	-1.07666e-10	-0.651471
104950894	chr14:104950894:A:G	1.31498e-05	-1.07666e-10	-1.31947	2.01068e-05	-1.07666e-10	-1.31077	2.08259e-05	-1.07666e-10	-1.3057
104950899	chr14:104950899:C:G	0.000118752	-1.07666e-10	0.881163	0.000223413	-1.07666e-10	1.0972	0.000205338	-1.07666e-10	0.982753
104950927	chr14:104950927:T:A	1.30299e-05	-1.07666e-10	-1.32863	2.00038e-05	-1.07666e-10	-1.3159	2.06122e-05	-1.07666e-10	-1.31602
104950934	chr14:104950934:G:A	3.76813e-05	-1.07666e-10	-0.26671	6.77072e-05	-1.07666e-10	-0.0966311	6.3399e-05	-1.07666e-10	-0.192455
104950966	chr14:104950966:C:A	5.16604e-05	-1.07666e-10	0.0488185	8.07906e-05	-1.07666e-10	0.0800371	8.15689e-05	-1.07666e-10	0.0595454
104951882	chr14:104951882:G:T	1.71425e-05	-1.07666e-10	-1.05431	2.51329e-05	-1.07666e-10	-1.08765	2.5852e-05	-1.07666e-10	-1.08952
104952054	chr14:104952054:C:T	2.71488e-05	-0.59454	-3.65436e-10	5.90392e-05	-0.233623	-3.65436e-10	4.63847e-05	-0.504933	-3.65436e-10
104952118	chr14:104952118:T:C	1.24585e-05	-1.07666e-10	-1.37347	1.89048e-05	-1.07666e-10	-1.37241	1.95211e-05	-1.07666e-10	-1.37041
104952766	chr14:104952766:G:A	1.62158e-05	-1.07666e-10	-1.10989	2.58791e-05	-1.07666e-10	-1.05839	2.72806e-05	-1.07666e-10	-1.03572
104952887	chr14:104952887:G:A	1.85574e-05	-0.975004	-3.65436e-10	3.24662e-05	-0.831623	-3.65436e-10	3.05124e-05	-0.923768	-3.65436e-10
104952897	chr14:104952897:T:C	1.06265e-05	-0.703116	-0.82941	1.91957e-05	-0.784705	-0.572435	1.93449e-05	-0.723042	-0.656433
104953142	chr14:104953142:T:C	1.39511e-05	-1.07666e-10	-1.26031	2.07148e-05	-1.07666e-10	-1.28098	2.1266e-05	-1.07666e-10	-1.28479
104953214	chr14:104953214:C:G	0.000193518	1.3695	-3.65436e-10	0.000270933	1.29005	-3.65436e-10	0.000302541	1.37031	-3.65436e-10
104953220	chr14:104953220:G:A	2.35896e-05	-0.343989	-0.391079	4.53833e-05	-0.439358	-0.0573224	4.48297e-05	-0.365068	-0.173963
104953222	chr14:104953222:A:G	2.09549e-05	-0.315284	-0.538215	3.94149e-05	-0.41236	-0.22532	3.91203e-05	-0.336467	-0.338793
104953231	chr14:104953231:A:G	2.24245e-05	-0.24531	-0.540411	4.20848e-05	-0.344958	-0.22718	4.19163e-05	-0.266919	-0.339309
104953391	chr14:104953391:G:A	2.22684e-05	-1.07666e-10	-0.792706	3.61808e-05	-1.07666e-10	-0.723296	3.59068e-05	-1.07666e-10	-0.760977
104953400	chr14:104953400:A:G	1.81212e-05	-1.07666e-10	-0.998793	2.91947e-05	-1.07666e-10	-0.937838	2.92489e-05	-1.07666e-10	-0.966061
104953402	chr14:104953402:T:C	2.05345e-05	-1.07666e-10	-0.873767	3.3274e-05	-1.07666e-10	-0.807049	3.32114e-05	-1.07666e-10	-0.83901
104953418	chr14:104953418:G:C	1.90371e-05	-1.07666e-10	-0.949486	3.08623e-05	-1.07666e-10	-0.88229	3.15669e-05	-1.07666e-10	-0.889793
104953797	chr14:104953797:C:T	1.05751e-05	-1.53738	-3.65436e-10	1.59958e-05	-1.5395	-3.65436e-10	1.64221e-05	-1.54327	-3.65436e-10
104953878	chr14:104953878:T:C	2.74928e-05	-0.0668605	-0.515088	5.01678e-05	-0.174314	-0.222136	5.00302e-05	-0.0915695	-0.337706
104954590	chr14:104954590:A:G	3.2442e-05	0.888428	-1.30485	8.03028e-05	1.40481	-1.33083	5.63836e-05	1.00708	-1.3168
104954899	chr14:104954899:CAGCCAGCAGGGTAGTGA:C	3.06977e-05	0.561833	-1.03352	6.75681e-05	1.03715	-1.13584	5.03678e-05	0.670817	-1.09337
104954925	chr14:104954925:G:T	1.27088e-05	-1.07666e-10	-1.35358	1.91265e-05	-1.07666e-10	-1.36075	1.96195e-05	-1.07666e-10	-1.36538
104955217	chr14:104955217:G:C	0.000207192	1.43777	-3.65436e-10	0.000291862	1.36446	-3.65436e-10	0.000325212	1.44257	-3.65436e-10
104955230	chr14:104955230:G:A	1.25562e-05	-1.07666e-10	-1.36566	1.9291e-05	-1.07666e-10	-1.35219	1.96498e-05	-1.07666e-10	-1.36383
104955825	chr14:104955825:G:C	3.40462e-05	-1.07666e-10	-0.368155	5.26163e-05	-1.07666e-10	-0.348798	5.6802e-05	-1.07666e-10	-0.30233
104955891	chr14:104955891:C:T	4.51979e-05	1.26378	-1.3486	0.000125337	1.83791	-1.31873	8.42631e-05	1.42693	-1.33489
104955975	chr14:104955975:AT:A	4.51276e-05	1.25659	-1.34297	0.000125312	1.82957	-1.31058	8.42319e-05	1.41986	-1.32818
104956089	chr14:104956089:G:A	4.32205e-05	-1.07666e-10	-0.129558	7.49185e-05	-1.07666e-10	0.00457617	7.59074e-05	-1.07666e-10	-0.0123878
104956243	chr14:104956243:T:C	3.60155e-05	-0.33115	0.0192251	6.42585e-05	-0.0776039	-0.0713069	5.63264e-05	-0.28723	-0.0235093
104956890	chr14:104956890:A:G	5.97349e-05	1.4274	-1.23336	0.000116447	1.7708	-1.32519	9.36218e-05	1.49676	-1.2994
104956931	chr14:104956931:C:T	1.26198e-05	-1.07666e-10	-1.36061	1.95143e-05	-1.07666e-10	-1.34068	1.98548e-05	-1.07666e-10	-1.35346
104956934	chr14:104956934:C:T	1.32863e-05	-1.07666e-10	-1.30914	2.05004e-05	-1.07666e-10	-1.29138	2.13489e-05	-1.07666e-10	-1.2809
104956940	chr14:104956940:T:C	1.34577e-05	-1.07666e-10	-1.29632	2.09356e-05	-1.07666e-10	-1.27038	2.16959e-05	-1.07666e-10	-1.26478
104957024	chr14:104957024:T:C	1.77482e-05	-1.07666e-10	-1.01959	3.01565e-05	-1.07666e-10	-0.905422	3.0137e-05	-1.07666e-10	-0.936148
104957113	chr14:104957113:T:G	0.000167642	1.22596	-3.65436e-10	0.000237955	1.16026	-3.65436e-10	0.000263545	1.23232	-3.65436e-10
104957139	chr14:104957139:C:T	0.000198214	1.39347	-3.65436e-10	0.00027969	1.32186	-3.65436e-10	0.000311279	1.39879	-3.65436e-10
104957185	chr14:104957185:A:G	1.25157e-05	-1.07666e-10	-1.36889	1.92268e-05	-1.07666e-10	-1.35552	1.96357e-05	-1.07666e-10	-1.36456
104957295	chr14:104957295:G:A	5.30422e-05	-1.07666e-10	0.0752145	9.26369e-05	-1.07666e-10	0.216863	8.93397e-05	-1.07666e-10	0.150543
104957326	chr14:104957326:T:C	1.76022e-05	0.0206291	-1.04848	2.63634e-05	-0.0731974	-0.966651	2.80591e-05	-0.000635076	-1.00695
104957329	chr14:104957329:A:C	1.79281e-05	0.0349996	-1.0445	2.68629e-05	-0.0588005	-0.962277	2.8587e-05	0.0138196	-1.00277
104957472	chr14:104957472:G:A	3.43338e-05	-0.359745	-3.65436e-10	8.75704e-05	0.160618	-3.65436e-10	5.28432e-05	-0.374574	-3.65436e-10
104957491	chr14:104957491:C:T	8.52746e-05	-1.07666e-10	0.550003	0.000137264	-1.07666e-10	0.610079	0.000142804	-1.07666e-10	0.61957
104957554	chr14:104957554:G:A	1.24829e-05	-1.37151	-3.65436e-10	1.94757e-05	-1.34265	-3.65436e-10	1.95399e-05	-1.36945	-3.65436e-10
104957662	chr14:104957662:A:T	4.14112e-05	-1.07666e-10	-0.172322	6.59536e-05	-1.07666e-10	-0.122873	6.78401e-05	-1.07666e-10	-0.124749
104957853	chr14:104957853:A:T	2.41112e-05	-1.07666e-10	-0.713198	4.9701e-05	-1.07666e-10	-0.4058	4.53763e-05	-1.07666e-10	-0.526912
104958095	chr14:104958095:G:C	5.68265e-05	1.51558	-1.37145	0.000122679	1.85661	-1.35887	9.50617e-05	1.58262	-1.37
104958237	chr14:104958237:T:C	1.28268e-05	-1.07666e-10	-1.34433	1.95844e-05	-1.07666e-10	-1.33709	2.02704e-05	-1.07666e-10	-1.33274
104958294	chr14:104958294:C:T	1.28202e-05	-1.07666e-10	-1.34485	2.00176e-05	-1.07666e-10	-1.31521	2.03514e-05	-1.07666e-10	-1.32875
104958445	chr14:104958445:T:C	1.5809e-05	-1.07666e-10	-1.13529	2.73303e-05	-1.07666e-10	-1.00383	2.6762e-05	-1.07666e-10	-1.05492
104958565	chr14:104958565:A:AT	1.28998e-05	-1.07666e-10	-1.33866	2.01923e-05	-1.07666e-10	-1.30652	2.05083e-05	-1.07666e-10	-1.32107
104958628	chr14:104958628:T:C	1.6641e-05	-1.084	-3.65436e-10	2.74222e-05	-1.00047	-3.65436e-10	2.80012e-05	-1.00966	-3.65436e-10
104959032	chr14:104959032:TC:T	1.28709e-05	-1.07666e-10	-1.3409	2.01293e-05	-1.07666e-10	-1.30965	2.04517e-05	-1.07666e-10	-1.32384
104959305	chr14:104959305:T:C	1.25231e-05	-1.07666e-10	-1.36829	1.92547e-05	-1.07666e-10	-1.35407	1.96563e-05	-1.07666e-10	-1.3635
104959391	chr14:104959391:T:C	1.3577e-05	-1.07666e-10	-1.2875	2.15931e-05	-1.07666e-10	-1.23945	2.18011e-05	-1.07666e-10	-1.25994
104959505	chr14:104959505:T:C	1.50124e-05	-1.07666e-10	-1.18699	2.35086e-05	-1.07666e-10	-1.15446	2.38758e-05	-1.07666e-10	-1.16904
104959566	chr14:104959566:G:A	1.97612e-05	-0.912154	-3.65436e-10	3.32314e-05	-0.80833	-3.65436e-10	3.30184e-05	-0.844837	-3.65436e-10
104960709	chr14:104960709:T:C	1.33704e-05	-1.07666e-10	-1.30283	2.00876e-05	-1.07666e-10	-1.31172	2.04816e-05	-1.07666e-10	-1.32238
104960721	chr14:104960721:T:C	1.247e-05	-1.07666e-10	-1.37255	1.88936e-05	-1.07666e-10	-1.373	1.94678e-05	-1.07666e-10	-1.37314
104960959	chr14:104960959:C:T	1.2821e-05	-1.07666e-10	-1.34479	1.99808e-05	-1.07666e-10	-1.31705	2.02394e-05	-1.07666e-10	-1.33427
104960983	chr14:104960983:T:C	1.54642e-05	-1.07666e-10	-1.15735	2.47018e-05	-1.07666e-10	-1.10495	2.48001e-05	-1.07666e-10	-1.13105
104961215	chr14:104961215:G:A	1.41504e-05	-1.07666e-10	-1.24613	2.1843e-05	-1.07666e-10	-1.22794	2.26949e-05	-1.07666e-10	-1.21976
104961241	chr14:104961241:A:G	9.44476e-05	1.61449	-0.962317	0.000121491	1.62624	-1.13823	0.000141592	1.72026	-1.10922
104961267	chr14:104961267:C:A	0.000163656	-1.07666e-10	1.20189	0.00032816	-1.07666e-10	1.48168	0.000303554	-1.07666e-10	1.37366
104961286	chr14:104961286:G:A	1.25501e-05	-1.07666e-10	-1.36615	1.89483e-05	-1.07666e-10	-1.37011	1.9518e-05	-1.07666e-10	-1.37057
104961433	chr14:104961433:G:A	1.3737e-05	-1.27578	-3.65436e-10	2.27441e-05	-1.18752	-3.65436e-10	2.19817e-05	-1.25169	-3.65436e-10
104961435	chr14:104961435:AC:A	1.09059e-05	-0.258328	-1.24824	2.7789e-05	0.340176	-1.32736	1.58457e-05	-0.238327	-1.34068
104961443	chr14:104961443:G:A	8.81753e-06	-0.465995	-1.25314	2.1422e-05	0.0824418	-1.32985	1.28197e-05	-0.448301	-1.34262
104961445	chr14:104961445:G:A	8.72746e-06	-0.427316	-1.30208	2.18009e-05	0.127166	-1.35704	1.30583e-05	-0.408278	-1.3642
104961473	chr14:104961473:T:C	1.46515e-05	-1.07666e-10	-1.21133	2.26073e-05	-1.07666e-10	-1.19355	2.34564e-05	-1.07666e-10	-1.18676
104961488	chr14:104961488:C:A	1.32168e-05	-1.07666e-10	-1.31439	2.02558e-05	-1.07666e-10	-1.30338	2.09722e-05	-1.07666e-10	-1.29871
104961841	chr14:104961841:C:T	1.72576e-05	-1.07666e-10	-1.04762	2.70341e-05	-1.07666e-10	-1.01473	2.79831e-05	-1.07666e-10	-1.0103
104961979	chr14:104961979:C:T	1.52083e-05	-1.07666e-10	-1.17403	2.36149e-05	-1.07666e-10	-1.14995	2.45009e-05	-1.07666e-10	-1.14319
104962154	chr14:104962154:T:C	1.61069e-05	-1.11663	-3.65436e-10	2.71744e-05	-1.00955	-3.65436e-10	2.52775e-05	-1.11199	-3.65436e-10
104962279	chr14:104962279:C:T	1.49902e-05	-1.07666e-10	-1.18848	2.40029e-05	-1.07666e-10	-1.13365	2.40521e-05	-1.07666e-10	-1.16168
104962377	chr14:104962377:A:G	4.36934e-05	1.1609	-1.27957	6.2414e-05	1.07478	-1.25281	6.84265e-05	1.15476	-1.2709
104962476	chr14:104962476:A:G	4.14751e-05	1.09671	-1.26749	5.94139e-05	1.01181	-1.23911	6.49848e-05	1.09054	-1.25829
104962863	chr14:104962863:T:C	1.70722e-05	-1.07666e-10	-1.05842	2.77623e-05	-1.07666e-10	-0.988144	2.80263e-05	-1.07666e-10	-1.00876
104962874	chr14:104962874:A:T	1.44281e-05	-1.07666e-10	-1.2267	2.385e-05	-1.07666e-10	-1.14004	2.35087e-05	-1.07666e-10	-1.18453
104963049	chr14:104963049:A:G	3.70347e-05	-1.07666e-10	-0.284019	5.8314e-05	-1.07666e-10	-0.245981	6.05492e-05	-1.07666e-10	-0.238446
104963593	chr14:104963593:G:A	1.43741e-05	-1.07666e-10	-1.23044	2.27544e-05	-1.07666e-10	-1.18706	2.29786e-05	-1.07666e-10	-1.20734
104963762	chr14:104963762:G:A	1.42855e-05	-1.07666e-10	-1.23663	2.25938e-05	-1.07666e-10	-1.19415	2.2826e-05	-1.07666e-10	-1.214
104963784	chr14:104963784:T:C	2.50412e-05	-1.07666e-10	-0.675353	5.18948e-05	-1.07666e-10	-0.362606	4.79499e-05	-1.07666e-10	-0.471747
104963824	chr14:104963824:C:T	2.08626e-05	-1.07666e-10	-0.857917	3.4157e-05	-1.07666e-10	-0.780858	3.49463e-05	-1.07666e-10	-0.788089
104963852	chr14:104963852:G:A	1.26661e-05	-1.07666e-10	-1.35694	1.89711e-05	-1.07666e-10	-1.36891	1.96417e-05	-1.07666e-10	-1.36425
104964319	chr14:104964319:G:T	2.50828e-05	-1.07666e-10	-0.673692	3.67663e-05	-1.07666e-10	-0.707242	3.76482e-05	-1.07666e-10	-0.713617
104964382	chr14:104964382:G:A	1.56017e-05	-1.07666e-10	-1.14849	2.7892e-05	-1.07666e-10	-0.983485	2.71276e-05	-1.07666e-10	-1.04135
104964401	chr14:104964401:G:A	0.0001425	2.38796	-1.3245	0.000352738	2.77226	-1.21836	0.000247274	2.43308	-1.26448
104964408	chr14:104964408:C:G	1.29923e-05	-1.07666e-10	-1.33151	1.98797e-05	-1.07666e-10	-1.32212	2.05824e-05	-1.07666e-10	-1.31747
104964549	chr14:104964549:C:T	1.87038e-05	-0.967147	-3.65436e-10	3.28475e-05	-0.819949	-3.65436e-10	3.07735e-05	-0.91525	-3.65436e-10
104964590	chr14:104964590:T:G	0.000206046	2.75847	-1.32624	0.000561563	3.24251	-1.22361	0.000357997	2.80634	-1.26772
104965069	chr14:104965069:TTC:T	1.7557e-05	-1.07666e-10	-1.03042	2.81621e-05	-1.07666e-10	-0.973845	2.83845e-05	-1.07666e-10	-0.996058
104965237	chr14:104965237:C:T	1.32558e-05	-1.07666e-10	-1.31144	1.97073e-05	-1.07666e-10	-1.33084	2.04506e-05	-1.07666e-10	-1.32389
104965465	chr14:104965465:G:A	1.49346e-05	-1.07666e-10	-1.19219	2.33507e-05	-1.07666e-10	-1.1612	2.3738e-05	-1.07666e-10	-1.17483
104965485	chr14:104965485:G:A	2.08315e-05	-1.07666e-10	-0.859409	3.20041e-05	-1.07666e-10	-0.845961	3.31129e-05	-1.07666e-10	-0.841979
104965486	chr14:104965486:T:G	2.02479e-05	-1.07666e-10	-0.887821	3.64391e-05	-1.07666e-10	-0.716181	3.45767e-05	-1.07666e-10	-0.798721
104965612	chr14:104965612:A:C	8.3327e-05	0.0121031	0.514797	0.000208214	0.372624	0.654117	0.000155745	0.0563033	0.650013
104965707	chr14:104965707:G:A	1.78822e-05	-0.915541	-0.0965288	3.13667e-05	-0.759195	-0.106882	2.81725e-05	-0.919495	-0.0840624
104966033	chr14:104966033:T:C	0.00024841	1.78643	-0.16722	0.000687328	2.27026	-0.049273	0.00047093	1.85436	-0.0415565
104966065	chr14:104966065:C:T	0.000334208	1.91589	-3.65436e-10	0.00047235	1.8459	-3.65436e-10	0.000529054	1.92919	-3.65436e-10
104966212	chr14:104966212:C:T	1.40629e-05	-1.07666e-10	-1.25233	2.30605e-05	-1.07666e-10	-1.1737	2.2761e-05	-1.07666e-10	-1.21685
104966229	chr14:104966229:G:A	1.26259e-05	-1.07666e-10	-1.36012	1.94673e-05	-1.07666e-10	-1.34309	2.00128e-05	-1.07666e-10	-1.34553
104966241	chr14:104966241:C:T	1.2508e-05	-1.07666e-10	-1.3695	1.90615e-05	-1.07666e-10	-1.36416	1.96447e-05	-1.07666e-10	-1.36409
104966584	chr14:104966584:C:T	2.72868e-05	-1.07666e-10	-0.589471	4.32548e-05	-1.07666e-10	-0.544716	4.62041e-05	-1.07666e-10	-0.508834
104966792	chr14:104966792:A:G	0.000106146	1.97663	-1.20769	0.000295762	2.40804	-1.03031	0.000192709	2.01417	-1.09489
104967065	chr14:104967065:A:G	1.25165e-05	-1.07666e-10	-1.36883	1.9081e-05	-1.07666e-10	-1.36313	1.9665e-05	-1.07666e-10	-1.36306
104967085	chr14:104967085:T:C	8.91768e-05	1.89666	-1.30192	0.000117196	1.78738	-1.33536	0.000135549	1.89242	-1.32499
104967116	chr14:104967116:C:G	1.33942e-05	-1.07666e-10	-1.30105	1.98959e-05	-1.07666e-10	-1.32131	2.06684e-05	-1.07666e-10	-1.3133
104967173	chr14:104967173:C:G	2.36357e-05	-1.07666e-10	-0.733113	3.89129e-05	-1.07666e-10	-0.650499	3.99775e-05	-1.07666e-10	-0.653585
104967274	chr14:104967274:T:C	0.000108856	2.06253	-1.26838	0.000141451	1.95058	-1.31044	0.000164689	2.05915	-1.29699
104967442	chr14:104967442:G:A	0.00010796	1.95673	-1.17084	0.00013796	1.8461	-1.23096	0.000161401	1.95283	-1.21085
104967494	chr14:104967494:G:A	1.4676e-05	-1.07666e-10	-1.20966	2.44268e-05	-1.07666e-10	-1.11614	2.41031e-05	-1.07666e-10	-1.15956
104967610	chr14:104967610:C:A	3.54544e-05	-1.07666e-10	-0.327627	5.04807e-05	-1.07666e-10	-0.390233	5.02929e-05	-1.07666e-10	-0.424039
104967720	chr14:104967720:T:C	1.59547e-05	-1.07666e-10	-1.12612	2.98685e-05	-1.07666e-10	-0.915018	2.84153e-05	-1.07666e-10	-0.994973
104968020	chr14:104968020:T:C	1.39752e-05	-1.07666e-10	-1.25859	2.29533e-05	-1.07666e-10	-1.17836	2.27503e-05	-1.07666e-10	-1.21732
104968309	chr14:104968309:TGCCTCCCCGAGAACTGGACTATCCTG:T	1.68953e-05	-1.07666e-10	-1.06884	2.90434e-05	-1.07666e-10	-0.943034	2.79691e-05	-1.07666e-10	-1.0108
104968442	chr14:104968442:C:T	1.27486e-05	-1.07666e-10	-1.35046	1.98943e-05	-1.07666e-10	-1.32139	2.03888e-05	-1.07666e-10	-1.32692
104968447	chr14:104968447:A:T	1.05937e-05	-1.53562	-3.65436e-10	1.59803e-05	-1.54047	-3.65436e-10	1.65618e-05	-1.5348	-3.65436e-10
104968903	chr14:104968903:C:T	1.42043e-05	-1.07666e-10	-1.24233	2.21768e-05	-1.07666e-10	-1.21278	2.2608e-05	-1.07666e-10	-1.2236
104969057	chr14:104969057:C:T	9.99247e-05	2.02372	-1.31517	0.000132125	1.91541	-1.34348	0.000152229	2.01878	-1.3353
104969076	chr14:104969076:C:A	1.29245e-05	-1.07666e-10	-1.33675	1.91846e-05	-1.07666e-10	-1.35771	1.9975e-05	-1.07666e-10	-1.34742
104969261	chr14:104969261:G:A	1.28077e-05	-1.07666e-10	-1.34583	1.95699e-05	-1.07666e-10	-1.33783	2.0244e-05	-1.07666e-10	-1.33405
104969282	chr14:104969282:C:T	1.31418e-05	-1.07666e-10	-1.32008	1.96686e-05	-1.07666e-10	-1.3328	2.00605e-05	-1.07666e-10	-1.34315
104969312	chr14:104969312:A:G	4.25327e-05	0.136864	-0.282463	0.000106005	0.551552	-0.199894	7.39109e-05	0.179123	-0.218165
104969613	chr14:104969613:G:A	1.26186e-05	-1.07666e-10	-1.3607	1.90216e-05	-1.07666e-10	-1.36625	1.95932e-05	-1.07666e-10	-1.36672
104969817	chr14:104969817:C:G	2.54385e-05	-1.07666e-10	-0.65961	4.01255e-05	-1.07666e-10	-0.619811	4.30415e-05	-1.07666e-10	-0.579738
104969885	chr14:104969885:A:G	1.71613e-05	-1.07666e-10	-1.05321	3.27704e-05	-1.07666e-10	-0.822298	3.10842e-05	-1.07666e-10	-0.905201
104970433	chr14:104970433:A:G	1.33646e-05	-1.07666e-10	-1.30326	1.9427e-05	-1.07666e-10	-1.34516	2.02991e-05	-1.07666e-10	-1.33133
104970494	chr14:104970494:C:T	1.60076e-05	-1.07666e-10	-1.12281	2.67628e-05	-1.07666e-10	-1.02481	2.69036e-05	-1.07666e-10	-1.04964
104971787	chr14:104971787:C:A	1.38705e-05	-1.07666e-10	-1.26611	1.99671e-05	-1.07666e-10	-1.31774	2.08638e-05	-1.07666e-10	-1.30388
104971799	chr14:104971799:T:G	1.36083e-05	-1.07666e-10	-1.2852	1.96963e-05	-1.07666e-10	-1.33139	2.05453e-05	-1.07666e-10	-1.31927
104971865	chr14:104971865:A:G	1.27086e-05	-1.07666e-10	-1.35359	1.89257e-05	-1.07666e-10	-1.3713	1.95727e-05	-1.07666e-10	-1.36777
104971964	chr14:104971964:C:T	1.49719e-05	-1.07666e-10	-1.1897	2.42004e-05	-1.07666e-10	-1.12545	2.44532e-05	-1.07666e-10	-1.14514
104972174	chr14:104972174:G:T	1.2673e-05	-1.07666e-10	-1.3564	1.89095e-05	-1.07666e-10	-1.37216	1.95441e-05	-1.07666e-10	-1.36923
104972428	chr14:104972428:G:GC	1.2749e-05	-1.07666e-10	-1.35042	1.89473e-05	-1.07666e-10	-1.37017	1.96072e-05	-1.07666e-10	-1.36601
104972431	chr14:104972431:T:G	1.28107e-05	-1.07666e-10	-1.34559	1.89848e-05	-1.07666e-10	-1.36818	1.96631e-05	-1.07666e-10	-1.36316
104972694	chr14:104972694:G:A	0.000176918	1.27981	-3.65436e-10	0.00024874	1.20458	-3.65436e-10	0.000276851	1.28158	-3.65436e-10
104972696	chr14:104972696:G:A	1.29016e-05	-1.07666e-10	-1.33852	1.90596e-05	-1.07666e-10	-1.36425	1.9765e-05	-1.07666e-10	-1.35799
104972823	chr14:104972823:A:C	1.27046e-05	-1.07666e-10	-1.35391	1.89292e-05	-1.07666e-10	-1.37112	1.9578e-05	-1.07666e-10	-1.3675
104972905	chr14:104972905:G:C	2.03996e-05	-1.07666e-10	-0.880359	3.13519e-05	-1.07666e-10	-0.86655	3.24366e-05	-1.07666e-10	-0.862614
104973214	chr14:104973214:G:A	1.30731e-05	-1.07666e-10	-1.32531	2.08338e-05	-1.07666e-10	-1.27525	2.1151e-05	-1.07666e-10	-1.29022
104973301	chr14:104973301:G:A	4.22102e-05	-1.07666e-10	-0.153211	6.88809e-05	-1.07666e-10	-0.0794447	7.16036e-05	-1.07666e-10	-0.0707569
104973669	chr14:104973669:G:A	7.13715e-05	1.67034	-1.29831	0.000145897	2.03882	-1.36774	0.000103434	1.66989	-1.37286
104973707	chr14:104973707:T:C	1.24731e-05	-1.07666e-10	-1.3723	1.89409e-05	-1.07666e-10	-1.3705	1.94706e-05	-1.07666e-10	-1.373
104973726	chr14:104973726:G:T	4.46275e-05	-1.07666e-10	-0.0975227	8.28241e-05	-1.07666e-10	0.104896	8.09769e-05	-1.07666e-10	0.052262
104973888	chr14:104973888:G:A	1.38057e-05	-1.07666e-10	-1.2708	2.21248e-05	-1.07666e-10	-1.21513	2.24767e-05	-1.07666e-10	-1.22942
104974527	chr14:104974527:G:A	1.69909e-05	-1.07666e-10	-1.0632	2.66502e-05	-1.07666e-10	-1.02903	2.78079e-05	-1.07666e-10	-1.01658
104974712	chr14:104974712:G:A	0.000550512	2.41498	-3.65436e-10	0.000758089	2.31898	-3.65436e-10	0.000855445	2.40972	-3.65436e-10
104975157	chr14:104975157:G:A	1.30079e-05	-1.07666e-10	-1.33032	1.91733e-05	-1.07666e-10	-1.3583	1.98813e-05	-1.07666e-10	-1.35212
104975488	chr14:104975488:GCCT:G	1.68127e-05	-1.07666e-10	-1.07374	2.24642e-05	-1.07666e-10	-1.1999	2.32448e-05	-1.07666e-10	-1.19582
104976260	chr14:104976260:T:G	4.16981e-05	-1.07666e-10	-0.165418	7.17788e-05	-1.07666e-10	-0.0382349	7.28988e-05	-1.07666e-10	-0.0528308
104976573	chr14:104976573:G:A	1.40015e-05	-1.25671	-3.65436e-10	2.38252e-05	-1.14108	-3.65436e-10	2.20452e-05	-1.24881	-3.65436e-10
104976643	chr14:104976643:G:A	2.13031e-05	-1.07666e-10	-0.837021	3.30248e-05	-1.07666e-10	-0.814566	3.42095e-05	-1.07666e-10	-0.809398
104976754	chr14:104976754:G:A	1.55812e-05	-1.07666e-10	-1.14981	2.19988e-05	-1.07666e-10	-1.22084	2.30835e-05	-1.07666e-10	-1.20278
104976999	chr14:104976999:G:A	3.25784e-05	-1.07666e-10	-0.412223	5.55602e-05	-1.07666e-10	-0.294356	5.72305e-05	-1.07666e-10	-0.294814
104977069	chr14:104977069:CCAGA:C	1.0432e-05	-1.55099	-3.65436e-10	1.5829e-05	-1.54998	-3.65436e-10	1.62967e-05	-1.55094	-3.65436e-10
104977135	chr14:104977135:A:G	0.000171166	-1.07666e-10	1.24676	0.000235224	-1.07666e-10	1.14871	0.000255474	-1.07666e-10	1.20122
104977358	chr14:104977358:C:T	8.73515e-06	-0.601494	-1.12702	1.31208e-05	-0.47507	-1.26256	1.19163e-05	-0.621809	-1.24218
104977660	chr14:104977660:C:T	1.10064e-05	-1.4974	-3.65436e-10	1.6234e-05	-1.52472	-3.65436e-10	1.71187e-05	-1.50173	-3.65436e-10
104977675	chr14:104977675:C:T	2.0996e-05	0.520684	-1.37222	4.72406e-05	0.816471	-1.27304	3.62912e-05	0.539261	-1.28959
104978162	chr14:104978162:T:C	3.22855e-05	-1.07666e-10	-0.421255	5.14301e-05	-1.07666e-10	-0.371601	5.51335e-05	-1.07666e-10	-0.332145
104978365	chr14:104978365:A:G	0.000255095	1.64576	-3.65436e-10	0.000360985	1.57701	-3.65436e-10	0.000399896	1.6493	-3.65436e-10
104979091	chr14:104979091:A:G	1.55687e-05	-1.07666e-10	-1.15061	2.23609e-05	-1.07666e-10	-1.20451	2.40442e-05	-1.07666e-10	-1.16201
104980024	chr14:104980024:C:T	3.42092e-05	-1.07666e-10	-0.36338	5.74445e-05	-1.07666e-10	-0.261004	5.85578e-05	-1.07666e-10	-0.271889
104980383	chr14:104980383:G:A	5.34336e-06	-1.55093	-0.669087	1.14288e-05	-1.54582	-0.329873	1.08031e-05	-1.54896	-0.413103
104980403	chr14:104980403:G:A	1.41987e-05	-1.07666e-10	-1.24272	2.23913e-05	-1.07666e-10	-1.20315	2.26634e-05	-1.07666e-10	-1.22115
104980738	chr14:104980738:C:T	0.000529302	0.106825	2.26886	0.000723358	0.211138	2.06094	0.000642999	0.0753411	2.0489
104981149	chr14:104981149:G:T	0.000751612	0.459747	2.2666	0.00116586	0.583611	2.16578	0.000998454	0.430657	2.13365
104981269	chr14:104981269:C:T	2.93198e-05	-1.30013	0.782519	8.75874e-05	-1.34694	1.50776	7.59277e-05	-1.34652	1.3344
104981285	chr14:104981285:T:C	0.000169479	0.477234	0.759622	0.000416949	0.264731	1.45641	0.000398903	0.358761	1.28806
104982000	chr14:104982000:A:G	3.45216e-05	0.615764	-0.970052	4.2263e-05	0.681155	-1.24907	3.90455e-05	0.53367	-1.21085
104982001	chr14:104982001:T:G	2.35216e-05	-1.27033	0.532379	6.71711e-05	-1.31937	1.21478	5.87602e-05	-1.3191	1.05066
104983169	chr14:104983169:A:G	1.66235e-05	-1.07666e-10	-1.08505	2.45951e-05	-1.07666e-10	-1.10928	2.50843e-05	-1.07666e-10	-1.11966
104983665	chr14:104983665:C:A	0.000915694	-0.904254	3.82806	0.001245	-0.795879	3.61095	0.00112123	-0.9189	3.59918
104983772	chr14:104983772:T:C	0.000551085	0.174727	2.24129	0.000744147	0.266169	2.03424	0.000606514	0.129263	1.93656
104983775	chr14:104983775:C:T	2.90279e-05	-0.235132	-0.292484	2.9462e-05	-0.199627	-0.729096	2.89072e-05	-0.298093	-0.679718
104983799	chr14:104983799:G:A	4.27332e-05	-1.07666e-10	-0.140897	8.05028e-05	-1.07666e-10	0.0764683	7.44433e-05	-1.07666e-10	-0.0318641
104983938	chr14:104983938:A:C	2.50508e-05	-1.07666e-10	-0.674969	5.28157e-05	-1.07666e-10	-0.345016	4.78765e-05	-1.07666e-10	-0.473278
104984392	chr14:104984392:AG:A	2.89058e-05	-1.07666e-10	-0.53183	6.24811e-05	-1.07666e-10	-0.17696	5.619e-05	-1.07666e-10	-0.313163
104984879	chr14:104984879:C:T	1.2683e-05	-1.07666e-10	-1.35561	1.94249e-05	-1.07666e-10	-1.34527	1.99383e-05	-1.07666e-10	-1.34926
104985120	chr14:104985120:G:A	3.40578e-05	-1.07666e-10	-0.367815	5.7041e-05	-1.07666e-10	-0.268053	5.66474e-05	-1.07666e-10	-0.305056
104985305	chr14:104985305:C:T	2.48238e-05	0.613876	-1.29795	3.77677e-05	0.688476	-1.36885	3.38609e-05	0.553029	-1.37267
104985430	chr14:104985430:T:C	1.31016e-05	-1.07666e-10	-1.32314	1.96459e-05	-1.07666e-10	-1.33396	2.00297e-05	-1.07666e-10	-1.34469
104985435	chr14:104985435:C:T	2.6594e-05	-1.07666e-10	-0.615186	5.6469e-05	-1.07666e-10	-0.278132	5.10932e-05	-1.07666e-10	-0.40825
104985441	chr14:104985441:A:G	1.78393e-05	-1.07666e-10	-1.01447	2.90554e-05	-1.07666e-10	-0.942621	3.00465e-05	-1.07666e-10	-0.939155
104986294	chr14:104986294:G:T	3.38962e-05	-1.07666e-10	-0.372572	6.37878e-05	-1.07666e-10	-0.156262	5.84685e-05	-1.07666e-10	-0.273414
104986298	chr14:104986298:G:T	1.44446e-05	-1.22555	-3.65436e-10	2.14249e-05	-1.24727	-3.65436e-10	2.22137e-05	-1.24119	-3.65436e-10
104986488	chr14:104986488:A:G	5.58384e-05	0.126589	-3.65436e-10	7.76197e-05	0.0399966	-3.65436e-10	8.41181e-05	0.0903192	-3.65436e-10
104986654	chr14:104986654:A:C	0.000107249	-1.07666e-10	0.779281	0.000147697	-1.07666e-10	0.683341	0.000157527	-1.07666e-10	0.717692
104986952	chr14:104986952:G:A	2.5024e-05	-1.07666e-10	-0.67604	4.1078e-05	-1.07666e-10	-0.59635	4.13339e-05	-1.07666e-10	-0.620218
104987076	chr14:104987076:G:C	4.46223e-06	-1.02725	-1.37298	7.40269e-06	-0.937765	-1.37222	7.22822e-06	-0.990846	-1.37306
104987444	chr14:104987444:T:C	1.56093e-05	-1.07666e-10	-1.14801	2.8614e-05	-1.07666e-10	-0.957929	2.54044e-05	-1.07666e-10	-1.10698
104987889	chr14:104987889:G:A	0.000566821	-0.706135	3.15031	0.000774476	-0.59879	2.93915	0.000648268	-0.72798	2.86038
104987917	chr14:104987917:G:A	3.24138e-05	-1.07666e-10	-0.417291	6.0809e-05	-1.07666e-10	-0.204087	5.59684e-05	-1.07666e-10	-0.317115
104988056	chr14:104988056:A:G	1.82463e-05	-1.07666e-10	-0.991909	2.92921e-05	-1.07666e-10	-0.934507	2.99585e-05	-1.07666e-10	-0.94209
104988192	chr14:104988192:A:G	0.000120774	0.593493	0.304557	0.000125002	0.671445	-0.154941	0.000120346	0.523646	-0.0751767
104988607	chr14:104988607:G:A	3.37208e-05	-1.07666e-10	-0.37776	5.60777e-05	-1.07666e-10	-0.285085	5.64378e-05	-1.07666e-10	-0.308764
104988618	chr14:104988618:C:T	2.76213e-06	-1.52941	-1.35047	4.13286e-06	-1.5213	-1.37155	4.22139e-06	-1.534	-1.36774
104988638	chr14:104988638:C:T	3.71091e-05	-1.07666e-10	-0.282011	5.19911e-05	-1.07666e-10	-0.360752	5.45524e-05	-1.07666e-10	-0.34274
104989261	chr14:104989261:C:T	1.28926e-05	-1.07666e-10	-1.33922	1.97362e-05	-1.07666e-10	-1.32937	2.03903e-05	-1.07666e-10	-1.32684
104989265	chr14:104989265:T:C	2.38564e-05	-0.723821	-3.65436e-10	4.22077e-05	-0.569223	-3.65436e-10	3.89279e-05	-0.680192	-3.65436e-10
104989502	chr14:104989502:C:T	1.34496e-05	-1.07666e-10	-1.29693	1.93427e-05	-1.07666e-10	-1.34951	2.08029e-05	-1.07666e-10	-1.30681
104990051	chr14:104990051:T:C	1.34302e-05	-1.07666e-10	-1.29837	2.32763e-05	-1.07666e-10	-1.16439	2.27851e-05	-1.07666e-10	-1.2158
104990121	chr14:104990121:C:G	1.88947e-05	-1.07666e-10	-0.95699	2.94835e-05	-1.07666e-10	-0.927995	3.13245e-05	-1.07666e-10	-0.897501
104990127	chr14:104990127:T:C	3.82119e-05	-1.07666e-10	-0.252726	7.28908e-05	-1.07666e-10	-0.0228618	6.65153e-05	-1.07666e-10	-0.14447
104990202	chr14:104990202:C:G	1.27671e-05	-1.07666e-10	-1.349	2.11654e-05	-1.07666e-10	-1.25946	2.10323e-05	-1.07666e-10	-1.29584
104990473	chr14:104990473:AT:A	1.27201e-05	-1.07666e-10	-1.35269	2.09779e-05	-1.07666e-10	-1.26835	2.0889e-05	-1.07666e-10	-1.30268
104990824	chr14:104990824:T:C	0.000330038	1.28452	0.618818	0.000359698	1.45919	0.114251	0.000334769	1.25233	0.21921
104991415	chr14:104991415:G:A	1.32738e-05	-1.07666e-10	-1.31008	2.25577e-05	-1.07666e-10	-1.19575	2.11881e-05	-1.07666e-10	-1.28846
104991434	chr14:104991434:A:G	1.04897e-05	-0.842044	-0.703432	1.61049e-05	-0.753669	-0.779028	1.59902e-05	-0.81351	-0.756414
104991586	chr14:104991586:T:A	1.05079e-05	-1.54375	-3.65436e-10	1.58122e-05	-1.55104	-3.65436e-10	1.64179e-05	-1.54353	-3.65436e-10
104991931	chr14:104991931:C:G	1.04653e-05	-1.54781	-3.65436e-10	1.58495e-05	-1.54868	-3.65436e-10	1.63132e-05	-1.54993	-3.65436e-10
104991989	chr14:104991989:C:T	1.24823e-05	-1.07666e-10	-1.37156	1.90789e-05	-1.07666e-10	-1.36324	1.9497e-05	-1.07666e-10	-1.37164
104992258	chr14:104992258:G:A	1.24745e-05	-1.07666e-10	-1.37219	1.91076e-05	-1.07666e-10	-1.36174	1.95106e-05	-1.07666e-10	-1.37095
104992652	chr14:104992652:C:T	4.15635e-05	-1.07666e-10	-0.168651	6.7043e-05	-1.07666e-10	-0.10649	6.81702e-05	-1.07666e-10	-0.119895
104992670	chr14:104992670:C:T	2.3192e-05	-1.07666e-10	-0.752068	3.58984e-05	-1.07666e-10	-0.731132	3.83787e-05	-1.07666e-10	-0.6944
104992807	chr14:104992807:G:A	1.18608e-05	-1.42263	-3.65436e-10	1.99859e-05	-1.3168	-3.65436e-10	1.88373e-05	-1.40606	-3.65436e-10
104993436	chr14:104993436:C:T	1.51396e-05	-1.17856	-3.65436e-10	2.54069e-05	-1.0768	-3.65436e-10	2.45023e-05	-1.14313	-3.65436e-10
104993587	chr14:104993587:A:G	6.17232e-05	-0.68453	0.911317	0.000108838	-0.608057	0.986092	0.000103601	-0.665115	0.963758
104993931	chr14:104993931:G:A	1.26127e-05	-1.07666e-10	-1.36117	2.055e-05	-1.07666e-10	-1.28896	2.05387e-05	-1.07666e-10	-1.31959
104993950	chr14:104993950:A:G	3.40499e-06	-1.30069	-1.36994	5.32782e-06	-1.31972	-1.31916	5.32015e-06	-1.32844	-1.34196
104994022	chr14:104994022:C:T	0.000806811	1.07779	1.71943	0.00127399	1.27875	1.55934	0.00104765	1.08075	1.53165
104994092	chr14:104994092:G:A	0.000195498	2.75014	-1.37046	0.000411291	3.04702	-1.33955	0.000311379	2.75594	-1.35684
104994202	chr14:104994202:G:A	0.000185934	2.70133	-1.37181	0.000394479	2.99992	-1.33418	0.000297859	2.70774	-1.35302
104994521	chr14:104994521:G:A	0.00123896	1.18264	2.04352	0.00195359	1.38927	1.87633	0.00159565	1.18611	1.84702
104994713	chr14:104994713:C:T	1.17383e-05	-1.43301	-3.65436e-10	1.76132e-05	-1.44317	-3.65436e-10	1.82087e-05	-1.44	-3.65436e-10
104994730	chr14:104994730:C:T	1.97829e-05	-0.795518	-0.115536	3.0076e-05	-0.714554	-0.193544	3.07421e-05	-0.774009	-0.142262
104995194	chr14:104995194:C:T	3.10663e-05	-1.07666e-10	-0.459749	4.5849e-05	-1.07666e-10	-0.48647	4.66457e-05	-1.07666e-10	-0.499322
104995206	chr14:104995206:CTCTG:C	1.246e-05	-1.07666e-10	-1.37335	1.88901e-05	-1.07666e-10	-1.37319	1.94848e-05	-1.07666e-10	-1.37227
104995374	chr14:104995374:G:A	1.25176e-05	-1.07666e-10	-1.36874	1.90472e-05	-1.07666e-10	-1.3649	1.96593e-05	-1.07666e-10	-1.36335
104995495	chr14:104995495:C:T	0.000176406	0.65114	0.625773	0.000178514	0.764439	0.108406	0.000178588	0.624363	0.218817
104995721	chr14:104995721:A:G	0.000170242	2.61056	-1.36921	0.000355415	2.90471	-1.34325	0.00027033	2.61713	-1.35939
104995732	chr14:104995732:C:T	0.000188129	2.71068	-1.36943	0.000395303	3.0105	-1.34267	0.000299306	2.71853	-1.35896
104996233	chr14:104996233:C:G	6.16863e-05	-0.791535	1.01772	0.000108254	-0.721296	1.09395	0.00010351	-0.772714	1.07048
104997107	chr14:104997107:G:C	2.66022e-05	-0.614881	-3.65436e-10	3.7519e-05	-0.686977	-3.65436e-10	4.01382e-05	-0.649575	-3.65436e-10
104997293	chr14:104997293:T:G	1.38061e-05	-1.07666e-10	-1.27077	2.14224e-05	-1.07666e-10	-1.24739	2.18105e-05	-1.07666e-10	-1.25951
104997344	chr14:104997344:G:A	2.45293e-05	-1.07666e-10	-0.696006	3.80491e-05	-1.07666e-10	-0.672948	4.07471e-05	-1.07666e-10	-0.634517
104997826	chr14:104997826:C:T	1.64621e-05	-0.826359	-0.268454	2.51813e-05	-0.747965	-0.337758	2.5696e-05	-0.806145	-0.28942
104997951	chr14:104997951:G:A	2.85668e-05	-0.543629	-3.65436e-10	3.8931e-05	-0.650034	-3.65436e-10	4.42149e-05	-0.55284	-3.65436e-10
104997966	chr14:104997966:G:A	0.000218347	-1.07666e-10	1.49021	0.000397475	-1.07666e-10	1.67331	0.000379046	-1.07666e-10	1.59575
104998591	chr14:104998591:GACTT:G	1.51087e-05	-1.07666e-10	-1.1806	2.24988e-05	-1.07666e-10	-1.19836	2.28789e-05	-1.07666e-10	-1.21169
104998692	chr14:104998692:C:T	1.27822e-05	-1.07666e-10	-1.34782	2.11772e-05	-1.07666e-10	-1.2589	2.10446e-05	-1.07666e-10	-1.29526
104998961	chr14:104998961:G:A	2.54712e-05	-1.07666e-10	-0.658323	3.29018e-05	-1.07666e-10	-0.818295	3.50617e-05	-1.07666e-10	-0.784793
104999504	chr14:104999504:G:A	6.45026e-05	-0.800434	1.07127	0.000113019	-0.729381	1.14511	0.000107901	-0.78288	1.12219
104999690	chr14:104999690:A:G	7.81649e-05	-0.693501	1.15645	0.000137849	-0.617339	1.23167	0.000130966	-0.67422	1.20726
105000086	chr14:105000086:G:A	1.24585e-05	-1.07666e-10	-1.37347	1.89055e-05	-1.07666e-10	-1.37237	1.94741e-05	-1.07666e-10	-1.37282
105000232	chr14:105000232:T:C	1.24601e-05	-1.07666e-10	-1.37334	1.96015e-05	-1.07666e-10	-1.33622	1.98151e-05	-1.07666e-10	-1.35546
105000328	chr14:105000328:A:G	3.0137e-06	-1.41931	-1.37339	4.66194e-06	-1.43305	-1.33935	4.68853e-06	-1.43981	-1.35697
105000423	chr14:105000423:C:T	1.24584e-05	-1.07666e-10	-1.37348	1.95221e-05	-1.07666e-10	-1.34028	1.976e-05	-1.07666e-10	-1.35824
105000561	chr14:105000561:C:T	1.28515e-05	-1.07666e-10	-1.34241	1.89025e-05	-1.07666e-10	-1.37253	1.96199e-05	-1.07666e-10	-1.36536
105000754	chr14:105000754:C:T	1.36595e-05	-1.07666e-10	-1.28144	2.36304e-05	-1.07666e-10	-1.14929	2.1892e-05	-1.07666e-10	-1.25578
105000903	chr14:105000903:T:G	0.000882115	1.18065	1.7058	0.00138797	1.37813	1.54564	0.00115009	1.18848	1.51721
105001175	chr14:105001175:C:T	2.21402e-05	-1.07666e-10	-0.79848	3.20784e-05	-1.07666e-10	-0.843641	3.25225e-05	-1.07666e-10	-0.85997
105001176	chr14:105001176:G:A	1.24613e-05	-1.07666e-10	-1.37325	1.94092e-05	-1.07666e-10	-1.34608	1.96838e-05	-1.07666e-10	-1.36211
105001628	chr14:105001628:G:C	5.87203e-06	-0.795232	-1.33044	8.42357e-06	-0.808615	-1.37218	9.28456e-06	-0.744649	-1.3689
105001901	chr14:105001901:C:A	1.24617e-05	-1.07666e-10	-1.37321	1.96355e-05	-1.07666e-10	-1.33448	1.98385e-05	-1.07666e-10	-1.35428
105002119	chr14:105002119:C:T	1.24643e-05	-1.07666e-10	-1.37301	1.96775e-05	-1.07666e-10	-1.33235	1.98698e-05	-1.07666e-10	-1.3527
105002427	chr14:105002427:T:A	8.54993e-06	-0.93382	-0.816131	1.31042e-05	-0.85382	-0.885068	1.30387e-05	-0.9092	-0.864778
105002448	chr14:105002448:A:G	4.20986e-05	-1.04314	0.887278	6.58474e-05	-0.981787	0.857302	6.64607e-05	-1.02702	0.881733
105002485	chr14:105002485:C:T	1.28869e-05	-1.07666e-10	-1.33966	2.00844e-05	-1.07666e-10	-1.31188	2.04774e-05	-1.07666e-10	-1.32258
105002569	chr14:105002569:A:G	0.000357116	1.18672	0.795464	0.000374696	1.3544	0.259893	0.000355798	1.1617	0.370756
105002663	chr14:105002663:G:A	1.24805e-05	-1.07666e-10	-1.37171	1.9851e-05	-1.07666e-10	-1.32357	1.99984e-05	-1.07666e-10	-1.34625
105002696	chr14:105002696:CAG:C	0.000149037	2.28476	-1.17644	0.000260235	2.57736	-1.3276	0.000211009	2.30622	-1.29622
105003031	chr14:105003031:G:T	0.000142084	2.42026	-1.35972	0.000286079	2.7031	-1.35865	0.000221817	2.42902	-1.36907
105003090	chr14:105003090:A:G	1.2474e-05	-1.07666e-10	-1.37223	1.92863e-05	-1.07666e-10	-1.35243	1.96059e-05	-1.07666e-10	-1.36607
105003164	chr14:105003164:T:A	1.24668e-05	-1.07666e-10	-1.3728	1.97124e-05	-1.07666e-10	-1.33058	1.98935e-05	-1.07666e-10	-1.35151
105003289	chr14:105003289:G:A	1.32898e-05	-0.789513	-0.519361	2.05396e-05	-0.707366	-0.582103	2.07662e-05	-0.767547	-0.541031
105003418	chr14:105003418:C:T	0.000344511	-0.446881	2.39313	0.000302538	-0.290543	1.69093	0.000307877	-0.459883	1.84768
105003513	chr14:105003513:T:C	1.26555e-05	-1.07666e-10	-1.35778	1.90745e-05	-1.07666e-10	-1.36347	1.96055e-05	-1.07666e-10	-1.36609
105003556	chr14:105003556:G:A	6.99155e-05	-0.648507	0.999921	6.76749e-05	-0.510117	0.413008	6.77915e-05	-0.661946	0.536481
105003566	chr14:105003566:G:A	0.000748897	-0.249797	2.97252	0.00111296	-0.0324052	2.73536	0.000893388	-0.241457	2.69458
105003605	chr14:105003605:C:T	6.367e-05	-0.702733	0.960573	6.17948e-05	-0.568395	0.38039	6.18208e-05	-0.71773	0.500067
105003700	chr14:105003700:A:G	1.4611e-05	-1.2141	-3.65436e-10	2.47716e-05	-1.10213	-3.65436e-10	2.33245e-05	-1.1924	-3.65436e-10
105003800	chr14:105003800:C:T	1.04563e-05	-1.54867	-3.65436e-10	1.58693e-05	-1.54744	-3.65436e-10	1.64116e-05	-1.54391	-3.65436e-10
105003808	chr14:105003808:C:T	1.04504e-05	-1.54923	-3.65436e-10	1.58583e-05	-1.54813	-3.65436e-10	1.63948e-05	-1.54494	-3.65436e-10
105004300	chr14:105004300:A:C	1.25815e-05	-1.07666e-10	-1.36364	1.90607e-05	-1.07666e-10	-1.3642	1.95598e-05	-1.07666e-10	-1.36843
105004626	chr14:105004626:T:C	0.000108867	-0.46915	1.2634	0.000168292	-0.269924	1.0838	0.000139212	-0.461271	1.05537
105005071	chr14:105005071:G:A	5.18769e-05	-0.543202	0.596202	5.31091e-05	-0.402324	0.0628493	5.19279e-05	-0.559932	0.167886
105005549	chr14:105005549:C:T	1.03628e-05	-0.184396	-1.37325	1.31935e-05	-0.400959	-1.33114	1.62195e-05	-0.201093	-1.35459
105005620	chr14:105005620:G:T	4.04926e-05	-1.07666e-10	-0.194753	6.91855e-05	-1.07666e-10	-0.0750326	7.04974e-05	-1.07666e-10	-0.086326
105005763	chr14:105005763:G:A	2.78422e-05	-0.569322	-3.65436e-10	3.78012e-05	-0.679483	-3.65436e-10	4.30848e-05	-0.578731	-3.65436e-10
105006504	chr14:105006504:CCTGT:C	1.25744e-05	-1.07666e-10	-1.36421	1.9345e-05	-1.07666e-10	-1.34939	1.97576e-05	-1.07666e-10	-1.35836
105006577	chr14:105006577:C:A	0.000111768	-0.644274	1.46482	0.000172887	-0.448405	1.28922	0.000142366	-0.638084	1.25458
105006585	chr14:105006585:A:T	2.89994e-05	-0.808813	0.280214	3.20784e-05	-0.66834	-0.175302	3.1416e-05	-0.820269	-0.0743148
105006657	chr14:105006657:T:A	3.35173e-05	0.873346	-1.25716	4.65634e-05	0.776492	-1.2475	5.20819e-05	0.861646	-1.25073
105006735	chr14:105006735:T:G	6.52336e-05	0.282102	-3.65436e-10	9.18755e-05	0.20861	-3.65436e-10	0.000101681	0.27994	-3.65436e-10
105007158	chr14:105007158:T:A	2.33968e-05	-1.07666e-10	-0.743275	3.65378e-05	-1.07666e-10	-0.713477	3.71873e-05	-1.07666e-10	-0.725934
105007359	chr14:105007359:G:C	6.94761e-06	-0.86	-1.09748	1.08789e-05	-0.779237	-1.14576	1.0868e-05	-0.837816	-1.11826
105007566	chr14:105007566:C:T	2.4025e-05	-0.924281	0.207504	2.62547e-05	-0.79659	-0.247389	2.58245e-05	-0.937404	-0.153173
105007636	chr14:105007636:C:A	1.50768e-05	-1.07666e-10	-1.18272	2.28957e-05	-1.07666e-10	-1.18087	2.41519e-05	-1.07666e-10	-1.15754
105008296	chr14:105008296:T:A	5.55078e-05	-1.07666e-10	0.12065	0.000109593	-1.07666e-10	0.384947	9.83146e-05	-1.07666e-10	0.246271
105008503	chr14:105008503:A:G	1.93566e-05	0.378	-1.31084	3.54632e-05	0.63014	-1.37347	2.87181e-05	0.385491	-1.36987
105008933	chr14:105008933:C:T	3.19893e-05	-0.789562	0.359089	5.51865e-05	-0.714538	0.413433	5.25541e-05	-0.769988	0.389929
105008960	chr14:105008960:G:A	0.000164884	1.20937	-3.65436e-10	0.000230948	1.13037	-3.65436e-10	0.00025375	1.19445	-3.65436e-10
105009029	chr14:105009029:C:T	1.33548e-05	-1.07666e-10	-1.304	1.99767e-05	-1.07666e-10	-1.31726	2.04729e-05	-1.07666e-10	-1.3228
105009154	chr14:105009154:C:T	7.89772e-06	-0.745119	-1.08418	1.59044e-05	-0.330143	-1.21509	1.05795e-05	-0.744686	-1.2383
105009342	chr14:105009342:T:C	3.01817e-05	-0.988136	0.499498	3.06524e-05	-0.8712	-0.0179126	3.07283e-05	-1.00221	0.0854892
105009608	chr14:105009608:T:C	2.67075e-05	-1.07666e-10	-0.61093	3.9435e-05	-1.07666e-10	-0.637169	4.00798e-05	-1.07666e-10	-0.65103
105009654	chr14:105009654:T:C	4.18053e-05	-0.881147	0.718297	4.16864e-05	-0.753054	0.171405	4.14364e-05	-0.896417	0.278675
105009728	chr14:105009728:T:C	1.30619e-05	-0.662894	-0.663279	2.02927e-05	-0.571699	-0.729866	2.02974e-05	-0.63891	-0.692497
105009810	chr14:105009810:T:C	1.24697e-05	-1.07666e-10	-1.37257	1.88977e-05	-1.07666e-10	-1.37278	1.9462e-05	-1.07666e-10	-1.37344
105010321	chr14:105010321:T:C	4.22938e-05	-0.747608	0.596374	7.36568e-05	-0.666758	0.654351	6.99293e-05	-0.72442	0.630002
105010332	chr14:105010332:AG:A	0.000102888	-0.52513	1.2629	0.000161593	-0.318363	1.09162	0.000131875	-0.520574	1.06053
105011178	chr14:105011178:C:T	1.39884e-05	-1.07666e-10	-1.25764	2.17252e-05	-1.07666e-10	-1.23335	2.2094e-05	-1.07666e-10	-1.24659
105011262	chr14:105011262:C:G	1.52822e-05	-1.07666e-10	-1.16919	2.27935e-05	-1.07666e-10	-1.18535	2.3526e-05	-1.07666e-10	-1.1838
105011276	chr14:105011276:T:C	3.09404e-05	-0.985575	0.521766	3.0978e-05	-0.867495	-0.0110502	3.08902e-05	-1	0.0885374
105011765	chr14:105011765:G:A	0.000139233	2.37845	-1.33817	0.000277184	2.68398	-1.37112	0.000211298	2.38483	-1.37346
105012247	chr14:105012247:A:G	4.53259e-05	-0.881156	0.799161	4.47117e-05	-0.752409	0.24082	4.45661e-05	-0.895842	0.350914
105012519	chr14:105012519:C:T	2.38451e-05	-1.07666e-10	-0.724296	3.52478e-05	-1.07666e-10	-0.74942	3.58634e-05	-1.07666e-10	-0.762186
105012669	chr14:105012669:T:C	5.71004e-05	-1.07666e-10	0.148938	0.000112688	-1.07666e-10	0.412795	0.000100984	-1.07666e-10	0.273059
105012861	chr14:105012861:G:A	2.25146e-05	-0.781709	-3.65436e-10	3.24107e-05	-0.833335	-3.65436e-10	3.49382e-05	-0.788322	-3.65436e-10
105013153	chr14:105013153:T:C	4.29643e-05	-0.726203	0.590699	7.46421e-05	-0.649113	0.649994	7.0801e-05	-0.705489	0.623461
105013471	chr14:105013471:G:A	1.28422e-05	-1.07666e-10	-1.34314	1.92808e-05	-1.07666e-10	-1.35271	1.98244e-05	-1.07666e-10	-1.35499
105013688	chr14:105013688:G:A	1.77069e-05	0.305817	-1.32773	3.29075e-05	0.554174	-1.3723	2.66389e-05	0.313457	-1.37299
105013730	chr14:105013730:G:A	1.12885e-05	-1.47208	-3.65436e-10	1.67603e-05	-1.49281	-3.65436e-10	1.7696e-05	-1.46856	-3.65436e-10
105013817	chr14:105013817:C:T	2.71286e-06	-1.53814	-1.35973	4.16309e-06	-1.54256	-1.343	4.2903e-06	-1.53899	-1.34655
105013900	chr14:105013900:G:A	1.86892e-05	0.342001	-1.30993	3.41452e-05	0.592246	-1.37345	2.7716e-05	0.349723	-1.36962
105013903	chr14:105013903:G:A	1.87069e-05	0.340145	-1.30713	3.4079e-05	0.590211	-1.37335	2.76827e-05	0.347802	-1.3689
105014091	chr14:105014091:G:C	4.87636e-05	-0.840562	0.831672	4.80234e-05	-0.70794	0.267804	4.77629e-05	-0.855958	0.380306
105014250	chr14:105014250:C:T	0.000132074	2.32342	-1.33593	0.000261483	2.62619	-1.37165	0.000200075	2.33016	-1.37337
105014304	chr14:105014304:A:G	1.10823e-05	-0.750032	-0.740493	1.72174e-05	-0.663757	-0.802144	1.72502e-05	-0.726639	-0.767438
105014358	chr14:105014358:G:A	1.49768e-05	-1.07666e-10	-1.18937	2.44429e-05	-1.07666e-10	-1.11548	2.4152e-05	-1.07666e-10	-1.15754
105014433	chr14:105014433:T:A	4.09828e-05	-0.837535	0.654813	4.14315e-05	-0.704709	0.116927	4.09262e-05	-0.852959	0.222826
105014821	chr14:105014821:C:A	0.000147685	2.43926	-1.34006	0.000294922	2.74256	-1.36767	0.000224089	2.443	-1.37286
105015430	chr14:105015430:G:A	1.51144e-05	-1.07666e-10	-1.18023	2.29532e-05	-1.07666e-10	-1.17836	2.42161e-05	-1.07666e-10	-1.15489
105015590	chr14:105015590:C:T	4.0676e-05	-0.717867	0.527631	7.05047e-05	-0.640651	0.584506	6.69863e-05	-0.697503	0.560089
105015651	chr14:105015651:A:G	4.16753e-05	-0.750802	0.584837	7.22114e-05	-0.675986	0.64376	6.8733e-05	-0.730959	0.619286
105015899	chr14:105015899:A:T	1.70921e-05	-1.07666e-10	-1.05726	2.72989e-05	-1.07666e-10	-1.00498	2.79652e-05	-1.07666e-10	-1.01094
105015939	chr14:105015939:C:T	1.94361e-05	0.371897	-1.30064	3.52843e-05	0.624546	-1.37293	2.86268e-05	0.379543	-1.3671
105016015	chr14:105016015:G:A	0.000132316	2.35272	-1.3634	0.000275419	2.64941	-1.34294	0.000207867	2.35337	-1.35837
105016036	chr14:105016036:A:T	5.16468e-05	-0.729166	0.77772	9.00575e-05	-0.653352	0.841977	8.52801e-05	-0.708893	0.812933
105016041	chr14:105016041:A:G	0.000220975	1.50218	-3.65436e-10	0.000302931	1.40168	-3.65436e-10	0.000342169	1.4934	-3.65436e-10
105016292	chr14:105016292:C:T	4.36087e-05	-0.858176	0.737559	4.34822e-05	-0.72732	0.187848	4.31649e-05	-0.873009	0.296134
105017335	chr14:105017335:C:T	1.30169e-05	-1.07666e-10	-1.32963	2.05288e-05	-1.07666e-10	-1.29	2.06506e-05	-1.07666e-10	-1.31416
105017702	chr14:105017702:G:A	4.30856e-05	-0.88755	0.754866	4.27408e-05	-0.759093	0.202423	4.25898e-05	-0.901671	0.311384
105017947	chr14:105017947:C:T	5.31737e-05	0.871703	-0.794012	6.88118e-05	1.02352	-1.10397	6.31813e-05	0.836201	-1.03209
105018444	chr14:105018444:A:G	7.89041e-06	-0.868899	-0.961326	1.22539e-05	-0.784925	-1.02106	1.21419e-05	-0.842596	-1.00264
105018699	chr14:105018699:C:G	4.42877e-05	-0.871782	0.766616	4.39134e-05	-0.741811	0.212206	4.37476e-05	-0.886288	0.322822
105018757	chr14:105018757:G:A	5.66057e-05	-0.862299	1.00254	5.46543e-05	-0.729189	0.418393	5.45371e-05	-0.876321	0.5333
105018918	chr14:105018918:GT:G	0.00010191	-1.07666e-10	0.728213	0.000211255	-1.07666e-10	1.04124	0.000184863	-1.07666e-10	0.87771
105019009	chr14:105019009:T:G	1.24914e-05	-1.07666e-10	-1.37083	1.90146e-05	-1.07666e-10	-1.36662	1.95722e-05	-1.07666e-10	-1.36779
105019217	chr14:105019217:G:A	1.34319e-05	-1.07666e-10	-1.29824	2.11588e-05	-1.07666e-10	-1.25977	2.14864e-05	-1.07666e-10	-1.27448
105019820	chr14:105019820:G:A	1.08345e-05	-0.799978	-0.713157	1.30382e-05	-0.67958	-1.06436	1.2603e-05	-0.821525	-0.98644
105019943	chr14:105019943:C:A	0.000162104	2.49932	-1.30695	0.00031194	2.80447	-1.37348	0.000238533	2.50336	-1.37076
105020176	chr14:105020176:C:T	1.02721e-05	-0.863027	-0.703415	1.22633e-05	-0.74772	-1.05749	1.19341e-05	-0.883738	-0.978766
105020392	chr14:105020392:G:A	1.00262e-05	-0.894482	-0.696186	1.19216e-05	-0.782131	-1.05134	1.1646e-05	-0.915169	-0.971768
105020412	chr14:105020412:G:A	1.22058e-05	-0.113837	-1.28012	2.02255e-05	0.0669653	-1.37185	1.76298e-05	-0.107836	-1.36448
105020421	chr14:105020421:C:T	1.11556e-05	-0.802534	-0.681399	1.32902e-05	-0.682923	-1.04187	1.28922e-05	-0.8249	-0.960377
105020510	chr14:105020510:G:A	1.29898e-05	-1.07666e-10	-1.33171	1.8962e-05	-1.07666e-10	-1.36939	1.97383e-05	-1.07666e-10	-1.35934
105020594	chr14:105020594:G:A	9.30257e-06	-1.00861	-0.656975	1.08111e-05	-0.907168	-1.02408	1.07338e-05	-1.0271	-0.941402
105020846	chr14:105020846:G:A	1.34011e-05	-1.07666e-10	-1.30054	2.29756e-05	-1.07666e-10	-1.17739	2.14089e-05	-1.07666e-10	-1.2781
105021303	chr14:105021303:C:G	0.000208689	1.44497	-3.65436e-10	0.000295795	1.37784	-3.65436e-10	0.000321332	1.43057	-3.65436e-10
105021480	chr14:105021480:G:T	0.000126082	0.672569	0.268488	0.000141869	0.839344	-0.196263	0.000130387	0.639411	-0.110804
105021660	chr14:105021660:T:G	9.87559e-06	-0.896889	-0.708919	1.17724e-05	-0.784977	-1.06109	1.14899e-05	-0.917627	-0.982805
105022482	chr14:105022482:G:T	1.04506e-05	-0.772952	-0.776264	1.64162e-05	-0.690696	-0.822859	1.66051e-05	-0.748887	-0.783306
105022780	chr14:105022780:G:A	5.26018e-05	-1.07666e-10	0.0668775	9.27444e-05	-1.07666e-10	0.218023	9.27452e-05	-1.07666e-10	0.187953
105023575	chr14:105023575:T:C	9.52208e-06	-0.415044	-1.22722	1.69405e-05	-0.153281	-1.32883	1.41971e-05	-0.385795	-1.30307
105023728	chr14:105023728:TGAA:T	3.29379e-05	-0.905337	0.504087	3.34398e-05	-0.782146	-0.0199305	3.30141e-05	-0.923079	0.0781127
105024009	chr14:105024009:C:T	2.33179e-05	-1.07666e-10	-0.746653	3.45035e-05	-1.07666e-10	-0.770764	3.51552e-05	-1.07666e-10	-0.782129
105024646	chr14:105024646:G:A	0.000185867	1.32916	-3.65436e-10	0.000263735	1.26312	-3.65436e-10	0.000286295	1.31512	-3.65436e-10
105024753	chr14:105024753:CTG:C	3.6206e-05	-0.948614	0.641965	4.17655e-05	-0.821971	0.242217	3.71186e-05	-0.964765	0.236981
105025151	chr14:105025151:A:G	1.24699e-05	-1.07666e-10	-1.37256	1.89476e-05	-1.07666e-10	-1.37015	1.95534e-05	-1.07666e-10	-1.36875
105025464	chr14:105025464:C:T	1.24584e-05	-1.07666e-10	-1.37347	1.89018e-05	-1.07666e-10	-1.37257	1.94943e-05	-1.07666e-10	-1.37178
105025480	chr14:105025480:C:T	1.2952e-05	-1.07666e-10	-1.33463	1.94548e-05	-1.07666e-10	-1.34373	1.99587e-05	-1.07666e-10	-1.34824
105025798	chr14:105025798:TAAAC:T	1.56484e-05	-1.07666e-10	-1.14551	2.3764e-05	-1.07666e-10	-1.14365	2.51505e-05	-1.07666e-10	-1.11703
105026017	chr14:105026017:TACTG:T	0.000101528	2.02245	-1.29799	0.000191806	2.3178	-1.37313	0.000149034	2.03096	-1.36869
105026165	chr14:105026165:TAAGTC:T	1.53553e-05	-1.07666e-10	-1.16441	2.34359e-05	-1.07666e-10	-1.15755	2.46626e-05	-1.07666e-10	-1.13662
105026458	chr14:105026458:G:A	1.32908e-05	-1.07666e-10	-1.3088	2.00297e-05	-1.07666e-10	-1.31461	2.06233e-05	-1.07666e-10	-1.31548
105026698	chr14:105026698:AC:A	6.4299e-05	-0.697287	0.964958	6.37134e-05	-0.556281	0.398852	6.22558e-05	-0.718059	0.507408
105026773	chr14:105026773:C:G	9.17933e-05	1.91203	-1.28836	0.000170853	2.20114	-1.37216	0.000133653	1.91932	-1.36598
105026838	chr14:105026838:C:T	1.56029e-05	0.146585	-1.295	2.76508e-05	0.381112	-1.37328	2.2798e-05	0.153744	-1.36897
105026895	chr14:105026895:AAAT:A	1.57684e-05	0.129817	-1.26768	2.72434e-05	0.362924	-1.36994	2.26092e-05	0.137287	-1.36083
105027758	chr14:105027758:C:G	1.26281e-05	-1.07666e-10	-1.35995	1.94286e-05	-1.07666e-10	-1.34508	1.98821e-05	-1.07666e-10	-1.35208
105028066	chr14:105028066:A:G	0.000184156	1.31991	-3.65436e-10	0.000195927	0.965919	-3.65436e-10	0.000268536	1.25108	-3.65436e-10
105029032	chr14:105029032:C:T	0.000105328	2.05595	-1.29475	0.000198023	2.34937	-1.37281	0.000154203	2.0641	-1.36773
105029213	chr14:105029213:T:G	5.30607e-06	-1.01092	-1.2161	1.06427e-05	-0.877251	-1.0697	9.56545e-06	-0.970332	-1.11341
105029225	chr14:105029225:G:A	1.31068e-05	-1.07666e-10	-1.32274	1.96607e-05	-1.07666e-10	-1.3332	2.01537e-05	-1.07666e-10	-1.33852
105029326	chr14:105029326:C:T	1.44191e-05	-1.07666e-10	-1.22732	2.00299e-05	-1.07666e-10	-1.3146	2.12297e-05	-1.07666e-10	-1.2865
105029549	chr14:105029549:T:C	1.7317e-05	0.224463	-1.26865	3.00973e-05	0.462836	-1.37023	2.48479e-05	0.232136	-1.36126
105029808	chr14:105029808:G:A	1.67212e-05	0.196861	-1.27606	2.91956e-05	0.433612	-1.37142	2.41131e-05	0.20455	-1.3637
105029938	chr14:105029938:C:T	1.43303e-05	-0.696207	-0.537288	1.59385e-05	-0.577933	-0.965156	1.54746e-05	-0.723371	-0.879333
105030061	chr14:105030061:T:C	1.69059e-05	-1.07666e-10	-1.06821	2.7008e-05	-1.07666e-10	-1.01569	2.76651e-05	-1.07666e-10	-1.02173
105030331	chr14:105030331:C:T	0.000129461	-1.07666e-10	0.967508	0.000274147	-1.07666e-10	1.30184	0.000237425	-1.07666e-10	1.12795
105030486	chr14:105030486:T:G	1.31173e-05	-1.07666e-10	-1.32194	1.89714e-05	-1.07666e-10	-1.36889	1.97719e-05	-1.07666e-10	-1.35764
105031163	chr14:105031163:G:A	1.64005e-05	-0.531338	-0.567223	2.46933e-05	-0.348085	-0.757206	2.1667e-05	-0.533121	-0.732991
105031278	chr14:105031278:C:T	1.36906e-05	-1.07666e-10	-1.27916	2.03544e-05	-1.07666e-10	-1.29853	2.0915e-05	-1.07666e-10	-1.30143
105031279	chr14:105031279:A:G	2.61138e-05	0.10458	-0.73799	4.95376e-05	0.155148	-0.564241	4.64586e-05	0.117063	-0.620404
105031282	chr14:105031282:T:C	1.7667e-05	-0.499524	-0.524648	2.65134e-05	-0.314233	-0.719939	2.32359e-05	-0.501654	-0.69455
105031573	chr14:105031573:G:A	1.52575e-05	-0.589042	-0.581758	2.29063e-05	-0.410525	-0.769888	2.02058e-05	-0.590666	-0.745268
105031574	chr14:105031574:C:T	8.47271e-05	1.91354	-1.36998	0.000176759	2.20602	-1.34306	0.000135633	1.9267	-1.35865
105031803	chr14:105031803:A:G	7.26444e-06	-1.10048	-0.812398	1.38954e-05	-1.05697	-0.623299	1.29943e-05	-1.09257	-0.684822
105031885	chr14:105031885:G:C	1.93905e-05	-1.07666e-10	-0.931092	2.77502e-05	-1.07666e-10	-0.988582	2.80407e-05	-1.07666e-10	-1.00825
105032448	chr14:105032448:G:A	7.60041e-06	-1.07452	-0.793153	1.45994e-05	-1.02988	-0.600969	1.36146e-05	-1.06639	-0.664366
105032736	chr14:105032736:T:C	7.89523e-06	-1.03931	-0.790306	1.51708e-05	-0.992709	-0.59974	1.41501e-05	-1.03062	-0.661564
105033159	chr14:105033159:A:G	1.57771e-05	-1.07666e-10	-1.13731	2.46211e-05	-1.07666e-10	-1.10822	2.54795e-05	-1.07666e-10	-1.10403
105033446	chr14:105033446:C:A	1.28805e-05	-1.07666e-10	-1.34016	2.13926e-05	-1.07666e-10	-1.24878	2.12278e-05	-1.07666e-10	-1.28659
105033821	chr14:105033821:C:T	0.000105441	-0.755478	1.51776	0.00015178	-0.576038	1.28665	0.000127648	-0.75198	1.25936
105034078	chr14:105034078:T:C	0.000100377	-0.698023	1.41108	0.000149393	-0.510601	1.20536	0.000124414	-0.692796	1.17451
105034189	chr14:105034189:G:A	1.24676e-05	-1.07666e-10	-1.37274	1.93817e-05	-1.07666e-10	-1.34749	1.96609e-05	-1.07666e-10	-1.36327
105034216	chr14:105034216:A:G	3.41351e-05	0.129932	-0.495479	4.82044e-05	0.203241	-0.639615	5.06954e-05	0.16459	-0.580656
105034525	chr14:105034525:A:G	1.32585e-05	-1.07666e-10	-1.31123	2.02618e-05	-1.07666e-10	-1.30309	2.10113e-05	-1.07666e-10	-1.29684
105034546	chr14:105034546:C:T	2.27298e-05	-1.07666e-10	-0.772196	3.36699e-05	-1.07666e-10	-0.795221	3.42553e-05	-1.07666e-10	-0.808061
105034860	chr14:105034860:C:T	2.24939e-05	-1.07666e-10	-0.78263	3.32939e-05	-1.07666e-10	-0.806451	3.38761e-05	-1.07666e-10	-0.819192
105035298	chr14:105035298:T:C	1.26777e-05	-1.07666e-10	-1.35603	2.07522e-05	-1.07666e-10	-1.27917	2.07927e-05	-1.07666e-10	-1.3073
105035957	chr14:105035957:G:A	1.25555e-05	-1.07666e-10	-1.36572	1.89341e-05	-1.07666e-10	-1.37086	1.95449e-05	-1.07666e-10	-1.36919
105036102	chr14:105036102:C:T	4.05361e-05	-0.193681	-3.65436e-10	5.36594e-05	-0.329168	-3.65436e-10	6.22409e-05	-0.21089	-3.65436e-10
105036466	chr14:105036466:T:C	1.26115e-05	-1.07666e-10	-1.36126	2.05138e-05	-1.07666e-10	-1.29073	2.05871e-05	-1.07666e-10	-1.31724
105036630	chr14:105036630:G:A	1.26028e-05	-1.07666e-10	-1.36195	2.04566e-05	-1.07666e-10	-1.29352	2.05457e-05	-1.07666e-10	-1.31925
105036791	chr14:105036791:AG:A	3.15475e-05	-1.07666e-10	-0.444378	4.4824e-05	-1.07666e-10	-0.509081	4.45215e-05	-1.07666e-10	-0.545931
105036793	chr14:105036793:A:G	1.2558e-05	-1.07666e-10	-1.36552	2.03626e-05	-1.07666e-10	-1.29812	2.04774e-05	-1.07666e-10	-1.32258
105037192	chr14:105037192:G:A	1.25436e-05	-1.07666e-10	-1.36666	1.90763e-05	-1.07666e-10	-1.36338	1.9716e-05	-1.07666e-10	-1.36047
105037240	chr14:105037240:A:G	1.26353e-05	-1.07666e-10	-1.35938	2.05523e-05	-1.07666e-10	-1.28885	2.05612e-05	-1.07666e-10	-1.3185
105037304	chr14:105037304:C:T	2.31731e-05	-0.752882	-3.65436e-10	4.01163e-05	-0.620042	-3.65436e-10	3.55894e-05	-0.769855	-3.65436e-10
105037339	chr14:105037339:T:C	2.69395e-05	0.274419	-0.876698	3.92144e-05	0.359061	-1.00184	4.0211e-05	0.320876	-0.968637
105037566	chr14:105037566:C:T	1.40877e-05	-1.25057	-3.65436e-10	2.53349e-05	-1.07964	-3.65436e-10	2.13675e-05	-1.28003	-3.65436e-10
105038666	chr14:105038666:T:C	7.78816e-05	1.81805	-1.35873	0.000152986	2.08098	-1.36246	0.000121215	1.82635	-1.37068
105038783	chr14:105038783:C:T	1.42735e-05	-1.23747	-3.65436e-10	2.57605e-05	-1.06298	-3.65436e-10	2.16452e-05	-1.26712	-3.65436e-10
105038800	chr14:105038800:T:A	0.000111518	-1.07666e-10	0.818314	0.000225568	-1.07666e-10	1.1068	0.000195986	-1.07666e-10	0.936138
105038933	chr14:105038933:C:T	6.93842e-05	-0.613958	0.957743	0.000106973	-0.417501	0.77825	8.93789e-05	-0.61116	0.762142
105039013	chr14:105039013:C:T	1.47016e-05	-1.20792	-3.65436e-10	2.67448e-05	-1.02548	-3.65436e-10	2.22869e-05	-1.2379	-3.65436e-10
105039912	chr14:105039912:A:G	1.14317e-05	-0.754349	-0.70513	1.36526e-05	-0.635535	-1.06236	1.32283e-05	-0.778971	-0.980575
105041045	chr14:105041045:C:T	3.97234e-05	-0.879796	0.665863	3.92928e-05	-0.756584	0.115802	3.90722e-05	-0.896608	0.220116
105041280	chr14:105041280:A:C	1.24586e-05	-1.07666e-10	-1.37346	1.8925e-05	-1.07666e-10	-1.37134	1.94735e-05	-1.07666e-10	-1.37285
105041300	chr14:105041300:C:A	1.21567e-05	-0.751015	-0.646974	1.42183e-05	-0.632487	-1.0248	1.38917e-05	-0.772835	-0.937773
105042112	chr14:105042112:T:G	1.25518e-05	-1.07666e-10	-1.36601	1.92967e-05	-1.07666e-10	-1.35189	1.97148e-05	-1.07666e-10	-1.36053
105042240	chr14:105042240:A:G	7.70486e-05	1.13266	-0.684095	0.00011556	1.4219	-0.983937	9.78924e-05	1.15317	-0.911199
105042329	chr14:105042329:A:G	0.000311045	1.21772	0.626346	0.000428754	1.53245	0.21661	0.000355911	1.24524	0.287534
105042661	chr14:105042661:G:T	8.35901e-05	1.18063	-0.650582	0.00012474	1.47255	-0.95814	0.000105419	1.1988	-0.882758
105042905	chr14:105042905:A:G	0.000233389	0.658118	0.898713	0.000251329	0.809607	0.405333	0.00024646	0.665348	0.499949
105042949	chr14:105042949:G:A	1.249e-05	-1.07666e-10	-1.37095	1.88846e-05	-1.07666e-10	-1.37348	1.94705e-05	-1.07666e-10	-1.373
105043639	chr14:105043639:A:G	1.25045e-05	-1.07666e-10	-1.36979	1.88931e-05	-1.07666e-10	-1.37302	1.94816e-05	-1.07666e-10	-1.37243
105044138	chr14:105044138:T:C	1.1632e-05	-1.49462	0.052509	1.77819e-05	-1.50617	0.0725257	1.91588e-05	-1.49648	0.107338
105044174	chr14:105044174:A:C	0.000117336	-1.52703	2.39619	0.000253536	-1.53768	2.76137	0.00024426	-1.5302	2.68653
105044277	chr14:105044277:G:A	5.09138e-06	-1.04272	-1.22561	6.87753e-06	-1.05736	-1.32621	7.58822e-06	-1.0033	-1.31201
105044374	chr14:105044374:C:T	1.24862e-05	-1.07666e-10	-1.37125	1.89031e-05	-1.07666e-10	-1.3725	1.94671e-05	-1.07666e-10	-1.37317
105044812	chr14:105044812:G:C	1.74743e-05	-1.07666e-10	-1.03514	2.96056e-05	-1.07666e-10	-0.923861	2.86179e-05	-1.07666e-10	-0.98787
105044944	chr14:105044944:T:C	3.66251e-05	-1.51324	1.2181	6.39622e-05	-1.52468	1.37115	6.89614e-05	-1.51634	1.40798
105044972	chr14:105044972:T:C	3.7442e-05	-1.51036	1.23728	6.5383e-05	-1.52227	1.39071	7.05613e-05	-1.51359	1.42817
105045526	chr14:105045526:T:C	7.54715e-05	-1.53296	1.96085	0.000158082	-1.54202	2.29331	0.000154421	-1.53573	2.23351
105045774	chr14:105045774:C:T	1.56305e-05	-1.07666e-10	-1.14665	2.33376e-05	-1.07666e-10	-1.16176	2.38602e-05	-1.07666e-10	-1.16969
105046031	chr14:105046031:G:C	9.10909e-05	-1.39859	2.01458	0.000205289	-1.42803	2.44062	0.000199847	-1.40225	2.3579
105046391	chr14:105046391:T:TA	1.13917e-05	-1.46299	-3.65436e-10	1.73101e-05	-1.46054	-3.65436e-10	1.80662e-05	-1.44786	-3.65436e-10
105046960	chr14:105046960:T:C	1.26087e-05	-1.36149	-3.65436e-10	1.91685e-05	-1.35855	-3.65436e-10	1.95625e-05	-1.36829	-3.65436e-10
105047236	chr14:105047236:G:A	1.77046e-05	-1.07666e-10	-1.02205	2.68923e-05	-1.07666e-10	-1.01998	2.84408e-05	-1.07666e-10	-0.994078
105047464	chr14:105047464:G:A	1.67193e-05	-1.07666e-10	-1.07931	2.81171e-05	-1.07666e-10	-0.975446	2.72952e-05	-1.07666e-10	-1.03519
105048063	chr14:105048063:C:T	2.68031e-05	-1.07666e-10	-0.607357	4.49161e-05	-1.07666e-10	-0.507028	4.63665e-05	-1.07666e-10	-0.505326
105048369	chr14:105048369:G:A	1.30277e-05	-1.07666e-10	-1.3288	2.05498e-05	-1.07666e-10	-1.28897	2.06889e-05	-1.07666e-10	-1.31231
105048508	chr14:105048508:G:A	7.37594e-05	-1.07666e-10	0.404935	0.000125537	-1.07666e-10	0.520773	0.000124179	-1.07666e-10	0.479823
105048625	chr14:105048625:T:C	2.91434e-05	-1.07666e-10	-0.523645	5.45527e-05	-1.07666e-10	-0.312658	5.23924e-05	-1.07666e-10	-0.38314
105048766	chr14:105048766:G:A	1.93922e-05	-1.15398	0.22298	3.25418e-05	-1.17683	0.347531	3.52601e-05	-1.14467	0.36552
105048772	chr14:105048772:A:G	3.19866e-05	-1.07666e-10	-0.430558	5.98936e-05	-1.07666e-10	-0.219255	5.76677e-05	-1.07666e-10	-0.287204
105048882	chr14:105048882:A:G	1.11845e-05	-1.48135	-3.65436e-10	1.64647e-05	-1.51061	-3.65436e-10	1.74842e-05	-1.4806	-3.65436e-10
105048899	chr14:105048899:G:T	6.76899e-05	-1.07666e-10	0.319063	0.000114633	-1.07666e-10	0.429914	0.000113685	-1.07666e-10	0.391529
105048900	chr14:105048900:C:T	6.71051e-05	-1.07666e-10	0.310387	0.000113612	-1.07666e-10	0.420962	0.000112683	-1.07666e-10	0.382674
105049463	chr14:105049463:A:G	1.56564e-05	-1.1779	0.0329031	2.60471e-05	-1.20224	0.150321	2.81292e-05	-1.17005	0.164953
105049492	chr14:105049492:A:G	6.314e-05	-1.42028	1.66976	0.000141702	-1.44934	2.09124	0.000138307	-1.42467	2.01225
105049889	chr14:105049889:C:T	5.3439e-05	1.45502	-1.37235	0.000114302	1.7069	-1.27988	8.95307e-05	1.46206	-1.30938
105050625	chr14:105050625:G:A	7.25743e-05	-1.07666e-10	0.388737	0.000122622	-1.07666e-10	0.49728	0.000129685	-1.07666e-10	0.523205
105051408	chr14:105051408:C:T	1.24683e-05	-1.07666e-10	-1.37268	1.88851e-05	-1.07666e-10	-1.37345	1.94627e-05	-1.07666e-10	-1.3734
105052119	chr14:105052119:A:C	9.13244e-05	-1.54296	2.16151	0.000182099	-1.54572	2.43844	0.000179142	-1.54122	2.38749
105052503	chr14:105052503:T:C	1.50457e-05	-1.07666e-10	-1.18478	2.31617e-05	-1.07666e-10	-1.16932	2.41198e-05	-1.07666e-10	-1.15887
105052879	chr14:105052879:A:G	1.67246e-05	-1.07666e-10	-1.079	2.53765e-05	-1.07666e-10	-1.078	2.69579e-05	-1.07666e-10	-1.04763
105053310	chr14:105053310:G:A	0.000158483	1.16978	-3.65436e-10	0.000169729	0.82238	-3.65436e-10	0.000230611	1.09883	-3.65436e-10
105053487	chr14:105053487:T:A	2.69849e-05	-1.07666e-10	-0.600596	4.21573e-05	-1.07666e-10	-0.570416	4.38659e-05	-1.07666e-10	-0.560765
105053518	chr14:105053518:T:C	1.33877e-05	-1.07666e-10	-1.30153	1.94116e-05	-1.07666e-10	-1.34595	2.01451e-05	-1.07666e-10	-1.33894
105053767	chr14:105053767:G:A	2.31528e-05	-1.07666e-10	-0.753759	3.63562e-05	-1.07666e-10	-0.718459	3.90603e-05	-1.07666e-10	-0.676796
105054338	chr14:105054338:C:T	1.67241e-05	0.190597	-1.26962	2.28973e-05	0.187751	-1.36856	2.35062e-05	0.176227	-1.36087
105054493	chr14:105054493:G:A	2.47927e-05	-1.07666e-10	-0.685324	3.80672e-05	-1.07666e-10	-0.672471	3.77015e-05	-1.07666e-10	-0.712204
105054571	chr14:105054571:C:T	4.12437e-05	-0.176374	-3.65436e-10	5.88364e-05	-0.237063	-3.65436e-10	6.32876e-05	-0.194214	-3.65436e-10
105054862	chr14:105054862:A:G	1.23634e-05	-1.38113	-3.65436e-10	1.8942e-05	-1.37044	-3.65436e-10	1.91859e-05	-1.38773	-3.65436e-10
105055003	chr14:105055003:A:G	0.00013226	0.599414	0.389484	0.000141578	0.624733	0.0162916	0.000152653	0.585697	0.100568
105055567	chr14:105055567:C:T	1.32151e-05	-1.07666e-10	-1.31451	1.98249e-05	-1.07666e-10	-1.32489	2.02992e-05	-1.07666e-10	-1.33132
105055864	chr14:105055864:C:T	1.39975e-05	0.0345619	-1.29156	1.95165e-05	0.0317099	-1.37227	1.99296e-05	0.0174019	-1.3671
105055940	chr14:105055940:T:C	1.29556e-05	-1.07666e-10	-1.33435	1.944e-05	-1.07666e-10	-1.34449	2.00149e-05	-1.07666e-10	-1.34542
105056047	chr14:105056047:A:T	1.54311e-05	-1.07666e-10	-1.15949	2.37728e-05	-1.07666e-10	-1.14328	2.47907e-05	-1.07666e-10	-1.13143
105057058	chr14:105057058:G:A	1.36034e-05	-1.07666e-10	-1.28555	2.03548e-05	-1.07666e-10	-1.29851	2.08112e-05	-1.07666e-10	-1.30641
105057326	chr14:105057326:G:A	0.000114031	0.699708	0.140888	0.000131909	0.73498	-0.16469	0.000138785	0.686257	-0.095235
105057399	chr14:105057399:T:C	1.64611e-05	-1.07666e-10	-1.09488	2.6624e-05	-1.07666e-10	-1.03001	2.66153e-05	-1.07666e-10	-1.06042
105057480	chr14:105057480:G:A	1.23681e-05	-0.0720359	-1.30872	1.75538e-05	-0.0731607	-1.37339	1.79217e-05	-0.085032	-1.37086
105057684	chr14:105057684:C:G	4.37895e-05	-0.116479	-3.65436e-10	7.67858e-05	0.0291962	-3.65436e-10	7.10238e-05	-0.0788868	-3.65436e-10
105057805	chr14:105057805:T:C	1.44194e-05	0.0927811	-1.32008	2.07253e-05	0.0929771	-1.37345	2.11171e-05	0.080321	-1.37214
105057855	chr14:105057855:G:A	1.29601e-05	-1.07666e-10	-1.334	2.01055e-05	-1.07666e-10	-1.31083	2.0467e-05	-1.07666e-10	-1.32309
105057937	chr14:105057937:C:T	1.41959e-05	-1.07666e-10	-1.24292	2.06242e-05	-1.07666e-10	-1.28536	2.11438e-05	-1.07666e-10	-1.29056
105059433	chr14:105059433:C:G	1.57059e-05	-1.07666e-10	-1.14184	2.46873e-05	-1.07666e-10	-1.10554	2.50342e-05	-1.07666e-10	-1.12166
105059650	chr14:105059650:A:G	1.54822e-05	-1.07666e-10	-1.15618	2.38621e-05	-1.07666e-10	-1.13953	2.48816e-05	-1.07666e-10	-1.12777
105060120	chr14:105060120:G:A	1.96861e-05	-1.07666e-10	-0.915963	3.09744e-05	-1.07666e-10	-0.878664	3.22453e-05	-1.07666e-10	-0.86853
105060412	chr14:105060412:C:T	1.55018e-05	-1.07666e-10	-1.15492	2.3894e-05	-1.07666e-10	-1.1382	2.49164e-05	-1.07666e-10	-1.12638
105060482	chr14:105060482:T:C	1.29372e-05	-1.07666e-10	-1.33577	1.94534e-05	-1.07666e-10	-1.3438	1.99471e-05	-1.07666e-10	-1.34882
105060741	chr14:105060741:C:G	1.63816e-05	-1.07666e-10	-1.09971	2.35725e-05	-1.07666e-10	-1.15174	2.48064e-05	-1.07666e-10	-1.1308
105060779	chr14:105060779:C:T	1.61518e-05	0.107258	-1.2211	2.10704e-05	0.0992898	-1.36325	2.19159e-05	0.0903081	-1.345
105060874	chr14:105060874:G:A	1.16905e-05	-1.47686	0.0397619	2.02935e-05	-1.47099	0.169468	2.01969e-05	-1.48417	0.147802
105060921	chr14:105060921:C:T	1.13155e-05	-1.4697	-3.65436e-10	1.87024e-05	-1.38317	-3.65436e-10	1.78819e-05	-1.45812	-3.65436e-10
105060969	chr14:105060969:A:AG	1.53582e-05	-1.07666e-10	-1.16423	2.53575e-05	-1.07666e-10	-1.07875	2.59501e-05	-1.07666e-10	-1.08573
105061338	chr14:105061338:C:T	1.93413e-05	-1.07666e-10	-0.933633	3.0383e-05	-1.07666e-10	-0.897941	3.16086e-05	-1.07666e-10	-0.888472
105061362	chr14:105061362:C:T	1.26567e-05	-1.07666e-10	-1.35769	1.94962e-05	-1.07666e-10	-1.34161	1.99116e-05	-1.07666e-10	-1.3506
105061398	chr14:105061398:C:T	5.2761e-06	-1.36875	-0.863938	6.78546e-06	-1.33696	-1.06008	6.99695e-06	-1.35865	-1.03778
105061465	chr14:105061465:G:A	2.64958e-05	-1.07666e-10	-0.618888	3.92482e-05	-1.07666e-10	-0.641919	4.0021e-05	-1.07666e-10	-0.652498
105061875	chr14:105061875:T:C	2.13111e-05	0.16393	-1.00057	2.76517e-05	0.183654	-1.17579	2.88041e-05	0.164551	-1.14594
105062155	chr14:105062155:G:A	1.4999e-05	-1.07666e-10	-1.18789	2.32542e-05	-1.07666e-10	-1.16534	2.42611e-05	-1.07666e-10	-1.15303
105062228	chr14:105062228:T:C	1.34419e-05	-1.07666e-10	-1.2975	2.04921e-05	-1.07666e-10	-1.29178	2.13112e-05	-1.07666e-10	-1.28267
105062603	chr14:105062603:C:T	1.14123e-05	-0.10115	-1.36003	1.77397e-05	-0.0976379	-1.33838	1.74938e-05	-0.121645	-1.35841
105062932	chr14:105062932:A:G	1.31015e-05	-1.07666e-10	-1.32315	1.99813e-05	-1.07666e-10	-1.31703	2.06254e-05	-1.07666e-10	-1.31538
105063131	chr14:105063131:G:A	1.7863e-05	-1.01314	-3.65436e-10	2.99344e-05	-0.912815	-3.65436e-10	2.77653e-05	-1.01811	-3.65436e-10
105063193	chr14:105063193:A:T	1.38684e-05	-0.0306066	-1.23565	1.89759e-05	-0.0141323	-1.35452	1.92214e-05	-0.0443528	-1.34153
105063619	chr14:105063619:C:T	1.35003e-05	-1.07666e-10	-1.29316	2.11252e-05	-1.07666e-10	-1.26136	2.14041e-05	-1.07666e-10	-1.27832
105063997	chr14:105063997:G:A	1.42576e-05	0.0407066	-1.27929	2.00283e-05	0.0546471	-1.36932	2.01677e-05	0.0246904	-1.36251
105064159	chr14:105064159:G:A	1.55018e-05	-1.07666e-10	-1.15492	2.3894e-05	-1.07666e-10	-1.1382	2.49164e-05	-1.07666e-10	-1.12638
105064460	chr14:105064460:A:G	1.32572e-05	-1.07666e-10	-1.31133	2.03435e-05	-1.07666e-10	-1.29906	2.12806e-05	-1.07666e-10	-1.28411
105065005	chr14:105065005:G:A	1.05036e-05	-1.54416	-3.65436e-10	1.59185e-05	-1.54434	-3.65436e-10	1.64602e-05	-1.54096	-3.65436e-10
105065087	chr14:105065087:C:A	1.72734e-05	0.178239	-1.22495	2.34912e-05	0.19533	-1.35053	2.37689e-05	0.162934	-1.33646
105065208	chr14:105065208:TC:T	1.55082e-05	-1.07666e-10	-1.1545	2.39043e-05	-1.07666e-10	-1.13777	2.49276e-05	-1.07666e-10	-1.12593
105065394	chr14:105065394:C:T	4.09276e-05	-1.07666e-10	-0.184069	6.90996e-05	-1.07666e-10	-0.0762755	6.79513e-05	-1.07666e-10	-0.123111
105065556	chr14:105065556:C:T	1.26278e-05	-1.07666e-10	-1.35997	1.90644e-05	-1.07666e-10	-1.364	1.95986e-05	-1.07666e-10	-1.36644
105065608	chr14:105065608:A:G	1.84505e-05	0.218994	-1.19978	2.46885e-05	0.234558	-1.34005	2.50246e-05	0.201379	-1.32342
105065665	chr14:105065665:T:C	1.62089e-05	0.0213264	-1.13164	2.09167e-05	0.0355923	-1.30687	2.13852e-05	0.0049595	-1.28416
105065686	chr14:105065686:G:A	1.283e-05	-1.07666e-10	-1.34409	1.93009e-05	-1.07666e-10	-1.35167	1.97357e-05	-1.07666e-10	-1.35947
105066475	chr14:105066475:A:G	5.42322e-05	0.134265	-0.036863	6.394e-05	0.17485	-0.328729	6.61067e-05	0.121815	-0.272448
105067311	chr14:105067311:T:C	1.41977e-05	-0.00357922	-1.23921	1.9442e-05	0.011292	-1.35568	1.97214e-05	-0.0168011	-1.3434
105067350	chr14:105067350:A:T	1.19189e-05	-0.1626	-1.25515	1.64304e-05	-0.149789	-1.3629	1.66599e-05	-0.175541	-1.35336
105067541	chr14:105067541:G:A	1.29154e-05	-0.101292	-1.23616	1.76388e-05	-0.087053	-1.35467	1.79192e-05	-0.113994	-1.34203
105067561	chr14:105067561:G:A	1.76338e-05	-1.491	0.464942	3.07294e-05	-1.48654	0.599931	3.06369e-05	-1.49813	0.578437
105067672	chr14:105067672:G:A	1.21078e-05	-0.163102	-1.23892	1.65102e-05	-0.150123	-1.35772	1.67704e-05	-0.175944	-1.34635
105067801	chr14:105067801:T:A	1.24758e-05	-1.07666e-10	-1.37208	1.89158e-05	-1.07666e-10	-1.37182	1.94613e-05	-1.07666e-10	-1.37348
105067956	chr14:105067956:A:G	2.40277e-05	-1.07666e-10	-0.716664	3.92244e-05	-1.07666e-10	-0.642525	4.13149e-05	-1.07666e-10	-0.620678
105068055	chr14:105068055:C:G	2.38248e-05	-1.07666e-10	-0.725149	3.88777e-05	-1.07666e-10	-0.651403	4.09445e-05	-1.07666e-10	-0.629685
105068073	chr14:105068073:T:G	2.39721e-05	-1.07666e-10	-0.718982	3.91313e-05	-1.07666e-10	-0.644902	4.12161e-05	-1.07666e-10	-0.623073
105068095	chr14:105068095:A:G	2.39899e-05	-1.07666e-10	-0.71824	3.91613e-05	-1.07666e-10	-0.644135	4.12509e-05	-1.07666e-10	-0.622229
105068766	chr14:105068766:A:G	2.21709e-05	-0.0560283	-0.741063	2.6226e-05	-0.0332136	-1.01186	2.77358e-05	-0.06182	-0.95736
105068791	chr14:105068791:AGG:A	1.14894e-05	-1.45445	-3.65436e-10	1.85157e-05	-1.39321	-3.65436e-10	1.8075e-05	-1.44737	-3.65436e-10
105068794	chr14:105068794:A:T	1.14851e-05	-1.45482	-3.65436e-10	1.85075e-05	-1.39365	-3.65436e-10	1.80683e-05	-1.44774	-3.65436e-10
105068916	chr14:105068916:G:A	1.08668e-05	-1.51016	-3.65436e-10	1.63341e-05	-1.51857	-3.65436e-10	1.70089e-05	-1.50817	-3.65436e-10
105069151	chr14:105069151:C:T	1.55039e-05	-1.07666e-10	-1.15478	2.38975e-05	-1.07666e-10	-1.13805	2.49202e-05	-1.07666e-10	-1.12622
105069367	chr14:105069367:G:A	1.39895e-05	-1.07666e-10	-1.25756	2.08873e-05	-1.07666e-10	-1.27268	2.13336e-05	-1.07666e-10	-1.28162
105069823	chr14:105069823:C:T	1.28399e-05	-1.07666e-10	-1.34332	1.96306e-05	-1.07666e-10	-1.33474	2.04491e-05	-1.07666e-10	-1.32397
105069825	chr14:105069825:T:C	0.000229167	0.269886	1.26869	0.000242949	0.31243	0.868598	0.000265382	0.256693	0.982573
105069969	chr14:105069969:G:T	1.91087e-05	-1.07666e-10	-0.945728	2.92729e-05	-1.07666e-10	-0.935163	3.10636e-05	-1.07666e-10	-0.905865
105070070	chr14:105070070:G:C	2.23415e-05	-1.07666e-10	-0.789427	3.62976e-05	-1.07666e-10	-0.720072	3.81935e-05	-1.07666e-10	-0.699236
105070324	chr14:105070324:G:A	1.28268e-05	-1.07666e-10	-1.34434	1.98455e-05	-1.07666e-10	-1.32385	2.02312e-05	-1.07666e-10	-1.33467
105070913	chr14:105070913:A:G	1.24713e-05	-1.07666e-10	-1.37244	1.88892e-05	-1.07666e-10	-1.37323	1.94632e-05	-1.07666e-10	-1.37338
105070994	chr14:105070994:T:C	1.73505e-05	-0.11619	-0.926059	2.15432e-05	-0.0956658	-1.1461	2.25356e-05	-0.123773	-1.10303
105071020	chr14:105071020:A:G	3.0891e-05	-1.07666e-10	-0.465407	4.36155e-05	-1.07666e-10	-0.536412	4.65465e-05	-1.07666e-10	-0.501452
105071430	chr14:105071430:G:A	1.15922e-05	-1.44554	-3.65436e-10	1.7026e-05	-1.47708	-3.65436e-10	1.8134e-05	-1.44411	-3.65436e-10
105071546	chr14:105071546:G:A	1.74608e-05	-1.07666e-10	-1.03591	2.64754e-05	-1.07666e-10	-1.03561	2.81027e-05	-1.07666e-10	-1.00604
105071584	chr14:105071584:G:A	1.51983e-05	-1.07666e-10	-1.17469	2.33955e-05	-1.07666e-10	-1.15928	2.43982e-05	-1.07666e-10	-1.14739
105071595	chr14:105071595:C:T	1.449e-05	-1.07666e-10	-1.22241	2.22864e-05	-1.07666e-10	-1.20785	2.32111e-05	-1.07666e-10	-1.19727
105071603	chr14:105071603:C:T	1.4381e-05	-1.07666e-10	-1.22997	2.1434e-05	-1.07666e-10	-1.24685	2.18665e-05	-1.07666e-10	-1.25695
105071853	chr14:105071853:C:T	1.76763e-05	-1.02365	-3.65436e-10	2.98731e-05	-0.914867	-3.65436e-10	2.73993e-05	-1.03138	-3.65436e-10
105071962	chr14:105071962:C:T	1.51384e-05	-0.228258	-0.95038	1.94319e-05	-0.184933	-1.15997	1.96308e-05	-0.244966	-1.11984
105072184	chr14:105072184:A:G	1.83543e-05	-0.986009	-3.65436e-10	3.15664e-05	-0.859731	-3.65436e-10	3.14906e-05	-0.892213	-3.65436e-10
105072189	chr14:105072189:C:T	1.16154e-05	-0.129137	-1.3144	1.70683e-05	-0.104419	-1.37018	1.65733e-05	-0.160652	-1.37346
105072506	chr14:105072506:A:G	6.31388e-06	-0.73505	-1.31807	1.1687e-05	-0.684433	-1.16891	1.07739e-05	-0.750183	-1.21459
105072657	chr14:105072657:G:A	1.14957e-05	-0.128976	-1.32493	1.72132e-05	-0.0931622	-1.37299	1.6684e-05	-0.154283	-1.37317
105072947	chr14:105072947:G:A	1.77059e-05	-1.07666e-10	-1.02198	2.7193e-05	-1.07666e-10	-1.00887	2.79844e-05	-1.07666e-10	-1.01025
105073102	chr14:105073102:G:A	2.11218e-05	-1.07666e-10	-0.845567	3.33406e-05	-1.07666e-10	-0.805048	3.46643e-05	-1.07666e-10	-0.796192
105073522	chr14:105073522:T:C	4.41796e-05	0.216638	-0.324248	5.53038e-05	0.278271	-0.577253	5.37145e-05	0.180818	-0.539036
105073537	chr14:105073537:C:T	3.78441e-05	-1.07666e-10	-0.262399	5.56239e-05	-1.07666e-10	-0.29321	5.65045e-05	-1.07666e-10	-0.307583
105073798	chr14:105073798:A:C	2.09175e-05	-1.07666e-10	-0.855288	3.40988e-05	-1.07666e-10	-0.782562	3.56117e-05	-1.07666e-10	-0.769229
105073876	chr14:105073876:T:C	1.68093e-05	-1.07666e-10	-1.07394	2.59922e-05	-1.07666e-10	-1.05403	2.71498e-05	-1.07666e-10	-1.04053
105073930	chr14:105073930:G:A	1.24051e-05	-1.37776	-3.65436e-10	1.85446e-05	-1.39165	-3.65436e-10	1.89197e-05	-1.4017	-3.65436e-10
105074258	chr14:105074258:G:A	2.21238e-05	-1.07666e-10	-0.79922	3.61793e-05	-1.07666e-10	-0.723337	3.77551e-05	-1.07666e-10	-0.710782
105074340	chr14:105074340:C:T	2.04108e-05	-1.5481	0.668293	3.58474e-05	-1.54809	0.815533	3.60369e-05	-1.54989	0.792529
105074415	chr14:105074415:G:A	1.96733e-05	-1.54538	0.628769	3.4501e-05	-1.54536	0.774525	3.46584e-05	-1.54799	0.751629
105074684	chr14:105074684:T:C	9.86589e-06	-0.264842	-1.34195	1.75518e-05	-0.243554	-1.20312	1.68319e-05	-0.272482	-1.24615
105074843	chr14:105074843:A:G	1.62114e-05	-1.07666e-10	-1.11016	2.51399e-05	-1.07666e-10	-1.08737	2.61272e-05	-1.07666e-10	-1.07893
105074860	chr14:105074860:G:A	6.0813e-05	-0.413962	0.625892	5.83948e-05	-0.428012	0.183416	6.87206e-05	-0.418816	0.306962
105074965	chr14:105074965:G:A	1.07153e-05	-1.5242	-3.65436e-10	1.61107e-05	-1.53234	-3.65436e-10	1.68523e-05	-1.51741	-3.65436e-10
105074972	chr14:105074972:G:A	0.000145361	1.08335	-3.65436e-10	0.000217548	1.0706	-3.65436e-10	0.00027293	1.26731	-3.65436e-10
105075130	chr14:105075130:C:T	1.24842e-05	-1.07666e-10	-1.37141	1.88895e-05	-1.07666e-10	-1.37322	1.94654e-05	-1.07666e-10	-1.37326
105075163	chr14:105075163:C:T	0.000132051	-1.07666e-10	0.987318	0.000168571	-1.07666e-10	0.815533	0.000178568	-1.07666e-10	0.843069
105075961	chr14:105075961:G:A	1.01696e-05	-0.253944	-1.32253	1.4811e-05	-0.245992	-1.37046	1.4718e-05	-0.279377	-1.37346
105076357	chr14:105076357:T:C	7.41443e-05	-1.07666e-10	0.41014	0.000103619	-1.07666e-10	0.328894	0.000100951	-1.07666e-10	0.272732
105076477	chr14:105076477:C:T	1.12978e-05	-1.47127	-3.65436e-10	1.69691e-05	-1.48043	-3.65436e-10	1.75619e-05	-1.47617	-3.65436e-10
105076729	chr14:105076729:G:A	0.000102276	-1.07666e-10	0.731797	0.000174743	-1.07666e-10	0.851494	0.000172972	-1.07666e-10	0.81123
105076883	chr14:105076883:C:T	1.20948e-05	-0.0297073	-1.37339	1.97162e-05	0.0140127	-1.3444	1.89718e-05	-0.0446564	-1.35429
105076911	chr14:105076911:C:T	9.1419e-06	-0.325205	-1.3578	1.42721e-05	-0.291124	-1.36239	1.38572e-05	-0.343275	-1.36982
105077042	chr14:105077042:C:G	8.97375e-06	-0.388665	-1.3129	1.32391e-05	-0.355421	-1.37323	1.3012e-05	-0.406353	-1.36968
105077081	chr14:105077081:G:A	5.70264e-05	-1.07666e-10	0.14764	9.86966e-05	-1.07666e-10	0.280226	9.70206e-05	-1.07666e-10	0.233021
105077211	chr14:105077211:A:G	5.33616e-05	-1.07666e-10	0.0812173	9.28653e-05	-1.07666e-10	0.219326	9.08884e-05	-1.07666e-10	0.16773
105077270	chr14:105077270:G:A	7.27164e-05	-1.07666e-10	0.390693	0.000104343	-1.07666e-10	0.335859	0.000107581	-1.07666e-10	0.336344
105077355	chr14:105077355:C:T	9.23796e-05	-1.07666e-10	0.630033	0.000167576	-1.07666e-10	0.809614	0.000169483	-1.07666e-10	0.790852
105077448	chr14:105077448:A:T	5.04374e-06	-1.21876	-1.05897	7.00784e-06	-1.19691	-1.16789	7.54811e-06	-1.20694	-1.11366
105078768	chr14:105078768:C:G	2.7451e-05	-0.556194	-0.0272761	3.1887e-05	-0.597726	-0.251899	3.82904e-05	-0.560899	-0.135803
105079004	chr14:105079004:T:C	2.56315e-05	-1.07666e-10	-0.65205	3.68995e-05	-1.07666e-10	-0.703627	3.8498e-05	-1.07666e-10	-0.691296
105079172	chr14:105079172:G:T	2.30413e-05	-1.07666e-10	-0.758586	3.28445e-05	-1.07666e-10	-0.820038	3.2916e-05	-1.07666e-10	-0.847944
105079870	chr14:105079870:A:G	1.2539e-05	-1.07666e-10	-1.36703	1.92068e-05	-1.07666e-10	-1.35656	1.98232e-05	-1.07666e-10	-1.35505
105080002	chr14:105080002:T:C	1.38225e-05	-1.07666e-10	-1.26958	2.03e-05	-1.07666e-10	-1.3012	2.10041e-05	-1.07666e-10	-1.29719
105080017	chr14:105080017:G:A	2.72034e-05	-1.07666e-10	-0.592532	4.2324e-05	-1.07666e-10	-0.566469	4.4051e-05	-1.07666e-10	-0.556555
105080064	chr14:105080064:AGAGG:A	1.35872e-05	-1.07666e-10	-1.28674	2.00065e-05	-1.07666e-10	-1.31577	2.07012e-05	-1.07666e-10	-1.31171
105080318	chr14:105080318:C:T	1.38545e-05	-1.07666e-10	-1.26726	2.03154e-05	-1.07666e-10	-1.30045	2.10359e-05	-1.07666e-10	-1.29567
105080374	chr14:105080374:G:T	1.52557e-05	0.0655781	-1.2365	2.17681e-05	0.110126	-1.3415	2.15392e-05	0.050793	-1.32282
105080463	chr14:105080463:C:T	1.39843e-05	-1.07666e-10	-1.25794	2.04758e-05	-1.07666e-10	-1.29258	2.12066e-05	-1.07666e-10	-1.28759
105080549	chr14:105080549:T:C	1.37098e-05	-1.07666e-10	-1.27776	2.01419e-05	-1.07666e-10	-1.30902	2.085e-05	-1.07666e-10	-1.30455
105080554	chr14:105080554:T:C	1.43894e-05	-1.07666e-10	-1.22938	2.1032e-05	-1.07666e-10	-1.26578	2.1786e-05	-1.07666e-10	-1.26063
105080613	chr14:105080613:G:A	1.41229e-05	-1.07666e-10	-1.24808	2.06457e-05	-1.07666e-10	-1.28432	2.13887e-05	-1.07666e-10	-1.27904
105080711	chr14:105080711:A:C	1.39324e-05	-1.07666e-10	-1.26166	2.04122e-05	-1.07666e-10	-1.29569	2.11387e-05	-1.07666e-10	-1.2908
105080861	chr14:105080861:AC:A	1.36177e-05	-1.07666e-10	-1.2845	2.00127e-05	-1.07666e-10	-1.31546	2.08261e-05	-1.07666e-10	-1.30569
105080882	chr14:105080882:T:C	1.43879e-05	-1.07666e-10	-1.22949	2.10262e-05	-1.07666e-10	-1.26606	2.17816e-05	-1.07666e-10	-1.26084
105081340	chr14:105081340:C:T	1.24703e-05	-1.07666e-10	-1.37252	1.89352e-05	-1.07666e-10	-1.3708	1.95304e-05	-1.07666e-10	-1.36993
105081839	chr14:105081839:A:G	2.68646e-05	-1.11845	0.513387	4.04379e-05	-1.01886	0.406806	4.01027e-05	-1.10659	0.456131
105081902	chr14:105081902:C:T	1.33028e-05	-1.07666e-10	-1.3079	2.05822e-05	-1.07666e-10	-1.2874	2.11405e-05	-1.07666e-10	-1.29071
105082102	chr14:105082102:G:A	1.42542e-05	-1.07666e-10	-1.23882	2.27867e-05	-1.07666e-10	-1.18565	2.32981e-05	-1.07666e-10	-1.19353
105082175	chr14:105082175:C:T	1.43483e-05	-1.07666e-10	-1.23224	2.29523e-05	-1.07666e-10	-1.1784	2.35143e-05	-1.07666e-10	-1.1843
105082310	chr14:105082310:T:C	1.50197e-05	-1.07666e-10	-1.18651	2.42111e-05	-1.07666e-10	-1.12501	2.47983e-05	-1.07666e-10	-1.13113
105082316	chr14:105082316:A:G	1.60813e-05	-1.07666e-10	-1.11821	2.61861e-05	-1.07666e-10	-1.0466	2.67696e-05	-1.07666e-10	-1.05464
105082320	chr14:105082320:G:A	1.60586e-05	-1.07666e-10	-1.11963	2.61409e-05	-1.07666e-10	-1.04832	2.67233e-05	-1.07666e-10	-1.05637
105084172	chr14:105084172:A:G	1.61511e-05	-1.07666e-10	-1.11389	2.41543e-05	-1.07666e-10	-1.12736	2.45924e-05	-1.07666e-10	-1.13947
105084819	chr14:105084819:C:T	3.3847e-05	-0.374022	-3.65436e-10	4.69463e-05	-0.462821	-3.65436e-10	5.08905e-05	-0.412226	-3.65436e-10
105085746	chr14:105085746:T:C	1.37773e-05	0.0995875	-1.37244	2.28567e-05	0.146676	-1.32926	2.18247e-05	0.084606	-1.34347
105085829	chr14:105085829:G:A	1.78166e-05	-1.07666e-10	-1.01574	2.83896e-05	-1.07666e-10	-0.965799	2.90106e-05	-1.07666e-10	-0.97424
105086714	chr14:105086714:A:G	1.89969e-05	-1.07666e-10	-0.951596	3.04721e-05	-1.07666e-10	-0.895014	3.10774e-05	-1.07666e-10	-0.905421
105086858	chr14:105086858:C:T	7.41448e-05	-1.07666e-10	0.410147	0.000126752	-1.07666e-10	0.530405	0.000125423	-1.07666e-10	0.489787
105087014	chr14:105087014:G:C	1.3091e-05	-1.07666e-10	-1.32395	1.94794e-05	-1.07666e-10	-1.34246	2.00563e-05	-1.07666e-10	-1.34336
105087055	chr14:105087055:G:A	3.1809e-05	-0.452232	0.0161072	2.98367e-05	-0.542091	-0.373994	3.58638e-05	-0.472351	-0.289823
105087084	chr14:105087084:C:T	1.27927e-05	-1.07666e-10	-1.347	1.91406e-05	-1.07666e-10	-1.36001	1.97155e-05	-1.07666e-10	-1.3605
105087150	chr14:105087150:C:T	2.62826e-05	-0.626968	-3.65436e-10	5.52212e-05	-0.300476	-3.65436e-10	4.10958e-05	-0.625996	-3.65436e-10
105087194	chr14:105087194:G:A	1.42935e-05	-1.07666e-10	-1.23607	2.16129e-05	-1.07666e-10	-1.23854	2.19867e-05	-1.07666e-10	-1.25147
105087325	chr14:105087325:T:C	6.7155e-05	-1.18896	1.50009	0.000108937	-1.10179	1.48074	0.000105728	-1.18015	1.49912
105087426	chr14:105087426:C:T	3.10288e-05	-0.402927	-0.0580301	2.93642e-05	-0.496288	-0.435759	3.5293e-05	-0.423744	-0.354473
105087441	chr14:105087441:G:A	1.38992e-05	-1.07666e-10	-1.26404	2.1023e-05	-1.07666e-10	-1.26621	2.14494e-05	-1.07666e-10	-1.27621
105088190	chr14:105088190:G:A	3.73888e-05	-1.13611	0.861606	5.58622e-05	-1.03852	0.749589	5.57508e-05	-1.12444	0.803431
105088289	chr14:105088289:C:G	3.38067e-05	-0.438445	0.0632308	3.14669e-05	-0.530711	-0.332177	3.80779e-05	-0.457675	-0.244592
105088924	chr14:105088924:T:G	0.00010327	-1.14254	1.88401	0.000168056	-1.05104	1.86352	0.000164204	-1.1342	1.89341
105089012	chr14:105089012:G:A	1.40275e-05	-1.25485	-3.65436e-10	1.99994e-05	-1.31612	-3.65436e-10	2.17549e-05	-1.26206	-3.65436e-10
105089059	chr14:105089059:G:A	3.32896e-05	-0.502548	0.111921	3.07535e-05	-0.594497	-0.291323	3.72091e-05	-0.523179	-0.20217
105090373	chr14:105090373:T:C	2.09948e-05	-0.513065	-0.338534	2.05005e-05	-0.613075	-0.678302	2.45366e-05	-0.536051	-0.605685
105090603	chr14:105090603:C:T	2.80528e-05	-0.625719	0.063935	3.40671e-05	-0.710444	-0.0730472	3.44825e-05	-0.662321	-0.13913
105091165	chr14:105091165:C:A	4.49427e-05	-0.090486	-3.65436e-10	5.22696e-05	-0.355409	-3.65436e-10	6.70426e-05	-0.136573	-3.65436e-10
105091325	chr14:105091325:T:G	2.28011e-05	0.592554	-1.36162	3.47184e-05	0.60381	-1.36837	3.49424e-05	0.584266	-1.37247
105091587	chr14:105091587:G:A	1.24584e-05	-1.07666e-10	-1.37348	1.89233e-05	-1.07666e-10	-1.37143	1.95342e-05	-1.07666e-10	-1.36974
105091838	chr14:105091838:C:T	1.04657e-05	-1.54777	-3.65436e-10	1.58536e-05	-1.54842	-3.65436e-10	1.63076e-05	-1.55027	-3.65436e-10
105092023	chr14:105092023:A:G	7.2457e-05	-0.147845	0.534966	6.21182e-05	-0.25581	0.0730243	7.68628e-05	-0.172682	0.172801
105092602	chr14:105092602:A:G	2.13554e-05	-0.913902	0.0793335	3.88069e-05	-0.811578	0.158353	3.81388e-05	-0.910855	0.210185
105092760	chr14:105092760:G:A	0.000239443	0.105745	1.4767	0.000176745	-0.013299	0.876185	0.000232866	0.0856623	1.0229
105092812	chr14:105092812:CTGCGGGGCCGAGCCACGGAGCCACCTGGCT:C	1.84214e-05	-1.07666e-10	-0.98236	2.69677e-05	-1.07666e-10	-1.01718	2.80158e-05	-1.07666e-10	-1.00913
105093152	chr14:105093152:G:C	2.24024e-05	-0.42246	-0.364244	2.41868e-05	-0.523077	-0.602941	3.07975e-05	-0.410933	-0.503537
105093246	chr14:105093246:GC:G	3.72837e-05	-1.07666e-10	-0.277318	6.43745e-05	-1.07666e-10	-0.147107	6.03957e-05	-1.07666e-10	-0.240985
105093754	chr14:105093754:A:G	5.38028e-06	-1.54877	-0.664364	7.65964e-06	-1.55102	-0.724839	8.40855e-06	-1.54997	-0.662684
105093930	chr14:105093930:G:A	2.30009e-05	-1.07666e-10	-0.76034	3.70141e-05	-1.07666e-10	-0.700526	3.80363e-05	-1.07666e-10	-0.703363
105093971	chr14:105093971:G:C	2.32356e-05	-1.07666e-10	-0.750189	3.89727e-05	-1.07666e-10	-0.648963	3.82572e-05	-1.07666e-10	-0.697569
105094341	chr14:105094341:A:G	6.38507e-06	-0.758769	-1.28314	8.81769e-06	-0.778574	-1.35649	9.20995e-06	-0.772046	-1.34957
105094775	chr14:105094775:G:A	2.71381e-06	-1.5285	-1.36902	4.13821e-06	-1.52945	-1.36211	4.22706e-06	-1.52726	-1.37313
105095075	chr14:105095075:G:A	1.45848e-05	-1.07666e-10	-1.2159	2.12829e-05	-1.07666e-10	-1.25392	2.21312e-05	-1.07666e-10	-1.24491
105095409	chr14:105095409:C:T	2.20238e-05	-1.07666e-10	-0.80375	3.57679e-05	-1.07666e-10	-0.734773	3.6577e-05	-1.07666e-10	-0.742483
105095479	chr14:105095479:A:G	1.2521e-05	-1.07666e-10	-1.36847	1.91446e-05	-1.07666e-10	-1.3598	1.97983e-05	-1.07666e-10	-1.35631
105095728	chr14:105095728:G:A	1.06968e-05	-1.52593	-3.65436e-10	1.65952e-05	-1.50271	-3.65436e-10	1.67936e-05	-1.5209	-3.65436e-10
105096264	chr14:105096264:G:A	3.48006e-06	-1.37707	-1.27175	4.78997e-06	-1.39125	-1.35405	5.10248e-06	-1.37684	-1.33534
105096302	chr14:105096302:G:A	1.62278e-05	-1.07666e-10	-1.10915	2.22425e-05	-1.07666e-10	-1.20982	2.43691e-05	-1.07666e-10	-1.14859
105096360	chr14:105096360:C:G	6.01949e-06	-0.73108	-1.36979	9.43475e-06	-0.759139	-1.30829	9.73205e-06	-0.744641	-1.32184
105096395	chr14:105096395:A:G	6.40854e-06	-0.670389	-1.36785	1.00843e-05	-0.700147	-1.30069	1.03986e-05	-0.685136	-1.3151
105096398	chr14:105096398:T:C	6.44334e-06	-0.664406	-1.36842	1.01224e-05	-0.694292	-1.30278	1.04413e-05	-0.679126	-1.31701
105096428	chr14:105096428:A:G	6.08e-06	-0.724312	-1.36656	9.61108e-06	-0.752527	-1.29638	9.90603e-06	-0.737556	-1.3112
105096582	chr14:105096582:C:T	2.2499e-05	-1.07666e-10	-0.782401	3.66229e-05	-1.07666e-10	-0.711149	3.74316e-05	-1.07666e-10	-0.719386
105096723	chr14:105096723:C:A	4.43929e-06	-1.26556	-1.13982	5.17337e-06	-1.30698	-1.36132	5.53064e-06	-1.28483	-1.34677
105096752	chr14:105096752:G:C	2.05139e-05	-1.07666e-10	-0.874772	2.76816e-05	-1.07666e-10	-0.991057	2.88017e-05	-1.07666e-10	-0.981468
105096782	chr14:105096782:A:C	1.50538e-05	-1.07666e-10	-1.18424	2.16904e-05	-1.07666e-10	-1.23496	2.22548e-05	-1.07666e-10	-1.23935
105096883	chr14:105096883:C:T	2.02962e-05	-1.07666e-10	-0.885438	3.26555e-05	-1.07666e-10	-0.825812	3.34488e-05	-1.07666e-10	-0.831885
105096925	chr14:105096925:T:A	7.87949e-06	-1.50042	-0.331189	1.10432e-05	-1.4694	-0.440615	1.16864e-05	-1.49429	-0.389183
105096974	chr14:105096974:T:C	6.3006e-06	-0.718099	-1.33713	9.02175e-06	-0.761737	-1.35045	9.36818e-06	-0.740842	-1.36374
105097032	chr14:105097032:T:C	7.43302e-06	-0.542474	-1.34747	1.0673e-05	-0.570779	-1.37333	1.11593e-05	-0.556294	-1.37333
105097131	chr14:105097131:G:GC	1.90895e-05	-1.07666e-10	-0.946734	3.16602e-05	-1.07666e-10	-0.856762	3.28536e-05	-1.07666e-10	-0.849841
105097323	chr14:105097323:G:C	5.15691e-06	-1.02921	-1.22632	6.91937e-06	-1.10238	-1.27512	7.55186e-06	-1.04963	-1.27048
105097626	chr14:105097626:G:A	1.2492e-05	-1.07666e-10	-1.37079	1.90696e-05	-1.07666e-10	-1.36373	1.97126e-05	-1.07666e-10	-1.36064
105097714	chr14:105097714:C:T	1.82015e-05	-1.07666e-10	-0.994367	2.64937e-05	-1.07666e-10	-1.03492	2.60212e-05	-1.07666e-10	-1.08299
105097715	chr14:105097715:G:A	2.18363e-05	-1.07666e-10	-0.812298	3.64563e-05	-1.07666e-10	-0.71571	3.56968e-05	-1.07666e-10	-0.76684
105097810	chr14:105097810:G:A	7.03902e-06	-0.664466	-1.27994	1.2412e-05	-0.696371	-1.09679	1.24841e-05	-0.680756	-1.13669
105097821	chr14:105097821:G:C	3.3442e-05	-1.07666e-10	-0.38606	5.93816e-05	-1.07666e-10	-0.227839	5.78373e-05	-1.07666e-10	-0.284268
105097996	chr14:105097996:C:T	2.17242e-05	-1.07666e-10	-0.817445	3.08331e-05	-1.07666e-10	-0.883235	3.10223e-05	-1.07666e-10	-0.907197
105097999	chr14:105097999:A:G	1.25204e-05	-1.07666e-10	-1.36851	1.91439e-05	-1.07666e-10	-1.35984	1.97959e-05	-1.07666e-10	-1.35643
105098258	chr14:105098258:T:A	6.68337e-06	-0.730305	-1.26595	1.19163e-05	-0.761713	-1.07221	1.197e-05	-0.745548	-1.11395
105098397	chr14:105098397:G:A	6.4317e-06	-0.752484	-1.28215	1.13457e-05	-0.782429	-1.10055	1.1408e-05	-0.767583	-1.14001
105098403	chr14:105098403:A:G	4.27059e-05	-1.07666e-10	-0.141537	7.59331e-05	-1.07666e-10	0.0180284	7.41846e-05	-1.07666e-10	-0.0353453
105098703	chr14:105098703:T:TTC	7.20925e-06	-0.620173	-1.30034	1.2488e-05	-0.652974	-1.13408	1.26092e-05	-0.63669	-1.17079
105098710	chr14:105098710:T:TC	3.05425e-05	-1.07666e-10	-0.476755	5.38275e-05	-1.07666e-10	-0.326039	5.25762e-05	-1.07666e-10	-0.379638
105099171	chr14:105099171:T:C	1.27199e-05	-1.07666e-10	-1.3527	1.95859e-05	-1.07666e-10	-1.33701	2.02896e-05	-1.07666e-10	-1.3318
105099433	chr14:105099433:C:T	7.88474e-06	-0.493265	-1.33768	1.12004e-05	-0.522608	-1.37326	1.17299e-05	-0.507868	-1.3719
105099920	chr14:105099920:T:G	1.85238e-05	-1.07666e-10	-0.976818	3.04901e-05	-1.07666e-10	-0.894421	3.00957e-05	-1.07666e-10	-0.937522
105100109	chr14:105100109:G:A	7.38506e-06	-0.619718	-1.2767	1.3051e-05	-0.652466	-1.0905	1.31277e-05	-0.636148	-1.13103
105100813	chr14:105100813:C:G	6.94592e-06	-0.6902	-1.26752	1.23347e-05	-0.724563	-1.07484	1.24087e-05	-0.706862	-1.11664
105101154	chr14:105101154:C:T	6.95556e-06	-0.675221	-1.28111	1.22584e-05	-0.70772	-1.09789	1.23293e-05	-0.69203	-1.1379
105101169	chr14:105101169:G:A	7.08792e-06	-0.658234	-1.27925	1.25054e-05	-0.690946	-1.09472	1.25782e-05	-0.674974	-1.13497
105101448	chr14:105101448:C:T	1.77208e-05	-1.07666e-10	-1.02113	2.23294e-05	-1.07666e-10	-1.20592	2.37229e-05	-1.07666e-10	-1.17546
105101460	chr14:105101460:T:TTA	6.80922e-06	-0.642607	-1.33499	9.50392e-06	-0.689609	-1.37051	1.00366e-05	-0.66267	-1.37299
105101610	chr14:105101610:G:A	1.08241e-05	-1.5141	-3.65436e-10	1.66072e-05	-1.50199	-3.65436e-10	1.68537e-05	-1.51733	-3.65436e-10
105102200	chr14:105102200:C:T	1.16561e-05	-1.44004	-3.65436e-10	1.96368e-05	-1.33442	-3.65436e-10	1.84627e-05	-1.42615	-3.65436e-10
105102309	chr14:105102309:T:C	1.96317e-05	-1.07666e-10	-0.918729	3.15447e-05	-1.07666e-10	-0.860417	3.23214e-05	-1.07666e-10	-0.866172
105102450	chr14:105102450:T:C	5.649e-06	-0.89831	-1.26608	1.00023e-05	-0.935507	-1.0735	1.00936e-05	-0.914138	-1.11586
105102833	chr14:105102833:T:C	5.83642e-06	-0.763746	-1.36801	9.11841e-06	-0.802375	-1.29915	9.42882e-06	-0.780005	-1.31813
105103028	chr14:105103028:C:T	5.98228e-06	-0.825533	-1.28154	1.04592e-05	-0.864891	-1.09945	1.05889e-05	-0.842071	-1.14003
105103559	chr14:105103559:C:T	1.48736e-05	-1.07666e-10	-1.19629	2.1495e-05	-1.07666e-10	-1.244	2.20285e-05	-1.07666e-10	-1.24956
105103661	chr14:105103661:A:G	6.17748e-06	-0.794247	-1.28072	1.08036e-05	-0.834098	-1.09785	1.09389e-05	-0.811011	-1.13857
105103712	chr14:105103712:A:G	5.74312e-06	-0.87109	-1.27678	1.00909e-05	-0.909098	-1.09109	1.01975e-05	-0.887456	-1.1323
105103765	chr14:105103765:G:T	6.07628e-06	-0.815699	-1.27578	1.067e-05	-0.855219	-1.08917	1.07949e-05	-0.832334	-1.1305
105103958	chr14:105103958:T:C	9.11882e-05	-1.07666e-10	0.617052	0.000156165	-1.07666e-10	0.739092	0.000153195	-1.07666e-10	0.689811
105104278	chr14:105104278:A:G	5.83783e-06	-0.853222	-1.27829	1.02429e-05	-0.891564	-1.09367	1.03591e-05	-0.869302	-1.13473
105104484	chr14:105104484:G:A	5.91984e-06	-0.84339	-1.27417	1.04136e-05	-0.881874	-1.08684	1.05257e-05	-0.859673	-1.12841
105104587	chr14:105104587:T:G	5.29969e-06	-0.907163	-1.32106	7.36029e-06	-0.954984	-1.36074	7.71463e-06	-0.928782	-1.37
105104680	chr14:105104680:A:G	5.94865e-06	-0.851469	-1.26124	1.05599e-05	-0.889778	-1.06498	1.06565e-05	-0.867586	-1.10815
105104747	chr14:105104747:C:T	2.06901e-05	-1.07666e-10	-0.866217	3.344e-05	-1.07666e-10	-0.802072	3.42444e-05	-1.07666e-10	-0.808379
105105405	chr14:105105405:A:G	2.03158e-05	-1.07666e-10	-0.884475	3.27115e-05	-1.07666e-10	-0.824096	3.35151e-05	-1.07666e-10	-0.829907
105105444	chr14:105105444:G:A	1.46025e-05	-1.07666e-10	-1.21468	2.14981e-05	-1.07666e-10	-1.24386	2.22288e-05	-1.07666e-10	-1.24051
105105557	chr14:105105557:C:T	6.12539e-06	-0.726561	-1.35687	8.82412e-06	-0.76286	-1.37147	9.27718e-06	-0.741221	-1.37312
105105622	chr14:105105622:G:A	5.9834e-06	-0.746727	-1.36016	8.66333e-06	-0.782635	-1.37009	9.10083e-06	-0.761106	-1.37243
105105932	chr14:105105932:T:A	1.51211e-05	-1.07666e-10	-1.17978	2.2618e-05	-1.07666e-10	-1.19308	2.31086e-05	-1.07666e-10	-1.2017
105106103	chr14:105106103:A:G	1.40952e-05	-1.07666e-10	-1.25004	2.13748e-05	-1.07666e-10	-1.24961	2.24964e-05	-1.07666e-10	-1.22855
105106202	chr14:105106202:G:A	1.10268e-05	-0.840123	-0.655425	1.11023e-05	-0.9555	-0.949174	1.31499e-05	-0.872522	-0.892964
105106368	chr14:105106368:A:G	3.34063e-05	-1.07666e-10	-0.387128	4.85544e-05	-1.07666e-10	-0.429138	4.90502e-05	-1.07666e-10	-0.449057
105106412	chr14:105106412:T:C	6.20925e-06	-0.716139	-1.35369	8.90746e-06	-0.752525	-1.37241	9.37298e-06	-0.730637	-1.37343
105106687	chr14:105106687:C:T	2.73689e-05	-1.07666e-10	-0.586468	4.53102e-05	-1.07666e-10	-0.498291	4.46429e-05	-1.07666e-10	-0.543208
105107636	chr14:105107636:T:C	7.14533e-06	-0.832659	-1.09676	1.37164e-05	-0.87367	-0.819561	1.36769e-05	-0.847992	-0.878205
105107673	chr14:105107673:C:T	3.09521e-05	-1.07666e-10	-0.463433	5.46804e-05	-1.07666e-10	-0.310318	5.33477e-05	-1.07666e-10	-0.365071
105107956	chr14:105107956:G:A	5.87933e-06	-0.84163	-1.2828	1.02747e-05	-0.879593	-1.10255	1.03927e-05	-0.858111	-1.14269
105108179	chr14:105108179:G:A	2.82489e-05	-1.07666e-10	-0.55482	4.955e-05	-1.07666e-10	-0.408841	4.84625e-05	-1.07666e-10	-0.461111
105108180	chr14:105108180:C:A	2.82037e-05	-1.07666e-10	-0.55642	4.94635e-05	-1.07666e-10	-0.410589	4.83812e-05	-1.07666e-10	-0.462791
105108187	chr14:105108187:T:A	2.8882e-05	-1.07666e-10	-0.532656	5.07555e-05	-1.07666e-10	-0.384804	4.96105e-05	-1.07666e-10	-0.437699
105108228	chr14:105108228:T:C	5.89281e-06	-0.822081	-1.30006	1.01549e-05	-0.860713	-1.13316	1.03041e-05	-0.838739	-1.17062
105108768	chr14:105108768:G:A	1.79929e-05	-1.07666e-10	-1.00589	2.5447e-05	-1.07666e-10	-1.07523	2.6957e-05	-1.07666e-10	-1.04766
105108871	chr14:105108871:C:T	3.28468e-06	-1.54857	-1.15803	4.36213e-06	-1.5498	-1.28907	4.65143e-06	-1.54867	-1.25605
105108933	chr14:105108933:G:A	1.60178e-05	-1.07666e-10	-1.12217	2.49448e-05	-1.07666e-10	-1.09516	2.55343e-05	-1.07666e-10	-1.10188
105109356	chr14:105109356:C:G	1.10427e-05	-0.236246	-1.25785	1.84505e-05	-0.330846	-1.06588	1.97119e-05	-0.262652	-1.09803
105109364	chr14:105109364:G:A	6.67115e-06	-0.626136	-1.37195	8.63465e-06	-0.797074	-1.35897	1.01957e-05	-0.659933	-1.36
105109461	chr14:105109461:G:A	3.35255e-05	-1.07666e-10	-0.383568	5.45508e-05	-1.07666e-10	-0.312691	5.66494e-05	-1.07666e-10	-0.305021
105109798	chr14:105109798:TA:T	2.39479e-05	-1.40094	0.680945	3.64807e-05	-1.34938	0.634339	3.96585e-05	-1.39341	0.731816
105110131	chr14:105110131:G:A	1.45335e-05	-1.07666e-10	-1.21942	2.17373e-05	-1.07666e-10	-1.23279	2.22384e-05	-1.07666e-10	-1.24008
105113305	chr14:105113305:T:C	1.90608e-05	-1.07666e-10	-0.948239	2.76802e-05	-1.07666e-10	-0.991107	2.8726e-05	-1.07666e-10	-0.984098
105113403	chr14:105113403:T:C	4.6078e-06	-1.11339	-1.25474	6.73799e-06	-1.21044	-1.19362	7.44393e-06	-1.13389	-1.20061
105113405	chr14:105113405:G:A	2.33472e-05	-0.679981	-0.0654169	2.48419e-05	-0.790407	-0.308884	2.70981e-05	-0.745385	-0.297055
105113470	chr14:105113470:A:G	4.23549e-06	-1.12737	-1.32501	6.08005e-06	-1.22437	-1.28244	6.73012e-06	-1.14743	-1.28788
105113533	chr14:105113533:C:T	1.26623e-05	-1.35724	-3.65436e-10	2.15716e-05	-1.24045	-3.65436e-10	2.00227e-05	-1.34504	-3.65436e-10
105113565	chr14:105113565:C:T	2.03915e-05	0.222308	-1.10306	2.95168e-05	0.205642	-1.13251	3.24623e-05	0.247698	-1.10952
105113626	chr14:105113626:A:AT	3.05374e-05	0.517779	-0.994699	4.31107e-05	0.497967	-1.04602	4.73773e-05	0.544579	-1.02834
105113846	chr14:105113846:A:G	2.24273e-05	-1.38397	0.598372	3.42333e-05	-1.33093	0.552307	3.69429e-05	-1.37716	0.644629
105113859	chr14:105113859:A:G	2.96933e-05	-1.07666e-10	-0.504952	4.79129e-05	-1.07666e-10	-0.44244	4.87708e-05	-1.07666e-10	-0.454771
105113886	chr14:105113886:C:T	2.80692e-06	-1.53494	-1.32885	4.29472e-06	-1.54029	-1.31415	4.49172e-06	-1.53979	-1.29988
105113904	chr14:105113904:TA:T	2.85222e-06	-1.5237	-1.32407	4.36002e-06	-1.53086	-1.30848	4.5618e-06	-1.53014	-1.29405
105113992	chr14:105113992:C:T	1.2571e-05	-1.07666e-10	-1.36448	1.90076e-05	-1.07666e-10	-1.36698	1.95394e-05	-1.07666e-10	-1.36947
105114000	chr14:105114000:G:A	3.34421e-05	-0.721571	0.335512	3.87219e-05	-0.800174	0.144755	4.39152e-05	-0.757827	0.198186
105114187	chr14:105114187:C:T	4.09481e-06	-1.20325	-1.2829	6.06254e-06	-1.27832	-1.23137	6.54156e-06	-1.22474	-1.23899
105114461	chr14:105114461:G:A	2.57335e-05	0.348733	-0.996814	3.63884e-05	0.330086	-1.04766	3.99108e-05	0.374196	-1.02945
105114870	chr14:105114870:C:T	2.65416e-05	-0.641304	0.0241442	2.79008e-05	-0.755152	-0.228017	3.05385e-05	-0.707384	-0.215529
105114958	chr14:105114958:G:A	2.74383e-05	0.420057	-1.00399	3.87863e-05	0.400615	-1.05437	4.25842e-05	0.445863	-1.03628
105115114	chr14:105115114:A:C	2.63941e-05	0.376608	-0.999342	3.73065e-05	0.35778	-1.05044	4.09418e-05	0.402395	-1.03215
105115636	chr14:105115636:A:G	2.76592e-05	0.385298	-0.961214	3.89895e-05	0.365607	-1.01414	4.28514e-05	0.411023	-0.995186
105115843	chr14:105115843:G:A	2.49689e-05	0.2449	-0.923141	3.51401e-05	0.22642	-0.978901	3.86073e-05	0.270035	-0.958496
105115874	chr14:105115874:G:A	1.25423e-05	-1.36677	-3.65436e-10	1.94422e-05	-1.34438	-3.65436e-10	1.89803e-05	-1.3985	-3.65436e-10
105116187	chr14:105116187:G:A	1.53746e-05	-1.52926	0.3661	1.99842e-05	-1.52734	0.210463	2.27391e-05	-1.52599	0.308173
105116526	chr14:105116526:C:T	2.68766e-05	0.348463	-0.953082	3.78737e-05	0.329569	-1.00714	4.16001e-05	0.373993	-0.987792
105116669	chr14:105116669:G:A	2.88629e-05	-1.07666e-10	-0.533316	4.67009e-05	-1.07666e-10	-0.468062	4.85012e-05	-1.07666e-10	-0.460314
105116918	chr14:105116918:G:A	1.56437e-05	-1.07666e-10	-1.14581	2.26493e-05	-1.07666e-10	-1.1917	2.29412e-05	-1.07666e-10	-1.20897
105116927	chr14:105116927:T:C	1.06868e-05	-0.764902	-0.761961	1.48774e-05	-0.728225	-0.883754	1.54225e-05	-0.72191	-0.884161
105117588	chr14:105117588:T:TC	1.61754e-05	-1.4145	0.302117	2.5569e-05	-1.36758	0.297135	2.73924e-05	-1.40879	0.377154
105117893	chr14:105117893:C:T	6.34443e-06	-1.11911	-0.929182	9.8578e-06	-1.21537	-0.808188	1.0869e-05	-1.13946	-0.81653
105118094	chr14:105118094:A:G	1.13451e-05	-1.00148	-0.465606	1.5791e-05	-0.975935	-0.576448	1.62604e-05	-0.968639	-0.584531
105118279	chr14:105118279:G:A	0.000181327	-1.07666e-10	1.30443	0.000241561	-1.07666e-10	1.1753	0.000259387	-1.07666e-10	1.21642
105118468	chr14:105118468:C:T	5.09528e-06	-0.910214	-1.35735	7.15503e-06	-1.01508	-1.32892	7.84184e-06	-0.950475	-1.33195
105118782	chr14:105118782:A:G	1.50041e-05	-1.07666e-10	-1.18755	2.14565e-05	-1.07666e-10	-1.2458	2.18227e-05	-1.07666e-10	-1.25895
105118798	chr14:105118798:A:G	6.1516e-06	-0.792396	-1.28677	8.03139e-06	-0.927645	-1.30082	9.194e-06	-0.824392	-1.29896
105118974	chr14:105118974:T:C	1.46795e-05	-1.07666e-10	-1.20942	2.30721e-05	-1.07666e-10	-1.1732	2.36492e-05	-1.07666e-10	-1.17857
105119010	chr14:105119010:G:A	3.66989e-06	-1.27003	-1.32569	6.96077e-06	-1.16094	-1.2106	6.30663e-06	-1.25852	-1.24178
105119271	chr14:105119271:G:A	1.21134e-05	-0.269586	-1.13198	1.62594e-05	-0.297206	-1.22595	1.78562e-05	-0.253549	-1.206
105119374	chr14:105119374:G:A	1.31194e-05	-1.07666e-10	-1.32178	2.00397e-05	-1.07666e-10	-1.31411	2.08335e-05	-1.07666e-10	-1.30534
105119506	chr14:105119506:G:A	3.92809e-05	-1.07666e-10	-0.225136	6.4029e-05	-1.07666e-10	-0.152487	6.54752e-05	-1.07666e-10	-0.16023
105120102	chr14:105120102:C:T	4.68806e-06	-1.16602	-1.18484	6.39586e-06	-1.26204	-1.19414	7.27377e-06	-1.19084	-1.16679
105120345	chr14:105120345:G:A	4.72333e-05	-1.07666e-10	-0.0407734	7.75305e-05	-1.07666e-10	0.0388469	7.883e-05	-1.07666e-10	0.0253907
105120358	chr14:105120358:A:C	4.87801e-05	-1.07666e-10	-0.00855127	8.01189e-05	-1.07666e-10	0.0716882	8.14874e-05	-1.07666e-10	0.0585459
105120408	chr14:105120408:G:A	2.19152e-05	-1.07666e-10	-0.808691	2.97225e-05	-1.07666e-10	-0.919918	3.00306e-05	-1.07666e-10	-0.939685
105120600	chr14:105120600:G:T	5.33998e-06	-1.48946	-0.73119	7.73999e-06	-1.45251	-0.81291	8.03735e-06	-1.48232	-0.775487
105121050	chr14:105121050:T:C	1.49569e-05	-1.07666e-10	-1.1907	2.36047e-05	-1.07666e-10	-1.15038	2.40843e-05	-1.07666e-10	-1.16034
105121176	chr14:105121176:C:T	1.08833e-05	-0.242328	-1.26632	1.62371e-05	-0.246619	-1.2779	1.72005e-05	-0.205179	-1.29179
105121307	chr14:105121307:C:T	3.62285e-06	-1.37216	-1.23645	5.88836e-06	-1.3184	-1.22045	5.77989e-06	-1.35039	-1.23712
105121327	chr14:105121327:G:A	1.06441e-05	-0.256183	-1.27469	1.58949e-05	-0.260081	-1.28575	1.68477e-05	-0.21866	-1.29903
105122379	chr14:105122379:C:T	1.48993e-05	-1.07666e-10	-1.19456	2.1213e-05	-1.07666e-10	-1.25721	2.25142e-05	-1.07666e-10	-1.22776
105122591	chr14:105122591:A:G	4.70725e-06	-1.51579	-0.830979	6.81543e-06	-1.48755	-0.905084	7.10582e-06	-1.51021	-0.870783
105122695	chr14:105122695:G:A	4.49637e-06	-1.18436	-1.20824	6.16352e-06	-1.27679	-1.21639	6.95963e-06	-1.20966	-1.19211
105123299	chr14:105123299:T:C	1.41626e-05	-0.156703	-1.08856	2.09969e-05	-0.159812	-1.10764	2.20778e-05	-0.11714	-1.13019
105123338	chr14:105123338:T:C	3.36106e-05	-0.381031	-3.65436e-10	4.47734e-05	-0.51021	-3.65436e-10	5.3079e-05	-0.370122	-3.65436e-10
105123763	chr14:105123763:G:A	1.75174e-05	-1.07666e-10	-1.03268	2.59476e-05	-1.07666e-10	-1.05575	2.62081e-05	-1.07666e-10	-1.07583
105123877	chr14:105123877:G:A	2.97682e-05	-1.07666e-10	-0.502432	4.11506e-05	-1.07666e-10	-0.594587	4.10247e-05	-1.07666e-10	-0.627728
105123936	chr14:105123936:T:C	4.77536e-06	-1.25666	-1.07574	6.96518e-06	-1.3413	-1.0296	7.38647e-06	-1.27864	-1.06361
105124130	chr14:105124130:T:C	4.57562e-06	-1.27452	-1.10061	6.68159e-06	-1.35628	-1.05619	7.07911e-06	-1.29556	-1.08919
105124277	chr14:105124277:C:T	1.25285e-05	-1.07666e-10	-1.36786	1.8948e-05	-1.07666e-10	-1.37013	1.95145e-05	-1.07666e-10	-1.37075
105124527	chr14:105124527:G:A	4.0176e-06	-1.29223	-1.21296	5.64609e-06	-1.36856	-1.2123	6.3148e-06	-1.31091	-1.1881
105124547	chr14:105124547:T:C	4.71202e-06	-1.25833	-1.08743	6.87039e-06	-1.34267	-1.04193	7.28844e-06	-1.27998	-1.07563
105124823	chr14:105124823:G:A	2.07293e-05	-1.07666e-10	-0.864324	2.83621e-05	-1.07666e-10	-0.966771	2.86683e-05	-1.07666e-10	-0.98611
105125040	chr14:105125040:G:A	8.51885e-06	-1.16528	-0.588315	1.28781e-05	-1.18342	-0.572874	1.31394e-05	-1.17175	-0.594538
105125329	chr14:105125329:A:G	4.19935e-06	-1.27549	-1.18546	6.08144e-06	-1.35672	-1.14986	6.48429e-06	-1.29607	-1.17645
105125854	chr14:105125854:G:A	3.44357e-06	-1.54266	-1.1167	5.27985e-06	-1.54365	-1.10428	5.51278e-06	-1.54025	-1.09458
105125922	chr14:105125922:A:G	5.39374e-06	-1.44755	-0.763083	8.10849e-06	-1.40266	-0.81625	8.27154e-06	-1.43871	-0.790367
105125938	chr14:105125938:T:G	3.50824e-06	-1.30163	-1.33913	5.24678e-06	-1.37258	-1.28163	5.6849e-06	-1.31733	-1.28676
105125957	chr14:105125957:C:T	4.63691e-06	-1.26205	-1.09977	6.49275e-06	-1.34297	-1.09817	7.34964e-06	-1.28136	-1.06589
105126161	chr14:105126161:G:A	4.65943e-05	-1.07666e-10	-0.0543956	8.04251e-05	-1.07666e-10	0.0755022	8.12187e-05	-1.07666e-10	0.0552435
105126785	chr14:105126785:G:A	5.66498e-05	-1.07666e-10	0.141015	9.61064e-05	-1.07666e-10	0.253632	9.2253e-05	-1.07666e-10	0.182632
105127376	chr14:105127376:A:G	5.98204e-05	-1.07666e-10	0.195473	0.000104253	-1.07666e-10	0.334994	0.000105436	-1.07666e-10	0.316203
105127458	chr14:105127458:TTTTTC:T	3.73611e-06	-1.21081	-1.36702	5.38576e-06	-1.29324	-1.33483	5.91048e-06	-1.22852	-1.33666
105127800	chr14:105127800:T:C	3.99004e-06	-1.18626	-1.32581	5.68139e-06	-1.24577	-1.32886	6.30595e-06	-1.18459	-1.31582
105127892	chr14:105127892:G:A	1.29875e-05	-1.07666e-10	-1.33188	1.98284e-05	-1.07666e-10	-1.32471	2.0625e-05	-1.07666e-10	-1.3154
105128355	chr14:105128355:C:T	3.81387e-06	-1.22419	-1.33304	5.44768e-06	-1.28071	-1.33592	6.02174e-06	-1.22267	-1.32385
105128764	chr14:105128764:A:G	3.795e-06	-1.22019	-1.342	6.3038e-06	-1.09922	-1.37145	5.86582e-06	-1.20601	-1.36675
105128879	chr14:105128879:T:A	4.1355e-06	-1.53912	-0.937144	6.45872e-06	-1.53611	-0.910283	6.7109e-06	-1.53542	-0.902751
105129084	chr14:105129084:C:T	1.33513e-05	-1.07666e-10	-1.30426	2.033e-05	-1.07666e-10	-1.29973	2.06685e-05	-1.07666e-10	-1.31329
105129314	chr14:105129314:T:C	5.82003e-06	-1.44294	-0.691625	8.73525e-06	-1.39695	-0.747505	8.90711e-06	-1.43437	-0.720681
105129481	chr14:105129481:T:C	3.79949e-06	-1.22769	-1.33332	5.43037e-06	-1.28396	-1.33585	6.00241e-06	-1.22599	-1.32376
105129673	chr14:105129673:C:A	6.2516e-06	-1.38883	-0.674206	9.41248e-06	-1.33331	-0.736474	9.57376e-06	-1.3786	-0.704272
105129717	chr14:105129717:G:A	3.74183e-06	-1.23391	-1.34239	5.3532e-06	-1.28942	-1.34471	5.90272e-06	-1.23198	-1.33451
105129819	chr14:105129819:C:T	6.87674e-05	-1.07666e-10	0.334856	0.000113906	-1.07666e-10	0.423554	0.000116097	-1.07666e-10	0.41252
105129847	chr14:105129847:T:C	1.60685e-05	-1.11901	-3.65436e-10	2.58958e-05	-1.05774	-3.65436e-10	2.50517e-05	-1.12096	-3.65436e-10
105130177	chr14:105130177:T:C	4.03736e-05	-1.07666e-10	-0.197698	6.01067e-05	-1.07666e-10	-0.215703	6.08592e-05	-1.07666e-10	-0.23334
105130655	chr14:105130655:G:A	6.85402e-06	-0.788945	-1.18209	9.38077e-06	-0.880415	-1.19275	1.05662e-05	-0.783432	-1.20081
105130806	chr14:105130806:C:T	5.35824e-06	-0.851002	-1.36624	7.68015e-06	-0.925563	-1.34762	8.62256e-06	-0.838228	-1.34929
105130901	chr14:105130901:C:T	2.87358e-06	-1.48879	-1.35152	4.54294e-06	-1.4534	-1.34485	4.52562e-06	-1.4843	-1.34785
105130910	chr14:105130910:G:A	2.83538e-06	-1.49424	-1.35946	4.4699e-06	-1.46042	-1.35404	4.46108e-06	-1.49002	-1.35649
105131139	chr14:105131139:A:G	2.92374e-06	-1.47248	-1.35053	4.60147e-06	-1.43346	-1.35198	4.59213e-06	-1.46766	-1.3499
105131711	chr14:105131711:T:A	7.79381e-06	-0.58979	-1.25275	1.05732e-05	-0.690499	-1.26301	1.2086e-05	-0.581496	-1.26836
105132217	chr14:105132217:TA:T	1.26066e-05	-1.07666e-10	-1.36165	1.8994e-05	-1.07666e-10	-1.3677	1.95524e-05	-1.07666e-10	-1.3688
105132378	chr14:105132378:AAT:A	2.61732e-05	-1.07666e-10	-0.631139	3.64961e-05	-1.07666e-10	-0.714619	3.65053e-05	-1.07666e-10	-0.744446
105133297	chr14:105133297:T:C	7.21819e-06	-0.65072	-1.26855	9.82693e-06	-0.749732	-1.27697	1.11973e-05	-0.645001	-1.28123
105133436	chr14:105133436:C:G	1.8524e-05	-0.976804	-3.65436e-10	2.56575e-05	-1.06699	-3.65436e-10	2.9129e-05	-0.970167	-3.65436e-10
105133533	chr14:105133533:C:T	1.41724e-05	-1.07666e-10	-1.24457	2.12132e-05	-1.07666e-10	-1.2572	2.1765e-05	-1.07666e-10	-1.2616
105133609	chr14:105133609:A:G	8.65044e-06	-0.51221	-1.22605	1.16769e-05	-0.617075	-1.23714	1.33898e-05	-0.504621	-1.24279
105134281	chr14:105134281:G:A	1.25178e-05	-1.07666e-10	-1.36872	1.88849e-05	-1.07666e-10	-1.37346	1.9502e-05	-1.07666e-10	-1.37138
105134327	chr14:105134327:C:T	7.90311e-05	0.919705	-0.445737	8.47229e-05	0.862105	-0.734543	9.94344e-05	0.938754	-0.681157
105134658	chr14:105134658:G:A	2.95249e-06	-1.46374	-1.34948	4.70024e-06	-1.42265	-1.34156	4.65973e-06	-1.45783	-1.34512
105135015	chr14:105135015:T:C	1.24789e-05	-1.07666e-10	-1.37183	1.89027e-05	-1.07666e-10	-1.37252	1.94636e-05	-1.07666e-10	-1.37336
105135200	chr14:105135200:G:A	1.3463e-05	-1.07666e-10	-1.29593	2.00726e-05	-1.07666e-10	-1.31247	2.06251e-05	-1.07666e-10	-1.31539
105135216	chr14:105135216:G:A	1.35606e-05	-1.07666e-10	-1.28871	2.01947e-05	-1.07666e-10	-1.3064	2.0735e-05	-1.07666e-10	-1.31008
105135279	chr14:105135279:C:T	1.24606e-05	-1.07666e-10	-1.3733	1.89096e-05	-1.07666e-10	-1.37216	1.94855e-05	-1.07666e-10	-1.37223
105135341	chr14:105135341:A:G	1.3354e-05	-1.30406	-3.65436e-10	1.90188e-05	-1.3664	-3.65436e-10	2.08199e-05	-1.30599	-3.65436e-10
105135352	chr14:105135352:C:T	2.32214e-05	-1.07666e-10	-0.750799	4.04304e-05	-1.07666e-10	-0.612241	3.99918e-05	-1.07666e-10	-0.653229
105135641	chr14:105135641:A:G	1.26614e-05	-1.07666e-10	-1.35732	1.90539e-05	-1.07666e-10	-1.36455	1.96055e-05	-1.07666e-10	-1.36609
105135715	chr14:105135715:A:C	1.78221e-05	-1.07666e-10	-1.01543	3.03245e-05	-1.07666e-10	-0.899869	3.05235e-05	-1.07666e-10	-0.923404
105135716	chr14:105135716:G:T	1.88118e-05	-1.07666e-10	-0.961387	3.22575e-05	-1.07666e-10	-0.838075	3.24238e-05	-1.07666e-10	-0.86301
105136186	chr14:105136186:G:A	1.26691e-05	-1.07666e-10	-1.35671	1.9063e-05	-1.07666e-10	-1.36407	1.96144e-05	-1.07666e-10	-1.36564
105136282	chr14:105136282:C:T	4.30898e-06	-1.52373	-0.911442	4.64654e-06	-1.54058	-1.23512	5.04452e-06	-1.53293	-1.19067
105136874	chr14:105136874:T:C	6.41293e-05	0.265027	-3.65436e-10	9.19825e-05	0.209774	-3.65436e-10	9.93538e-05	0.256785	-3.65436e-10
105137330	chr14:105137330:C:T	1.25085e-05	-1.07666e-10	-1.36947	1.89298e-05	-1.07666e-10	-1.37109	1.94756e-05	-1.07666e-10	-1.37274
105137490	chr14:105137490:C:T	2.54783e-05	-1.07666e-10	-0.658047	4.16098e-05	-1.07666e-10	-0.583488	4.22219e-05	-1.07666e-10	-0.598964
105137507	chr14:105137507:A:T	5.23272e-06	-1.40635	-0.834588	7.70224e-06	-1.36114	-0.909171	7.8642e-06	-1.40352	-0.876065
105138361	chr14:105138361:T:TCGGGC	9.43041e-05	-1.07666e-10	0.650651	0.000167588	-1.07666e-10	0.809685	0.000167986	-1.07666e-10	0.781976
105138383	chr14:105138383:G:A	1.33297e-05	-1.07666e-10	-1.30588	1.95391e-05	-1.07666e-10	-1.33941	2.01148e-05	-1.07666e-10	-1.34044
105138862	chr14:105138862:T:C	2.94437e-06	-1.50394	-1.31204	4.38341e-06	-1.51559	-1.31841	4.60559e-06	-1.50302	-1.31161
105139013	chr14:105139013:T:C	2.98927e-06	-1.48026	-1.32059	4.4414e-06	-1.49451	-1.32635	4.67759e-06	-1.47906	-1.32006
105139138	chr14:105139138:G:A	1.8947e-05	-1.07666e-10	-0.954226	2.65935e-05	-1.07666e-10	-1.03116	2.82985e-05	-1.07666e-10	-0.999092
105139306	chr14:105139306:G:A	4.82971e-06	-0.948368	-1.37272	6.81025e-06	-1.02235	-1.37104	7.67724e-06	-0.932207	-1.37144
105139611	chr14:105139611:T:C	8.59492e-05	-1.07666e-10	0.557883	0.000143478	-1.07666e-10	0.654356	0.000145866	-1.07666e-10	0.640788
105139676	chr14:105139676:G:A	7.45603e-05	-1.07666e-10	0.415735	0.000131264	-1.07666e-10	0.565385	0.000131733	-1.07666e-10	0.538877
105139768	chr14:105139768:A:C	1.95623e-05	-1.07666e-10	-0.922272	3.34634e-05	-1.07666e-10	-0.801371	3.32187e-05	-1.07666e-10	-0.83879
105140397	chr14:105140397:C:T	8.56585e-05	-1.07666e-10	0.554495	0.000142752	-1.07666e-10	0.649287	0.000145177	-1.07666e-10	0.636053
105140868	chr14:105140868:T:C	2.81212e-06	-1.55094	-1.31099	4.23428e-06	-1.54915	-1.31946	4.37416e-06	-1.551	-1.31519
105140933	chr14:105140933:A:G	1.25671e-05	-1.07666e-10	-1.36479	1.9361e-05	-1.07666e-10	-1.34856	1.97544e-05	-1.07666e-10	-1.35853
105141642	chr14:105141642:C:T	3.0567e-06	-1.55103	-1.22751	4.64801e-06	-1.54949	-1.22589	4.76282e-06	-1.55107	-1.22999
105141671	chr14:105141671:C:T	8.07945e-05	-1.07666e-10	0.496036	0.000134683	-1.07666e-10	0.5911	0.000136961	-1.07666e-10	0.577795
105142050	chr14:105142050:G:A	2.51895e-05	-0.669446	-3.65436e-10	3.90573e-05	-0.646793	-3.65436e-10	3.58851e-05	-0.76158	-3.65436e-10
105142066	chr14:105142066:A:G	2.79217e-06	-1.55104	-1.31801	4.69357e-06	-1.54863	-1.217	4.70124e-06	-1.55105	-1.24302
105142227	chr14:105142227:C:T	1.39302e-05	-0.297473	-0.964344	1.57078e-05	-0.414183	-1.14348	1.8604e-05	-0.30309	-1.11543
105142231	chr14:105142231:G:A	2.56241e-05	-0.652339	-3.65436e-10	3.97523e-05	-0.629157	-3.65436e-10	3.64777e-05	-0.7452	-3.65436e-10
105142308	chr14:105142308:C:T	1.3188e-05	-1.07666e-10	-1.31656	2.06755e-05	-1.07666e-10	-1.28287	2.07692e-05	-1.07666e-10	-1.30843
105142447	chr14:105142447:G:A	2.98462e-05	-0.499815	-3.65436e-10	3.97416e-05	-0.629425	-3.65436e-10	4.4999e-05	-0.535262	-3.65436e-10
105142637	chr14:105142637:G:A	1.4954e-05	-1.07666e-10	-1.1909	2.13364e-05	-1.07666e-10	-1.25141	2.17917e-05	-1.07666e-10	-1.26037
105142824	chr14:105142824:G:A	1.56601e-05	-1.07666e-10	-1.14475	2.21628e-05	-1.07666e-10	-1.21341	2.26018e-05	-1.07666e-10	-1.22387
105143022	chr14:105143022:C:T	1.24601e-05	-1.07666e-10	-1.37334	1.88888e-05	-1.07666e-10	-1.37325	1.9478e-05	-1.07666e-10	-1.37262
105143355	chr14:105143355:G:A	1.15936e-05	-1.44542	-3.65436e-10	1.85971e-05	-1.38882	-3.65436e-10	1.80736e-05	-1.44745	-3.65436e-10
105143401	chr14:105143401:T:A	1.36971e-05	-1.07666e-10	-1.27869	2.02183e-05	-1.07666e-10	-1.30524	2.10665e-05	-1.07666e-10	-1.29422
105143504	chr14:105143504:A:C	5.5729e-05	-1.07666e-10	0.124627	9.05076e-05	-1.07666e-10	0.193609	9.14689e-05	-1.07666e-10	0.174096
105144024	chr14:105144024:G:A	1.74031e-05	-1.03922	-3.65436e-10	2.64289e-05	-1.03737	-3.65436e-10	2.71245e-05	-1.04147	-3.65436e-10
105144094	chr14:105144094:T:G	2.8562e-06	-1.48949	-1.35689	4.43129e-06	-1.44965	-1.37348	4.33449e-06	-1.50185	-1.37345
105144945	chr14:105144945:A:G	2.86015e-06	-1.4808	-1.36421	4.48309e-06	-1.4382	-1.37331	4.37155e-06	-1.49365	-1.37313
105145341	chr14:105145341:T:C	1.91725e-05	-1.07666e-10	-0.942398	3.26721e-05	-1.07666e-10	-0.825302	3.24971e-05	-1.07666e-10	-0.860752
105145438	chr14:105145438:A:G	2.85921e-06	-1.54965	-1.29568	4.85589e-06	-1.55078	-1.18085	4.87046e-06	-1.54975	-1.20897
105145474	chr14:105145474:G:A	2.54727e-05	-1.07666e-10	-0.658265	3.43067e-05	-1.07666e-10	-0.776484	3.62819e-05	-1.07666e-10	-0.750584
105145832	chr14:105145832:C:T	1.81259e-05	-1.07666e-10	-0.99853	2.68401e-05	-1.07666e-10	-1.02193	2.70699e-05	-1.07666e-10	-1.04348
105145920	chr14:105145920:G:A	1.26771e-05	-1.07666e-10	-1.35608	1.92439e-05	-1.07666e-10	-1.35463	1.97014e-05	-1.07666e-10	-1.36121
105146548	chr14:105146548:G:A	1.30734e-05	0.0400674	-1.36536	1.74133e-05	-0.0816074	-1.37298	2.0093e-05	0.0319261	-1.37346
105146702	chr14:105146702:C:T	5.47149e-06	-1.41676	-0.779563	7.42831e-06	-1.44569	-0.860837	8.00833e-06	-1.4312	-0.830224
105146765	chr14:105146765:C:T	1.5586e-05	-1.07666e-10	-1.1495	2.37486e-05	-1.07666e-10	-1.1443	2.38773e-05	-1.07666e-10	-1.16898
105146798	chr14:105146798:C:T	1.31741e-05	-1.07666e-10	-1.31762	2.22645e-05	-1.07666e-10	-1.20883	2.10772e-05	-1.07666e-10	-1.29371
105147766	chr14:105147766:A:G	1.96852e-05	-1.07666e-10	-0.916006	3.28859e-05	-1.07666e-10	-0.818781	3.3185e-05	-1.07666e-10	-0.839806
105148360	chr14:105148360:G:A	1.5753e-05	-1.07666e-10	-1.13884	2.37914e-05	-1.07666e-10	-1.1425	2.56649e-05	-1.07666e-10	-1.09678
105148637	chr14:105148637:T:C	5.09086e-06	-1.48485	-0.783581	6.69423e-06	-1.45302	-0.957557	6.53869e-06	-1.50504	-0.959128
105148684	chr14:105148684:G:A	1.10138e-05	-1.49672	-3.65436e-10	1.60511e-05	-1.53604	-3.65436e-10	1.6995e-05	-1.50898	-3.65436e-10
105148689	chr14:105148689:A:G	6.33068e-06	-1.46407	-0.586397	8.12383e-06	-1.42944	-0.787579	7.87729e-06	-1.48776	-0.79016
105150221	chr14:105150221:C:T	1.7335e-05	0.2162	-1.25935	2.18071e-05	0.0866006	-1.31619	2.5744e-05	0.209839	-1.30354
105150533	chr14:105150533:G:T	6.94159e-05	-1.07666e-10	0.344243	0.000105955	-1.07666e-10	0.351194	0.000107507	-1.07666e-10	0.335656
105150661	chr14:105150661:G:A	1.57887e-05	-1.07666e-10	-1.13658	2.53328e-05	-1.07666e-10	-1.07972	2.58689e-05	-1.07666e-10	-1.08886
105150705	chr14:105150705:C:T	2.80543e-05	0.410194	-0.971924	3.91521e-05	0.483302	-1.12767	3.31485e-05	0.291607	-1.13251
105150806	chr14:105150806:G:A	2.56522e-05	-1.07666e-10	-0.651243	4.1988e-05	-1.07666e-10	-0.574441	4.36887e-05	-1.07666e-10	-0.564814
105151130	chr14:105151130:G:A	3.76046e-06	-1.54132	-1.03001	4.78461e-06	-1.54892	-1.1975	5.1484e-06	-1.53843	-1.16478
105151554	chr14:105151554:C:T	4.20065e-05	0.532325	-0.690375	4.40213e-05	0.425504	-0.952655	5.21513e-05	0.525211	-0.912963
105151672	chr14:105151672:G:A	2.06333e-05	-1.07666e-10	-0.868969	4.09851e-05	-1.07666e-10	-0.598614	3.43887e-05	-1.07666e-10	-0.804174
105152092	chr14:105152092:C:T	2.06731e-05	-1.07666e-10	-0.867041	3.29383e-05	-1.07666e-10	-0.817187	3.43326e-05	-1.07666e-10	-0.805806
105152190	chr14:105152190:G:A	1.2856e-05	-1.07666e-10	-1.34207	1.96036e-05	-1.07666e-10	-1.33611	2.0379e-05	-1.07666e-10	-1.3274
105152392	chr14:105152392:G:A	2.42347e-05	0.190648	-0.898735	3.83798e-05	0.367368	-1.03166	3.76477e-05	0.310099	-1.02373
105153422	chr14:105153422:C:T	2.48429e-05	-0.683303	-3.65436e-10	4.57689e-05	-0.488219	-3.65436e-10	4.34347e-05	-0.570643	-3.65436e-10
105153657	chr14:105153657:C:CA	2.58252e-05	-1.07666e-10	-0.644524	3.60866e-05	-1.07666e-10	-0.725901	3.58121e-05	-1.07666e-10	-0.763615
105153674	chr14:105153674:C:T	4.40248e-05	-1.07666e-10	-0.11112	5.71247e-05	-1.07666e-10	-0.266588	6.32491e-05	-1.07666e-10	-0.194821
105153840	chr14:105153840:C:T	1.14301e-05	-1.45962	-3.65436e-10	1.7952e-05	-1.42412	-3.65436e-10	1.79832e-05	-1.45246	-3.65436e-10
105154068	chr14:105154068:C:T	3.53221e-05	-1.07666e-10	-0.331365	5.55519e-05	-1.07666e-10	-0.294507	6.09019e-05	-1.07666e-10	-0.232638
105154351	chr14:105154351:G:A	1.77725e-05	0.0587328	-1.07696	2.4101e-05	0.015463	-1.14504	2.65414e-05	0.0886167	-1.15181
105154540	chr14:105154540:C:G	2.66188e-05	-1.07666e-10	-0.614255	3.81785e-05	-1.07666e-10	-0.669552	3.8518e-05	-1.07666e-10	-0.690777
105155358	chr14:105155358:A:G	1.80399e-05	-1.07666e-10	-1.00329	2.52381e-05	-1.07666e-10	-1.08347	2.69923e-05	-1.07666e-10	-1.04635
105155397	chr14:105155397:C:T	0.000281789	1.74528	-3.65436e-10	0.000587783	2.06453	-3.65436e-10	0.000447203	1.76111	-3.65436e-10
105155412	chr14:105155412:G:A	1.73896e-05	-1.07666e-10	-1.04	2.44388e-05	-1.07666e-10	-1.11565	2.6084e-05	-1.07666e-10	-1.08058
105156666	chr14:105156666:A:G	3.88331e-05	-1.07666e-10	-0.2366	4.96693e-05	-1.07666e-10	-0.406436	4.95167e-05	-1.07666e-10	-0.439593
105156767	chr14:105156767:C:T	1.0767e-05	-1.51939	-3.65436e-10	1.59877e-05	-1.54	-3.65436e-10	1.68089e-05	-1.52	-3.65436e-10
105157175	chr14:105157175:T:C	3.25796e-06	-1.46047	-1.2543	5.06768e-06	-1.41846	-1.27048	4.95275e-06	-1.4792	-1.26276
105157338	chr14:105157338:CA:C	2.72325e-05	-0.591463	-3.65436e-10	5.06846e-05	-0.386202	-3.65436e-10	4.79251e-05	-0.472263	-3.65436e-10
105158037	chr14:105158037:C:T	7.2657e-05	-1.07666e-10	0.389876	0.00012044	-1.07666e-10	0.479326	0.000122506	-1.07666e-10	0.466255
105158273	chr14:105158273:C:T	3.26378e-05	-1.07666e-10	-0.410402	4.28951e-05	-1.07666e-10	-0.553067	4.25382e-05	-1.07666e-10	-0.591501
105158356	chr14:105158356:T:C	8.71203e-06	-1.13712	-0.594046	1.18734e-05	-1.03804	-0.799489	1.06603e-05	-1.17572	-0.799655
105158692	chr14:105158692:C:T	2.43715e-05	-1.07666e-10	-0.702461	3.42799e-05	-1.07666e-10	-0.777265	3.40285e-05	-1.07666e-10	-0.814705
105158825	chr14:105158825:T:C	0.000155842	1.15297	-3.65436e-10	0.000194259	0.957369	-3.65436e-10	0.000233742	1.11231	-3.65436e-10
105159087	chr14:105159087:C:T	2.71319e-05	0.625468	-1.22063	3.34624e-05	0.517535	-1.31894	3.83383e-05	0.611818	-1.30727
105160419	chr14:105160419:C:G	1.26408e-05	-1.07666e-10	-1.35895	1.93485e-05	-1.07666e-10	-1.34921	1.98838e-05	-1.07666e-10	-1.352
105160537	chr14:105160537:A:T	7.3317e-05	-1.07666e-10	0.398919	0.000121554	-1.07666e-10	0.488535	0.000123633	-1.07666e-10	0.475411
105160681	chr14:105160681:G:A	1.27679e-05	-1.07666e-10	-1.34894	1.95647e-05	-1.07666e-10	-1.3381	2.02276e-05	-1.07666e-10	-1.33485
105160858	chr14:105160858:C:T	1.25501e-05	-1.07666e-10	-1.36614	1.9184e-05	-1.07666e-10	-1.35775	1.97209e-05	-1.07666e-10	-1.36022
105160990	chr14:105160990:T:C	1.24599e-05	-1.07666e-10	-1.37336	1.89032e-05	-1.07666e-10	-1.37249	1.94778e-05	-1.07666e-10	-1.37263
105161605	chr14:105161605:AG:A	1.25238e-05	-1.07666e-10	-1.36824	1.90462e-05	-1.07666e-10	-1.36496	1.96954e-05	-1.07666e-10	-1.36151
105161962	chr14:105161962:T:C	1.43574e-05	-1.23161	-3.65436e-10	2.3389e-05	-1.15956	-3.65436e-10	2.23416e-05	-1.23545	-3.65436e-10
105162274	chr14:105162274:G:A	2.43483e-05	-0.703413	-3.65436e-10	4.45937e-05	-0.514233	-3.65436e-10	4.26165e-05	-0.589661	-3.65436e-10
105162423	chr14:105162423:A:G	1.03545e-05	-0.343783	-1.21467	1.70413e-05	-0.264803	-1.21138	1.48839e-05	-0.419512	-1.22211
105163021	chr14:105163021:AGGTCCAGGGCCCTGCAC:A	7.24159e-05	-1.07666e-10	0.386552	0.000120436	-1.07666e-10	0.479297	0.000122145	-1.07666e-10	0.463304
105163695	chr14:105163695:G:A	6.87691e-06	-1.38907	-0.578631	1.151e-05	-1.34234	-0.526263	9.40027e-06	-1.42052	-0.680642
105163816	chr14:105163816:G:T	2.65301e-05	-0.617594	-3.65436e-10	4.94003e-05	-0.411868	-3.65436e-10	4.69395e-05	-0.493043	-3.65436e-10
105163968	chr14:105163968:G:A	2.38542e-05	-0.723913	-3.65436e-10	4.40043e-05	-0.527537	-3.65436e-10	4.20333e-05	-0.603441	-3.65436e-10
105164128	chr14:105164128:G:A	2.16179e-05	-1.07666e-10	-0.822352	3.40381e-05	-1.07666e-10	-0.784343	3.12851e-05	-1.07666e-10	-0.89876
105164152	chr14:105164152:C:T	8.50325e-06	-0.680016	-1.07541	1.51584e-05	-0.593375	-0.999893	1.24761e-05	-0.74164	-1.07645
105164383	chr14:105164383:C:T	1.23733e-05	-1.38033	-3.65436e-10	2.14597e-05	-1.24565	-3.65436e-10	1.96466e-05	-1.364	-3.65436e-10
105164639	chr14:105164639:T:C	5.13242e-06	-1.02567	-1.23462	7.27414e-06	-1.03675	-1.29075	7.76024e-06	-1.00922	-1.28367
105165023	chr14:105165023:G:A	1.45169e-05	-1.07666e-10	-1.22056	2.21423e-05	-1.07666e-10	-1.21433	2.28384e-05	-1.07666e-10	-1.21346
105165026	chr14:105165026:C:T	5.21862e-06	-1.17297	-1.07067	8.96985e-06	-1.06848	-1.04948	7.44243e-06	-1.20371	-1.13099
105165723	chr14:105165723:C:T	2.12353e-05	-1.07666e-10	-0.840209	3.53694e-05	-1.07666e-10	-0.745977	3.55103e-05	-1.07666e-10	-0.772079
105165943	chr14:105165943:C:T	2.62535e-05	-0.628075	-3.65436e-10	4.87112e-05	-0.425916	-3.65436e-10	4.63093e-05	-0.506561	-3.65436e-10
105165946	chr14:105165946:C:T	5.0675e-05	-1.07666e-10	0.0295601	8.39432e-05	-1.07666e-10	0.118317	8.5678e-05	-1.07666e-10	0.108694
105166704	chr14:105166704:G:A	2.78186e-05	-1.07666e-10	-0.570169	3.90036e-05	-1.07666e-10	-0.64817	3.82204e-05	-1.07666e-10	-0.698533
105166854	chr14:105166854:C:A	2.72194e-05	-0.591943	-3.65436e-10	5.06986e-05	-0.385926	-3.65436e-10	4.81018e-05	-0.468582	-3.65436e-10
105167162	chr14:105167162:G:A	1.83162e-05	0.0368522	-1.02494	3.38245e-05	0.146132	-0.936772	2.6674e-05	-0.0410926	-1.01712
105167178	chr14:105167178:G:A	6.3972e-05	-1.07666e-10	0.262571	8.88994e-05	-1.07666e-10	0.175681	9.16881e-05	-1.07666e-10	0.17649
105167868	chr14:105167868:G:A	1.25606e-05	-1.07666e-10	-1.36531	1.89755e-05	-1.07666e-10	-1.36867	1.95678e-05	-1.07666e-10	-1.36801
105169232	chr14:105169232:G:C	6.26024e-05	-1.07666e-10	0.240931	7.82608e-05	-1.07666e-10	0.048223	8.0564e-05	-1.07666e-10	0.0471499
105169775	chr14:105169775:T:C	1.22577e-05	-0.124411	-1.26531	1.79687e-05	-0.17989	-1.2433	1.95581e-05	-0.107762	-1.26075
105170039	chr14:105170039:T:G	1.24774e-05	-1.07666e-10	-1.37195	1.91158e-05	-1.07666e-10	-1.36131	1.9592e-05	-1.07666e-10	-1.36678
105170295	chr14:105170295:C:T	1.93853e-05	-0.931357	-3.65436e-10	2.87528e-05	-0.95309	-3.65436e-10	3.0733e-05	-0.916567	-3.65436e-10
105170386	chr14:105170386:C:A	1.51027e-05	-1.07666e-10	-1.181	2.20026e-05	-1.07666e-10	-1.22066	2.2548e-05	-1.07666e-10	-1.22626
105170793	chr14:105170793:C:T	3.40639e-06	-1.45572	-1.2145	5.17644e-06	-1.41861	-1.24909	5.3039e-06	-1.48375	-1.18971
105170921	chr14:105170921:T:C	2.98715e-06	-1.46038	-1.34118	4.69947e-06	-1.4265	-1.33788	4.46328e-06	-1.48919	-1.35682
105171410	chr14:105171410:G:A	2.66685e-05	0.0721818	-0.684573	2.81239e-05	-0.0267105	-0.948493	3.25439e-05	0.0513693	-0.910682
105171789	chr14:105171789:C:T	1.4099e-05	-1.07666e-10	-1.24977	2.15366e-05	-1.07666e-10	-1.24207	2.26477e-05	-1.07666e-10	-1.22184
105171880	chr14:105171880:C:T	8.26926e-06	-0.419772	-1.36356	1.194e-05	-0.47412	-1.35781	1.30953e-05	-0.412331	-1.35732
105171954	chr14:105171954:C:T	1.47794e-05	-1.07666e-10	-1.20264	2.72897e-05	-1.07666e-10	-1.00531	2.39203e-05	-1.07666e-10	-1.16717
105172012	chr14:105172012:T:C	2.51949e-05	-0.669232	-3.65436e-10	3.91176e-05	-0.645252	-3.65436e-10	3.59262e-05	-0.760435	-3.65436e-10
105172594	chr14:105172594:T:C	3.1006e-06	-1.39081	-1.37346	4.95694e-06	-1.33795	-1.37308	4.75475e-06	-1.41594	-1.36682
105172599	chr14:105172599:C:T	1.61969e-05	-1.07666e-10	-1.11105	2.51582e-05	-1.07666e-10	-1.08664	2.62219e-05	-1.07666e-10	-1.07531
105172704	chr14:105172704:G:A	2.69926e-06	-1.5385	-1.3644	4.10874e-06	-1.52717	-1.37154	4.20212e-06	-1.54643	-1.35989
105172742	chr14:105172742:T:C	3.02463e-05	-0.4865	-3.65436e-10	5.7075e-05	-0.267457	-3.65436e-10	5.38919e-05	-0.354922	-3.65436e-10
105172941	chr14:105172941:G:A	1.77951e-05	-1.07666e-10	-1.01695	2.42615e-05	-1.07666e-10	-1.12294	2.55401e-05	-1.07666e-10	-1.10165
105173019	chr14:105173019:T:C	3.02114e-05	-1.07666e-10	-0.487654	4.84107e-05	-1.07666e-10	-0.432103	4.92673e-05	-1.07666e-10	-0.444642
105173326	chr14:105173326:ACCACCCTCCAAC:A	3.425e-05	-0.362187	-3.65436e-10	6.53857e-05	-0.131521	-3.65436e-10	6.14406e-05	-0.223831	-3.65436e-10
105173738	chr14:105173738:C:T	3.02489e-05	-1.07666e-10	-0.486414	4.84718e-05	-1.07666e-10	-0.430841	4.93301e-05	-1.07666e-10	-0.443368
105173739	chr14:105173739:G:A	5.63232e-06	-0.79621	-1.37114	9.06761e-06	-0.737716	-1.3694	8.33218e-06	-0.848388	-1.37339
105174123	chr14:105174123:G:A	3.05046e-06	-1.509	-1.27158	4.64899e-06	-1.49247	-1.28271	4.47701e-06	-1.52604	-1.31691
105174149	chr14:105174149:A:G	3.13045e-06	-1.387	-1.3677	4.98753e-06	-1.33403	-1.37085	4.7408e-06	-1.41232	-1.37338
105175140	chr14:105175140:G:A	0.000174365	-1.07666e-10	1.26528	0.000218941	-1.07666e-10	1.07698	0.000256769	-1.07666e-10	1.20627
105175148	chr14:105175148:T:C	4.80715e-05	0.406297	-0.429482	4.81957e-05	0.306106	-0.74266	5.69553e-05	0.396222	-0.695858
105175412	chr14:105175412:C:A	3.22939e-05	-0.420994	-3.65436e-10	6.12858e-05	-0.196276	-3.65436e-10	5.77405e-05	-0.285944	-3.65436e-10
105175801	chr14:105175801:C:T	2.97576e-06	-1.51301	-1.29236	4.53287e-06	-1.49702	-1.30345	4.39374e-06	-1.52904	-1.33268
105175997	chr14:105175997:T:G	3.24707e-05	-0.415537	-3.65436e-10	6.16428e-05	-0.190467	-3.65436e-10	5.80466e-05	-0.280657	-3.65436e-10
105176298	chr14:105176298:A:C	3.15735e-05	-0.443556	-3.65436e-10	5.98344e-05	-0.220244	-3.65436e-10	5.63888e-05	-0.309632	-3.65436e-10
105176302	chr14:105176302:A:G	3.54225e-06	-1.34835	-1.28276	5.64703e-06	-1.28861	-1.29209	5.16443e-06	-1.37607	-1.32404
105176479	chr14:105176479:ACT:A	3.35955e-05	-1.07666e-10	-0.381482	5.40207e-05	-1.07666e-10	-0.322456	5.49619e-05	-1.07666e-10	-0.335261
105176861	chr14:105176861:G:C	3.02489e-05	-1.07666e-10	-0.486414	4.84718e-05	-1.07666e-10	-0.430841	4.93301e-05	-1.07666e-10	-0.443368
105177639	chr14:105177639:C:T	1.25136e-05	-1.07666e-10	-1.36905	1.91907e-05	-1.07666e-10	-1.3574	1.98688e-05	-1.07666e-10	-1.35275
105177799	chr14:105177799:G:A	2.11604e-05	-1.07666e-10	-0.843744	3.10385e-05	-1.07666e-10	-0.876596	3.09591e-05	-1.07666e-10	-0.909234
105177814	chr14:105177814:T:C	3.38875e-06	-1.37795	-1.29746	5.39366e-06	-1.32125	-1.30535	4.97056e-06	-1.40344	-1.33493
105178045	chr14:105178045:G:A	4.94379e-06	-1.11037	-1.18737	8.02497e-06	-1.02178	-1.20748	6.81901e-06	-1.16598	-1.25621
105178084	chr14:105178084:G:A	2.74692e-06	-1.54298	-1.34241	4.14472e-06	-1.53224	-1.35774	4.26545e-06	-1.54847	-1.34288
105178451	chr14:105178451:G:A	3.88251e-05	-0.236808	-3.65436e-10	7.38375e-05	-0.00995756	-3.65436e-10	6.44793e-05	-0.175558	-3.65436e-10
105178606	chr14:105178606:G:A	1.62324e-05	-1.07666e-10	-1.10887	2.5043e-05	-1.07666e-10	-1.09123	2.67113e-05	-1.07666e-10	-1.05682
105178850	chr14:105178850:T:A	4.55215e-06	-1.24354	-1.13673	7.39475e-06	-1.29448	-1.01658	7.48649e-06	-1.28053	-1.04827
105179030	chr14:105179030:G:A	1.69647e-05	-1.07666e-10	-1.06474	2.33414e-05	-1.07666e-10	-1.16159	2.45325e-05	-1.07666e-10	-1.1419
105179265	chr14:105179265:G:A	1.26723e-05	-1.07666e-10	-1.35645	1.93014e-05	-1.07666e-10	-1.35165	2.00017e-05	-1.07666e-10	-1.34609
105179733	chr14:105179733:C:T	3.87729e-05	-0.238151	-3.65436e-10	7.48549e-05	0.00372759	-3.65436e-10	7.01384e-05	-0.0914326	-3.65436e-10
105179842	chr14:105179842:G:A	2.76977e-06	-1.51719	-1.35992	4.25517e-06	-1.50039	-1.3633	4.3293e-06	-1.53105	-1.34544
105179874	chr14:105179874:C:T	3.32313e-05	-0.39238	-3.65436e-10	6.29457e-05	-0.169552	-3.65436e-10	5.94337e-05	-0.257042	-3.65436e-10
105181194	chr14:105181194:C:T	9.36054e-05	-1.07666e-10	0.643215	0.000140935	-1.07666e-10	0.636474	0.000132843	-1.07666e-10	0.547263
105181311	chr14:105181311:C:T	2.62783e-05	-1.07666e-10	-0.627131	4.20731e-05	-1.07666e-10	-0.572416	4.28047e-05	-1.07666e-10	-0.585253
105181525	chr14:105181525:G:A	4.65909e-05	-0.0544681	-3.65436e-10	5.31138e-05	-0.339387	-3.65436e-10	6.96521e-05	-0.0983896	-3.65436e-10
105182051	chr14:105182051:G:A	1.34984e-05	-1.07666e-10	-1.2933	2.05599e-05	-1.07666e-10	-1.28848	2.08453e-05	-1.07666e-10	-1.30478
105182269	chr14:105182269:G:A	8.22412e-06	-1.50505	-0.283755	1.1525e-05	-1.48932	-0.37799	1.03916e-05	-1.52383	-0.477077
105182271	chr14:105182271:T:C	8.96579e-06	-1.5114	-0.191053	1.24927e-05	-1.49692	-0.289757	1.12478e-05	-1.52863	-0.393102
105182413	chr14:105182413:G:A	4.57206e-05	-1.07666e-10	-0.0733243	7.18223e-05	-1.07666e-10	-0.0376287	7.95797e-05	-1.07666e-10	0.0348568
105182478	chr14:105182478:CG:TG	7.05499e-06	-1.54322	-0.398919	9.86102e-06	-1.53623	-0.487004	9.12592e-06	-1.54957	-0.581217
105182564	chr14:105182564:T:C	8.6883e-06	-1.37643	-0.357466	1.28321e-05	-1.32295	-0.436925	1.10568e-05	-1.40457	-0.534284
105182800	chr14:105182800:T:C	6.32191e-05	0.250734	-3.65436e-10	0.000126881	0.531429	-3.65436e-10	0.000116969	0.420008	-3.65436e-10
105182956	chr14:105182956:C:T	5.70395e-05	0.147871	-3.65436e-10	0.000113647	0.421274	-3.65436e-10	0.000105206	0.314019	-3.65436e-10
105182961	chr14:105182961:C:G	1.27107e-05	-1.07666e-10	-1.35343	1.94359e-05	-1.07666e-10	-1.3447	2.00988e-05	-1.07666e-10	-1.34124
105183053	chr14:105183053:G:T	1.11869e-05	-1.48113	-3.65436e-10	1.7923e-05	-1.42574	-3.65436e-10	1.74468e-05	-1.48274	-3.65436e-10
105183684	chr14:105183684:G:A	1.41161e-05	-1.24855	-3.65436e-10	2.39541e-05	-1.13568	-3.65436e-10	2.22153e-05	-1.24112	-3.65436e-10
105183739	chr14:105183739:C:G	1.55878e-05	-1.07666e-10	-1.14939	2.35447e-05	-1.07666e-10	-1.15292	2.48263e-05	-1.07666e-10	-1.13
105184168	chr14:105184168:A:AC	4.09389e-05	-1.07666e-10	-0.183794	5.42993e-05	-1.07666e-10	-0.317312	6.05298e-05	-1.07666e-10	-0.238766
105184181	chr14:105184181:T:A	2.65568e-05	-0.616589	-3.65436e-10	4.6942e-05	-0.462912	-3.65436e-10	4.63187e-05	-0.506357	-3.65436e-10
105184518	chr14:105184518:A:G	1.24804e-05	-1.07666e-10	-1.37171	1.88899e-05	-1.07666e-10	-1.3732	1.94671e-05	-1.07666e-10	-1.37318
105184585	chr14:105184585:C:T	3.98025e-05	-0.211944	-3.65436e-10	7.6493e-05	0.0253751	-3.65436e-10	7.18116e-05	-0.0678569	-3.65436e-10
105185045	chr14:105185045:G:A	2.33978e-05	-1.07666e-10	-0.74323	3.35811e-05	-1.07666e-10	-0.797862	3.48448e-05	-1.07666e-10	-0.790997
105185179	chr14:105185179:C:T	1.98388e-05	-1.07666e-10	-0.908236	2.78919e-05	-1.07666e-10	-0.983488	2.82586e-05	-1.07666e-10	-1.0005
105185217	chr14:105185217:C:T	8.64384e-06	-1.04328	-0.695742	1.07928e-05	-1.01456	-0.918392	1.18028e-05	-1.01256	-0.861003
105185737	chr14:105185737:G:C	2.11586e-05	-1.07666e-10	-0.843826	2.95563e-05	-1.07666e-10	-0.925528	3.01012e-05	-1.07666e-10	-0.937337
105185967	chr14:105185967:C:T	1.27942e-05	-1.07666e-10	-1.34688	1.9219e-05	-1.07666e-10	-1.35592	1.99111e-05	-1.07666e-10	-1.35063
105187513	chr14:105187513:C:T	3.65405e-06	-1.41851	-1.18153	5.69972e-06	-1.36801	-1.20339	5.81846e-06	-1.37978	-1.20108
105188017	chr14:105188017:G:A	1.56962e-05	-1.07666e-10	-1.14246	2.15149e-05	-1.07666e-10	-1.24308	2.32742e-05	-1.07666e-10	-1.19456
105188269	chr14:105188269:C:T	3.35311e-06	-1.31306	-1.37292	6.06964e-06	-1.14045	-1.36808	5.24162e-06	-1.32547	-1.3598
105188381	chr14:105188381:A:G	3.60043e-06	-1.25635	-1.35847	6.57891e-06	-1.05687	-1.37108	5.5495e-06	-1.25914	-1.36906
105188384	chr14:105188384:C:T	5.57715e-05	-1.07666e-10	0.12539	7.48145e-05	-1.07666e-10	0.00318708	8.32006e-05	-1.07666e-10	0.0793517
105188633	chr14:105188633:C:T	1.27508e-05	-1.07666e-10	-1.35028	1.92222e-05	-1.07666e-10	-1.35576	1.97925e-05	-1.07666e-10	-1.3566
105188783	chr14:105188783:AC:A	1.08816e-05	-1.5088	-3.65436e-10	1.76138e-05	-1.44314	-3.65436e-10	1.70812e-05	-1.50392	-3.65436e-10
105188846	chr14:105188846:C:T	1.67225e-05	-1.07666e-10	-1.07912	2.74621e-05	-1.07666e-10	-0.999018	2.70671e-05	-1.07666e-10	-1.04358
105189055	chr14:105189055:C:T	1.32403e-05	-1.07666e-10	-1.31261	1.96017e-05	-1.07666e-10	-1.33621	2.04631e-05	-1.07666e-10	-1.32328
105189274	chr14:105189274:G:A	1.53855e-05	-1.07666e-10	-1.16245	2.39453e-05	-1.07666e-10	-1.13605	2.53294e-05	-1.07666e-10	-1.10993
105189516	chr14:105189516:C:G	1.88869e-05	-0.957406	-3.65436e-10	3.23059e-05	-0.836573	-3.65436e-10	3.24045e-05	-0.863604	-3.65436e-10
105190036	chr14:105190036:G:A	2.37498e-05	-1.07666e-10	-0.728298	3.38062e-05	-1.07666e-10	-0.791179	3.37224e-05	-1.07666e-10	-0.823741
105190090	chr14:105190090:G:A	1.55391e-05	-1.07666e-10	-1.15251	2.19995e-05	-1.07666e-10	-1.2208	2.36282e-05	-1.07666e-10	-1.17946
105190147	chr14:105190147:G:A	1.83373e-05	-0.986935	-3.65436e-10	3.5729e-05	-0.735861	-3.65436e-10	2.9264e-05	-0.965544	-3.65436e-10
105190202	chr14:105190202:A:C	1.24621e-05	-1.07666e-10	-1.37318	1.89574e-05	-1.07666e-10	-1.36963	1.94935e-05	-1.07666e-10	-1.37182
105191899	chr14:105191899:G:A	1.50451e-05	-1.07666e-10	-1.18482	2.22137e-05	-1.07666e-10	-1.21112	2.29126e-05	-1.07666e-10	-1.21022
105193776	chr14:105193776:G:A	2.01593e-05	-1.07666e-10	-0.892206	2.78066e-05	-1.07666e-10	-0.986549	3.06677e-05	-1.07666e-10	-0.918693
105194422	chr14:105194422:C:A	1.39759e-05	-1.07666e-10	-1.25854	2.2062e-05	-1.07666e-10	-1.21797	2.22989e-05	-1.07666e-10	-1.23736
105194536	chr14:105194536:C:T	1.66288e-05	-1.07666e-10	-1.08474	2.52575e-05	-1.07666e-10	-1.0827	2.70783e-05	-1.07666e-10	-1.04317
105194637	chr14:105194637:A:G	0.00278897	4.03756	-3.65436e-10	0.00613476	4.4099	-3.65436e-10	0.00546034	4.26336	-3.65436e-10
105194698	chr14:105194698:G:C	2.16872e-05	-0.819151	-3.65436e-10	2.93365e-05	-0.932993	-3.65436e-10	3.41331e-05	-0.811635	-3.65436e-10
105194699	chr14:105194699:C:T	1.04382e-05	-1.5504	-3.65436e-10	1.59126e-05	-1.54471	-3.65436e-10	1.6295e-05	-1.55104	-3.65436e-10
105194898	chr14:105194898:C:T	1.41512e-05	-1.07666e-10	-1.24608	2.17961e-05	-1.07666e-10	-1.23009	2.26215e-05	-1.07666e-10	-1.223
105194899	chr14:105194899:G:A	0.000121089	-1.07666e-10	0.900653	0.000160609	-1.07666e-10	0.767149	0.000181422	-1.07666e-10	0.858921
105195786	chr14:105195786:T:G	8.57061e-06	-0.492122	-1.25541	1.50469e-05	-0.353386	-1.24727	1.52898e-05	-0.373587	-1.24113
105196224	chr14:105196224:C:T	1.80449e-05	-1.07666e-10	-1.00301	2.86865e-05	-1.07666e-10	-0.955397	3.04233e-05	-1.07666e-10	-0.926694
105196889	chr14:105196889:G:A	2.42918e-05	-0.705735	-3.65436e-10	4.21435e-05	-0.570744	-3.65436e-10	4.229e-05	-0.597351	-3.65436e-10
105197100	chr14:105197100:G:A	1.35404e-05	-1.2902	-3.65436e-10	1.9747e-05	-1.32882	-3.65436e-10	2.12928e-05	-1.28353	-3.65436e-10
105197127	chr14:105197127:C:A	1.9478e-05	-1.07666e-10	-0.926586	3.15982e-05	-1.07666e-10	-0.858725	3.29889e-05	-1.07666e-10	-0.845731
105197144	chr14:105197144:G:A	1.65009e-05	-1.07666e-10	-1.09246	2.42941e-05	-1.07666e-10	-1.12159	2.50233e-05	-1.07666e-10	-1.12209
105197211	chr14:105197211:G:A	4.68656e-05	-1.07666e-10	-0.0485897	7.05046e-05	-1.07666e-10	-0.0561458	6.55584e-05	-1.07666e-10	-0.158961
105197253	chr14:105197253:C:T	1.52077e-05	-1.3472	0.17313	2.16571e-05	-1.36931	0.132819	2.41621e-05	-1.35784	0.200721
105197254	chr14:105197254:G:A	1.25719e-05	-1.07666e-10	-1.36441	1.89586e-05	-1.07666e-10	-1.36957	1.95268e-05	-1.07666e-10	-1.37011
105197507	chr14:105197507:C:T	2.7326e-05	-0.588035	-3.65436e-10	4.78531e-05	-0.443689	-3.65436e-10	4.79283e-05	-0.472195	-3.65436e-10
105198463	chr14:105198463:C:T	1.43152e-05	-1.07666e-10	-1.23455	2.17247e-05	-1.07666e-10	-1.23337	2.29924e-05	-1.07666e-10	-1.20674
105199031	chr14:105199031:G:C	1.80052e-05	-1.07666e-10	-1.00521	2.75392e-05	-1.07666e-10	-0.996213	2.73702e-05	-1.07666e-10	-1.03245
105199402	chr14:105199402:C:T	1.81496e-05	-0.997223	-3.65436e-10	2.46123e-05	-1.10858	-3.65436e-10	2.84771e-05	-0.992802	-3.65436e-10
105199795	chr14:105199795:C:G	1.97227e-05	-1.07666e-10	-0.914105	2.87632e-05	-1.07666e-10	-0.952726	2.95688e-05	-1.07666e-10	-0.955183
105200385	chr14:105200385:C:T	5.43043e-06	-1.09482	-1.10904	1.062e-05	-0.69378	-1.2553	7.19838e-06	-1.09136	-1.27668
105200833	chr14:105200833:G:A	1.2869e-05	-1.07666e-10	-1.34105	1.94254e-05	-1.07666e-10	-1.34524	1.98363e-05	-1.07666e-10	-1.35439
105201321	chr14:105201321:C:A	2.95266e-05	-1.07666e-10	-0.510582	4.47341e-05	-1.07666e-10	-0.511088	4.94235e-05	-1.07666e-10	-0.441475
105201373	chr14:105201373:G:A	1.74388e-05	-1.07666e-10	-1.03717	2.55763e-05	-1.07666e-10	-1.07016	2.63386e-05	-1.07666e-10	-1.07087
105201622	chr14:105201622:G:T	2.35487e-05	-1.07666e-10	-0.736804	3.35243e-05	-1.07666e-10	-0.799554	3.34382e-05	-1.07666e-10	-0.832204
105201853	chr14:105201853:G:A	6.33209e-05	-1.07666e-10	0.252341	8.37222e-05	-1.07666e-10	0.11568	9.43885e-05	-1.07666e-10	0.205517
105201965	chr14:105201965:G:A	1.54972e-05	-1.07666e-10	-1.15521	2.4653e-05	-1.07666e-10	-1.10692	2.52392e-05	-1.07666e-10	-1.11351
105202003	chr14:105202003:T:C	1.35944e-05	-1.07666e-10	-1.28622	2.06834e-05	-1.07666e-10	-1.28249	2.12565e-05	-1.07666e-10	-1.28524
105202876	chr14:105202876:G:A	1.26714e-05	-1.07666e-10	-1.35652	1.89593e-05	-1.07666e-10	-1.36953	1.95972e-05	-1.07666e-10	-1.36651
105203010	chr14:105203010:C:A	1.26849e-05	-1.07666e-10	-1.35546	1.96565e-05	-1.07666e-10	-1.33342	1.99346e-05	-1.07666e-10	-1.34945
105203092	chr14:105203092:G:A	1.29829e-05	-1.07666e-10	-1.33224	2.02367e-05	-1.07666e-10	-1.30433	2.08461e-05	-1.07666e-10	-1.30474
105203355	chr14:105203355:C:T	1.77355e-05	-1.07666e-10	-1.02031	2.35605e-05	-1.07666e-10	-1.15225	2.48887e-05	-1.07666e-10	-1.12749
105203367	chr14:105203367:C:T	1.38414e-05	-1.07666e-10	-1.26821	2.1766e-05	-1.07666e-10	-1.23147	2.25471e-05	-1.07666e-10	-1.22629
105203751	chr14:105203751:A:G	2.75699e-05	-0.579147	-3.65436e-10	4.84826e-05	-0.43062	-3.65436e-10	4.8356e-05	-0.463311	-3.65436e-10
105203919	chr14:105203919:G:A	2.43034e-05	-1.07666e-10	-0.705256	3.06202e-05	-1.07666e-10	-0.890164	3.25966e-05	-1.07666e-10	-0.857695
105204222	chr14:105204222:T:C	3.57234e-06	-1.27028	-1.35237	6.17458e-06	-1.12393	-1.36745	5.45361e-06	-1.28104	-1.36458
105204358	chr14:105204358:C:T	8.44831e-06	-0.80823	-0.953677	1.78936e-05	-0.304389	-1.12299	1.07191e-05	-0.801476	-1.1684
105204422	chr14:105204422:C:T	2.05215e-05	-1.07666e-10	-0.874401	2.65619e-05	-1.07666e-10	-1.03235	2.81532e-05	-1.07666e-10	-1.00424
105204654	chr14:105204654:A:G	7.35479e-06	-0.535526	-1.365	7.49877e-06	-0.950243	-1.34684	1.22458e-05	-0.502136	-1.33458
105204696	chr14:105204696:C:A	2.32769e-05	-0.748411	-3.65436e-10	3.08496e-05	-0.882701	-3.65436e-10	3.66839e-05	-0.739566	-3.65436e-10
105204724	chr14:105204724:G:A	3.41761e-05	-0.364346	-3.65436e-10	6.09174e-05	-0.202305	-3.65436e-10	6.05879e-05	-0.237807	-3.65436e-10
105204753	chr14:105204753:C:T	7.59909e-06	-0.517705	-1.35014	7.77506e-06	-0.937251	-1.32365	1.27814e-05	-0.486318	-1.3076
105204813	chr14:105204813:C:A	1.05158e-05	-1.54299	-3.65436e-10	1.68521e-05	-1.48735	-3.65436e-10	1.64193e-05	-1.54345	-3.65436e-10
105204814	chr14:105204814:C:G	1.0469e-05	-1.54746	-3.65436e-10	1.66181e-05	-1.50133	-3.65436e-10	1.63486e-05	-1.54776	-3.65436e-10
105204895	chr14:105204895:C:A	8.43073e-06	-0.840306	-0.923684	1.70343e-05	-0.35003	-1.12657	1.04628e-05	-0.834871	-1.15921
105205138	chr14:105205138:A:G	1.247e-05	-1.07666e-10	-1.37255	1.90096e-05	-1.07666e-10	-1.36688	1.95519e-05	-1.07666e-10	-1.36883
105205215	chr14:105205215:G:A	2.02915e-05	-1.07666e-10	-0.885674	3.17842e-05	-1.07666e-10	-0.852854	3.3145e-05	-1.07666e-10	-0.841009
105205560	chr14:105205560:C:T	2.13584e-05	-1.07666e-10	-0.834427	2.74542e-05	-1.07666e-10	-0.999304	2.91225e-05	-1.07666e-10	-0.970392
105205729	chr14:105205729:A:C	9.04245e-06	-0.778965	-0.914979	1.91847e-05	-0.264878	-1.09283	1.13486e-05	-0.77163	-1.14118
105206134	chr14:105206134:G:A	3.03512e-05	-0.483039	-3.65436e-10	5.36576e-05	-0.329202	-3.65436e-10	5.34786e-05	-0.362621	-3.65436e-10
105206160	chr14:105206160:C:T	7.9992e-06	-0.852973	-0.963559	1.62684e-05	-0.366758	-1.15584	1.00517e-05	-0.847587	-1.18657
105206198	chr14:105206198:A:G	8.55069e-06	-0.791305	-0.958557	1.82574e-05	-0.280335	-1.12692	1.08693e-05	-0.783851	-1.17211
105207059	chr14:105207059:C:A	1.98268e-05	-1.07666e-10	-0.908838	2.57955e-05	-1.07666e-10	-1.06162	2.73152e-05	-1.07666e-10	-1.03446
105207349	chr14:105207349:G:A	1.42914e-05	-1.07666e-10	-1.23622	2.26739e-05	-1.07666e-10	-1.19061	2.26451e-05	-1.07666e-10	-1.22196
105207888	chr14:105207888:A:G	1.23196e-05	-0.651099	-0.733585	2.6143e-05	-0.100349	-0.947892	1.47937e-05	-0.64259	-1.00511
105207917	chr14:105207917:C:T	1.42326e-05	-1.07666e-10	-1.24034	2.24792e-05	-1.07666e-10	-1.19924	2.33047e-05	-1.07666e-10	-1.19325
105208215	chr14:105208215:C:T	1.28735e-05	-1.3407	-3.65436e-10	2.15325e-05	-1.24226	-3.65436e-10	2.04762e-05	-1.32264	-3.65436e-10
105208318	chr14:105208318:G:A	3.97205e-05	-0.214006	-3.65436e-10	7.16369e-05	-0.0402133	-3.65436e-10	7.12082e-05	-0.0762944	-3.65436e-10
105208898	chr14:105208898:C:T	4.71121e-06	-1.07949	-1.26644	1.02876e-05	-0.642135	-1.33875	6.79774e-06	-1.07236	-1.35295
105209000	chr14:105209000:T:C	2.69012e-06	-1.53394	-1.37235	4.02894e-06	-1.54576	-1.37256	4.23559e-06	-1.53121	-1.36717
105209062	chr14:105209062:T:C	3.19994e-06	-1.36469	-1.36805	6.57193e-06	-1.06891	-1.36011	5.11042e-06	-1.36817	-1.34245
105209139	chr14:105209139:T:C	1.30439e-05	-1.07666e-10	-1.32755	1.97183e-05	-1.07666e-10	-1.33028	2.02304e-05	-1.07666e-10	-1.33472
105209275	chr14:105209275:G:C	1.30204e-05	-1.07666e-10	-1.32936	2.07313e-05	-1.07666e-10	-1.28018	2.08175e-05	-1.07666e-10	-1.30611
105209358	chr14:105209358:G:A	1.29911e-05	-1.07666e-10	-1.33161	2.05745e-05	-1.07666e-10	-1.28777	2.07869e-05	-1.07666e-10	-1.30758
105209711	chr14:105209711:G:C	3.46927e-06	-1.32078	-1.33114	6.97265e-06	-1.00884	-1.36099	5.16314e-06	-1.32958	-1.37078
105209847	chr14:105209847:A:G	1.64353e-05	-1.07666e-10	-1.09644	2.31328e-05	-1.07666e-10	-1.17057	2.43928e-05	-1.07666e-10	-1.14761
105209848	chr14:105209848:C:T	1.28285e-05	-1.07666e-10	-1.34421	1.99704e-05	-1.07666e-10	-1.31757	2.01942e-05	-1.07666e-10	-1.33651
105209878	chr14:105209878:C:G	8.121e-05	-1.07666e-10	0.501165	0.000107341	-1.07666e-10	0.364184	0.000121551	-1.07666e-10	0.458428
105210041	chr14:105210041:C:T	3.13894e-05	-0.449402	-3.65436e-10	5.56655e-05	-0.292463	-3.65436e-10	5.54677e-05	-0.326101	-3.65436e-10
105210047	chr14:105210047:C:T	1.63121e-05	-1.07666e-10	-1.10397	2.54745e-05	-1.07666e-10	-1.07415	2.62286e-05	-1.07666e-10	-1.07505
105210270	chr14:105210270:G:A	3.13938e-05	-0.449263	-3.65436e-10	5.56751e-05	-0.292292	-3.65436e-10	5.54777e-05	-0.325921	-3.65436e-10
105210284	chr14:105210284:C:T	1.25426e-05	-1.07666e-10	-1.36674	1.89605e-05	-1.07666e-10	-1.36947	1.95424e-05	-1.07666e-10	-1.36932
105210455	chr14:105210455:G:A	1.24601e-05	-1.07666e-10	-1.37334	1.89069e-05	-1.07666e-10	-1.3723	1.94721e-05	-1.07666e-10	-1.37292
105210792	chr14:105210792:G:A	1.39155e-05	-1.07666e-10	-1.26287	2.19653e-05	-1.07666e-10	-1.22236	2.20041e-05	-1.07666e-10	-1.25067
105210848	chr14:105210848:G:A	1.52505e-05	-1.07666e-10	-1.17126	2.38344e-05	-1.07666e-10	-1.14069	2.50815e-05	-1.07666e-10	-1.11977
105211392	chr14:105211392:A:C	2.06355e-05	-1.07666e-10	-0.868861	2.66208e-05	-1.07666e-10	-1.03013	2.82672e-05	-1.07666e-10	-1.0002
105211398	chr14:105211398:G:A	1.61708e-05	-1.07666e-10	-1.11267	2.49522e-05	-1.07666e-10	-1.09486	2.60168e-05	-1.07666e-10	-1.08316
105211461	chr14:105211461:T:C	3.09968e-05	-1.07666e-10	-0.46199	3.57476e-05	-1.07666e-10	-0.73534	3.91795e-05	-1.07666e-10	-0.673748
105211626	chr14:105211626:G:A	2.8075e-05	-1.07666e-10	-0.560996	3.6883e-05	-1.07666e-10	-0.704073	4.12252e-05	-1.07666e-10	-0.622852
105211918	chr14:105211918:G:A	1.62119e-05	-1.07666e-10	-1.11013	2.37249e-05	-1.07666e-10	-1.1453	2.38837e-05	-1.07666e-10	-1.16871
105211929	chr14:105211929:G:A	5.18728e-06	-1.38417	-0.865494	8.45178e-06	-1.11705	-1.0604	6.28195e-06	-1.39307	-1.11116
105211958	chr14:105211958:C:T	3.40163e-05	-1.07666e-10	-0.369035	5.15247e-05	-1.07666e-10	-0.369762	5.72757e-05	-1.07666e-10	-0.294027
105212431	chr14:105212431:C:A	1.65324e-05	-1.07666e-10	-1.09055	2.58622e-05	-1.07666e-10	-1.05904	2.66382e-05	-1.07666e-10	-1.05956
105212481	chr14:105212481:C:T	3.76695e-06	-1.41555	-1.15405	6.2292e-06	-1.32729	-1.15528	5.71917e-06	-1.4169	-1.18118
105212482	chr14:105212482:T:C	1.98784e-05	-0.906242	-3.65436e-10	3.41154e-05	-0.782074	-3.65436e-10	3.41812e-05	-0.810226	-3.65436e-10
105212694	chr14:105212694:G:A	1.59949e-05	-1.07666e-10	-1.1236	2.46683e-05	-1.07666e-10	-1.1063	2.5719e-05	-1.07666e-10	-1.09467
105212718	chr14:105212718:A:G	2.82531e-05	0.234734	-0.789404	3.62974e-05	0.481383	-1.20146	3.08248e-05	0.249272	-1.16285
105212743	chr14:105212743:G:A	2.873e-05	-0.537932	-3.65436e-10	5.05004e-05	-0.389844	-3.65436e-10	5.04318e-05	-0.42128	-3.65436e-10
105213036	chr14:105213036:G:T	3.55542e-06	-1.29589	-1.33151	7.54074e-06	-0.952898	-1.33861	5.65757e-06	-1.29677	-1.31214
105213054	chr14:105213054:C:T	3.36072e-06	-1.32003	-1.36369	7.05383e-06	-0.991501	-1.36675	5.30157e-06	-1.32133	-1.35257
105213196	chr14:105213196:G:A	1.25441e-05	-1.07666e-10	-1.36662	1.93043e-05	-1.07666e-10	-1.3515	1.96722e-05	-1.07666e-10	-1.36269
105213242	chr14:105213242:T:C	1.64719e-05	-1.07666e-10	-1.09422	2.54314e-05	-1.07666e-10	-1.07584	2.65309e-05	-1.07666e-10	-1.06359
105213573	chr14:105213573:G:A	9.18283e-05	-1.07666e-10	0.624047	0.00012108	-1.07666e-10	0.484629	0.000136875	-1.07666e-10	0.577168
105213591	chr14:105213591:T:C	6.33029e-06	-1.03815	-1.01238	1.2059e-05	-0.604677	-1.21734	7.87222e-06	-1.03852	-1.24004
105213780	chr14:105213780:C:G	1.24653e-05	-1.07666e-10	-1.37293	1.90023e-05	-1.07666e-10	-1.36727	1.95445e-05	-1.07666e-10	-1.36921
105214077	chr14:105214077:G:A	3.12424e-06	-1.40125	-1.35544	6.08832e-06	-1.13611	-1.36934	4.77208e-06	-1.406	-1.37312
105214138	chr14:105214138:G:A	1.59763e-05	-1.07666e-10	-1.12477	2.46384e-05	-1.07666e-10	-1.10752	2.56874e-05	-1.07666e-10	-1.0959
105214933	chr14:105214933:G:A	2.13769e-05	-1.07666e-10	-0.833563	3.15346e-05	-1.07666e-10	-0.860737	3.14991e-05	-1.07666e-10	-0.891943
105214976	chr14:105214976:C:T	2.49939e-05	-1.07666e-10	-0.677243	3.77446e-05	-1.07666e-10	-0.680982	4.15701e-05	-1.07666e-10	-0.614522
105215242	chr14:105215242:AAC:A	1.81346e-05	-1.07666e-10	-0.998052	2.77281e-05	-1.07666e-10	-0.989379	2.94258e-05	-1.07666e-10	-0.96003
105215265	chr14:105215265:C:T	4.94915e-06	-1.24818	-1.04848	6.59328e-06	-1.29848	-1.1273	7.22283e-06	-1.27161	-1.09305
105215330	chr14:105215330:A:G	1.18927e-05	-0.265935	-1.15401	1.83321e-05	-0.0552597	-1.34791	1.63336e-05	-0.22632	-1.32236
105215338	chr14:105215338:T:C	2.66725e-05	-1.07666e-10	-0.61224	3.51948e-05	-1.07666e-10	-0.750924	3.92415e-05	-1.07666e-10	-0.672168
105215455	chr14:105215455:T:A	3.12031e-05	-0.455356	-3.65436e-10	5.53786e-05	-0.297631	-3.65436e-10	5.51029e-05	-0.3327	-3.65436e-10
105215594	chr14:105215594:A:G	1.52372e-05	-1.07666e-10	-1.17213	2.11921e-05	-1.07666e-10	-1.2582	2.19145e-05	-1.07666e-10	-1.25475
105215661	chr14:105215661:G:T	2.43492e-05	-1.07666e-10	-0.703374	3.29335e-05	-1.07666e-10	-0.817335	3.19917e-05	-1.07666e-10	-0.876425
105215773	chr14:105215773:A:G	1.5371e-05	-1.07666e-10	-1.16339	2.19372e-05	-1.07666e-10	-1.22364	2.19199e-05	-1.07666e-10	-1.25451
105215920	chr14:105215920:A:G	3.11532e-06	-1.4743	-1.28524	5.60526e-06	-1.2637	-1.32442	4.58693e-06	-1.47825	-1.34044
105216190	chr14:105216190:C:T	3.45481e-06	-1.30083	-1.35527	7.1694e-06	-0.975162	-1.36684	5.27942e-06	-1.3059	-1.37219
105216525	chr14:105216525:C:T	3.41911e-05	-0.363907	-3.65436e-10	6.09313e-05	-0.202077	-3.65436e-10	6.05232e-05	-0.238876	-3.65436e-10
105217024	chr14:105217024:C:T	3.8105e-05	-1.07666e-10	-0.255528	4.77133e-05	-1.07666e-10	-0.446613	5.52891e-05	-1.07666e-10	-0.329326
105217049	chr14:105217049:T:C	4.32088e-06	-1.06616	-1.36625	8.83377e-06	-0.832873	-1.30037	7.0687e-06	-1.05379	-1.33243
105217073	chr14:105217073:G:T	2.39539e-05	-0.719742	-3.65436e-10	4.81289e-05	-0.437941	-3.65436e-10	3.78867e-05	-0.707301	-3.65436e-10
105217205	chr14:105217205:G:A	1.57086e-05	-1.07666e-10	-1.14167	2.22508e-05	-1.07666e-10	-1.20945	2.26748e-05	-1.07666e-10	-1.22065
105218209	chr14:105218209:C:T	3.23515e-05	-0.419212	-3.65436e-10	5.74851e-05	-0.260298	-3.65436e-10	5.71919e-05	-0.295491	-3.65436e-10
105218384	chr14:105218384:T:C	3.48972e-06	-1.38165	-1.2644	7.19451e-06	-1.08616	-1.25235	5.2811e-06	-1.38201	-1.29575
105218791	chr14:105218791:AG:A	1.56288e-05	-1.07666e-10	-1.14676	2.21434e-05	-1.07666e-10	-1.21428	2.25682e-05	-1.07666e-10	-1.22536
105218796	chr14:105218796:G:A	1.13042e-05	-1.4707	-3.65436e-10	1.82464e-05	-1.40785	-3.65436e-10	1.7848e-05	-1.46001	-3.65436e-10
105218982	chr14:105218982:C:T	2.43925e-05	-1.07666e-10	-0.7016	3.24644e-05	-1.07666e-10	-0.83168	3.59794e-05	-1.07666e-10	-0.758956
105219391	chr14:105219391:G:A	2.83803e-05	-0.55018	-3.65436e-10	4.99968e-05	-0.399865	-3.65436e-10	4.98321e-05	-0.433243	-3.65436e-10
105219463	chr14:105219463:C:T	7.3533e-06	-1.00862	-0.892104	1.41844e-05	-0.554808	-1.10487	8.89743e-06	-1.00669	-1.14945
105219500	chr14:105219500:C:G	1.25462e-05	-1.07666e-10	-1.36645	1.93106e-05	-1.07666e-10	-1.35117	1.9678e-05	-1.07666e-10	-1.3624
105219528	chr14:105219528:T:C	6.91296e-06	-1.06757	-0.894911	1.26212e-05	-0.640791	-1.13565	8.24367e-06	-1.06713	-1.16533
105219656	chr14:105219656:T:C	4.80465e-05	-1.07666e-10	-0.0237049	5.8681e-05	-1.07666e-10	-0.239708	6.90176e-05	-1.07666e-10	-0.10754
105219703	chr14:105219703:T:C	1.74203e-05	-1.07666e-10	-1.03824	2.69965e-05	-1.07666e-10	-1.01612	2.8131e-05	-1.07666e-10	-1.00503
105219809	chr14:105219809:T:C	7.39869e-06	-1.00527	-0.889296	1.42728e-05	-0.550391	-1.10307	8.94041e-06	-1.00336	-1.14796
105220180	chr14:105220180:G:A	1.24864e-05	-1.07666e-10	-1.37124	1.9127e-05	-1.07666e-10	-1.36072	1.95536e-05	-1.07666e-10	-1.36874
105220233	chr14:105220233:T:C	7.29145e-06	-1.00779	-0.901384	1.41067e-05	-0.553541	-1.11163	8.85257e-06	-1.00571	-1.15549
105220515	chr14:105220515:G:A	3.60111e-06	-1.35382	-1.26081	7.0982e-06	-1.05685	-1.29513	5.28749e-06	-1.35891	-1.31765
105220564	chr14:105220564:G:A	2.79053e-05	-1.07666e-10	-0.567055	3.66653e-05	-1.07666e-10	-0.709993	4.09755e-05	-1.07666e-10	-0.628928
105220657	chr14:105220657:C:T	2.88534e-05	-0.533646	-3.65436e-10	5.08814e-05	-0.382327	-3.65436e-10	5.07173e-05	-0.415635	-3.65436e-10
105220723	chr14:105220723:C:T	1.32296e-05	-1.07666e-10	-1.31342	2.06695e-05	-1.07666e-10	-1.28316	2.11843e-05	-1.07666e-10	-1.28864
105220771	chr14:105220771:C:A	1.47823e-05	-1.07666e-10	-1.20244	2.40083e-05	-1.07666e-10	-1.13342	2.40241e-05	-1.07666e-10	-1.16284
105221076	chr14:105221076:G:A	2.70169e-05	-0.59941	-3.65436e-10	4.74204e-05	-0.452771	-3.65436e-10	4.73001e-05	-0.48539	-3.65436e-10
105221199	chr14:105221199:A:G	7.19138e-06	-1.03857	-0.884423	1.37025e-05	-0.594929	-1.09932	8.68307e-06	-1.03599	-1.14453
105221426	chr14:105221426:C:G	1.47598e-05	-1.20397	-3.65436e-10	2.46215e-05	-1.10821	-3.65436e-10	2.28792e-05	-1.21168	-3.65436e-10
105221434	chr14:105221434:T:C	6.84074e-06	-1.04228	-0.930695	1.31613e-05	-0.600933	-1.13361	8.38706e-06	-1.03958	-1.17564
105221458	chr14:105221458:T:A	2.71202e-05	-0.595594	-3.65436e-10	4.76215e-05	-0.448539	-3.65436e-10	4.75117e-05	-0.480927	-3.65436e-10
105221745	chr14:105221745:C:T	6.0221e-06	-0.891965	-1.20847	7.05636e-06	-1.1271	-1.23079	9.67717e-06	-0.869995	-1.20214
105221963	chr14:105221963:C:T	3.1008e-05	-0.461629	-3.65436e-10	5.49245e-05	-0.305865	-3.65436e-10	5.46693e-05	-0.340601	-3.65436e-10
105221974	chr14:105221974:C:CA	1.3068e-05	-1.07666e-10	-1.3257	1.93714e-05	-1.07666e-10	-1.34803	2.00995e-05	-1.07666e-10	-1.34121
105222060	chr14:105222060:C:G	3.22221e-05	-1.07666e-10	-0.423222	4.87982e-05	-1.07666e-10	-0.42413	5.39646e-05	-1.07666e-10	-0.353574
105222116	chr14:105222116:TA:T	3.10519e-05	-1.07666e-10	-0.460214	4.70749e-05	-1.07666e-10	-0.460085	4.45956e-05	-1.07666e-10	-0.544267
105222908	chr14:105222908:G:A	1.36161e-05	-1.07666e-10	-1.28462	2.13208e-05	-1.07666e-10	-1.25214	2.18849e-05	-1.07666e-10	-1.25611
105223310	chr14:105223310:G:A	3.24864e-06	-1.42955	-1.28809	6.56268e-06	-1.1675	-1.26293	5.01013e-06	-1.42865	-1.30179
105223509	chr14:105223509:G:A	1.11787e-05	-1.48186	-3.65436e-10	1.61629e-05	-1.52911	-3.65436e-10	1.75944e-05	-1.47432	-3.65436e-10
105223693	chr14:105223693:G:A	2.96983e-05	-0.504784	-3.65436e-10	3.84192e-05	-0.663268	-3.65436e-10	4.56362e-05	-0.521202	-3.65436e-10
105223934	chr14:105223934:T:C	1.31937e-05	-1.07666e-10	-1.31613	1.91203e-05	-1.07666e-10	-1.36107	1.97626e-05	-1.07666e-10	-1.35811
105224061	chr14:105224061:G:A	1.60394e-05	-1.07666e-10	-1.12083	2.48104e-05	-1.07666e-10	-1.10056	2.57313e-05	-1.07666e-10	-1.0942
105224132	chr14:105224132:G:A	4.34991e-05	-1.07666e-10	-0.123132	5.4042e-05	-1.07666e-10	-0.322062	6.28796e-05	-1.07666e-10	-0.200681
105224653	chr14:105224653:T:C	1.2605e-05	-1.07666e-10	-1.36178	1.89069e-05	-1.07666e-10	-1.3723	1.95383e-05	-1.07666e-10	-1.36953
105224670	chr14:105224670:C:T	1.28763e-05	-1.34049	-3.65436e-10	2.0968e-05	-1.26883	-3.65436e-10	2.05463e-05	-1.31922	-3.65436e-10
105224757	chr14:105224757:A:G	1.39391e-05	-1.07666e-10	-1.26117	2.00491e-05	-1.07666e-10	-1.31364	2.05057e-05	-1.07666e-10	-1.3212
105224834	chr14:105224834:C:T	4.91286e-05	-1.07666e-10	-0.00143208	6.43867e-05	-1.07666e-10	-0.146916	7.1849e-05	-1.07666e-10	-0.0673356
105224915	chr14:105224915:C:T	3.55056e-05	-1.07666e-10	-0.326183	4.60761e-05	-1.07666e-10	-0.48153	5.20067e-05	-1.07666e-10	-0.390529
105225805	chr14:105225805:G:A	1.38717e-05	-1.07666e-10	-1.26602	2.18291e-05	-1.07666e-10	-1.22858	2.26329e-05	-1.07666e-10	-1.2225
105225839	chr14:105225839:G:T	2.60252e-05	-0.636808	-3.65436e-10	4.53082e-05	-0.498336	-3.65436e-10	4.53751e-05	-0.526939	-3.65436e-10
105226527	chr14:105226527:A:G	1.61985e-05	-1.07666e-10	-1.11096	2.70003e-05	-1.07666e-10	-1.01597	2.60531e-05	-1.07666e-10	-1.08176
105226603	chr14:105226603:C:G	2.00159e-05	-1.07666e-10	-0.899348	2.87128e-05	-1.07666e-10	-0.954479	2.87986e-05	-1.07666e-10	-0.981577
105226625	chr14:105226625:C:T	1.80087e-05	-1.07666e-10	-1.00502	2.5841e-05	-1.07666e-10	-1.05986	2.78606e-05	-1.07666e-10	-1.01469
105226830	chr14:105226830:G:A	0.000103882	-1.07666e-10	0.747383	0.000136485	-1.07666e-10	0.60439	0.000154674	-1.07666e-10	0.699416
105227003	chr14:105227003:A:C	3.39062e-06	-1.32322	-1.35165	6.87865e-06	-1.01508	-1.36832	5.15163e-06	-1.32952	-1.37307
105227072	chr14:105227072:C:T	1.16378e-05	-1.44162	-3.65436e-10	1.67995e-05	-1.49047	-3.65436e-10	1.84657e-05	-1.42599	-3.65436e-10
105227073	chr14:105227073:G:A	1.43681e-05	-1.07666e-10	-1.23086	2.34375e-05	-1.07666e-10	-1.15749	2.28176e-05	-1.07666e-10	-1.21437
105227249	chr14:105227249:T:A	1.25387e-05	-1.07666e-10	-1.36705	1.95198e-05	-1.07666e-10	-1.34039	2.01128e-05	-1.07666e-10	-1.34055
105227347	chr14:105227347:G:A	5.3723e-05	-1.07666e-10	0.087968	8.14527e-05	-1.07666e-10	0.0881979	7.54617e-05	-1.07666e-10	-0.0182764
105227746	chr14:105227746:G:A	2.19461e-05	-1.07666e-10	-0.807283	3.13384e-05	-1.07666e-10	-0.866978	3.13316e-05	-1.07666e-10	-0.897277
105228255	chr14:105228255:C:T	2.56629e-05	-0.650825	-3.65436e-10	4.3856e-05	-0.530912	-3.65436e-10	4.43787e-05	-0.549142	-3.65436e-10
105228278	chr14:105228278:C:T	2.03071e-05	-1.07666e-10	-0.884901	2.91943e-05	-1.07666e-10	-0.93785	2.92679e-05	-1.07666e-10	-0.965411
105228520	chr14:105228520:A:G	2.97321e-06	-1.44576	-1.36047	4.50677e-06	-1.48447	-1.32177	4.6766e-06	-1.45102	-1.34831
105228533	chr14:105228533:G:A	8.01965e-06	-1.29746	-0.516516	2.0235e-05	-0.64232	-0.66209	9.56524e-06	-1.30038	-0.783385
105228724	chr14:105228724:G:A	1.40072e-05	-1.07666e-10	-1.2563	2.02654e-05	-1.07666e-10	-1.30291	2.15907e-05	-1.07666e-10	-1.26964
105228987	chr14:105228987:C:A	1.10118e-05	-1.49691	-3.65436e-10	1.72978e-05	-1.46124	-3.65436e-10	1.72858e-05	-1.49202	-3.65436e-10
105228999	chr14:105228999:C:T	2.07505e-05	-0.863303	-3.65436e-10	2.80503e-05	-0.977826	-3.65436e-10	3.17176e-05	-0.885031	-3.65436e-10
105229001	chr14:105229001:G:C	0.000200373	1.40431	-3.65436e-10	0.000427868	1.74699	-3.65436e-10	0.000384118	1.60905	-3.65436e-10
105229081	chr14:105229081:A:G	1.27107e-05	-1.07666e-10	-1.35343	1.89431e-05	-1.07666e-10	-1.37039	1.96624e-05	-1.07666e-10	-1.36319
105229156	chr14:105229156:C:T	3.48102e-06	-1.55094	-1.09761	5.73598e-06	-1.50849	-1.05657	5.61686e-06	-1.55091	-1.06522
105229308	chr14:105229308:A:G	5.69915e-05	0.147029	-3.65436e-10	0.000109166	0.381048	-3.65436e-10	0.000103224	0.295	-3.65436e-10
105229397	chr14:105229397:A:G	1.29247e-05	-1.07666e-10	-1.33674	1.94439e-05	-1.07666e-10	-1.34429	1.99945e-05	-1.07666e-10	-1.34644
105240987	chr14:105240987:T:G	1.2482e-05	-1.07666e-10	-1.37158	1.90684e-05	-1.07666e-10	-1.36379	1.94615e-05	-1.07666e-10	-1.37346
105241594	chr14:105241594:G:A	4.30696e-06	-1.21817	-1.21747	7.44996e-06	-1.13503	-1.16858	6.77603e-06	-1.21829	-1.21022
105241952	chr14:105241952:C:T	1.34742e-05	0.0672984	-1.3624	0.00101809	3.9759	-1.36205	2.12841e-05	0.0570632	-1.34101
105241989	chr14:105241989:A:G	2.17581e-05	0.253053	-1.06894	0.00352021	4.37763	-0.523176	3.56566e-05	0.250965	-1.01893
105242381	chr14:105242381:G:A	1.44422e-05	-1.07666e-10	-1.22572	2.81216e-05	-1.07666e-10	-0.975284	2.36101e-05	-1.07666e-10	-1.18023
105243255	chr14:105243255:C:A	4.38716e-05	-0.131708	0.0171028	0.0069393	3.63408	0.899049	6.09757e-05	-0.139395	-0.0920319
105243269	chr14:105243269:A:T	3.52879e-05	0.280326	-0.61266	0.0073691	4.41912	0.174106	5.28531e-05	0.266997	-0.641383
105243685	chr14:105243685:A:G	9.2895e-06	-1.22635	-0.440644	1.75267e-05	-1.14092	-0.307179	1.45946e-05	-1.24291	-0.418337
105243858	chr14:105243858:T:G	2.99418e-05	-1.07666e-10	-0.496619	3.72588e-05	-1.07666e-10	-0.693935	4.49862e-05	-1.07666e-10	-0.535547
105243901	chr14:105243901:A:C	1.68371e-05	-0.218542	-0.853745	0.00167748	3.43002	-0.316801	2.43096e-05	-0.221784	-0.929247
105244106	chr14:105244106:C:T	2.85539e-05	-1.07666e-10	-0.544081	3.54045e-05	-1.07666e-10	-0.744984	4.16086e-05	-1.07666e-10	-0.613596
105244149	chr14:105244149:C:A	3.81066e-05	0.450152	-0.705638	0.00877593	4.7237	0.0442434	5.72368e-05	0.436405	-0.73111
105244280	chr14:105244280:C:CA	1.29367e-05	-1.07666e-10	-1.3358	1.95693e-05	-1.07666e-10	-1.33786	2.05413e-05	-1.07666e-10	-1.31946
105244420	chr14:105244420:G:A	9.4168e-06	-1.20818	-0.445197	1.78061e-05	-1.12026	-0.312021	1.4786e-05	-1.2253	-0.422928
105244529	chr14:105244529:G:A	4.70832e-05	0.24144	-0.285396	0.00781258	4.27103	0.380637	6.33407e-05	0.226245	-0.419619
105244532	chr14:105244532:G:A	1.33582e-05	-1.07666e-10	-1.30374	1.97876e-05	-1.07666e-10	-1.32677	2.00885e-05	-1.07666e-10	-1.34176
105244563	chr14:105244563:G:A	3.74434e-05	-0.121371	-0.151673	0.00208867	3.54917	-0.216711	3.70939e-05	-0.144114	-0.584335
105244875	chr14:105244875:T:A	1.95192e-05	-1.07666e-10	-0.924476	3.10769e-05	-1.07666e-10	-0.875361	3.21613e-05	-1.07666e-10	-0.87114
105245137	chr14:105245137:T:C	0.000178102	-1.07666e-10	1.28648	0.000388293	-1.07666e-10	1.64994	0.000304825	-1.07666e-10	1.37784
105245255	chr14:105245255:G:A	1.2669e-05	-1.07666e-10	-1.35672	2.15016e-05	-1.07666e-10	-1.2437	2.00561e-05	-1.07666e-10	-1.34337
105245754	chr14:105245754:T:C	1.36606e-05	-1.28136	-3.65436e-10	2.01646e-05	-1.3079	-3.65436e-10	2.11169e-05	-1.29183	-3.65436e-10
105245759	chr14:105245759:CACAAAAACTAACTCAAAACCGATGCAAGACCCAA:C	0.000189062	-1.07666e-10	1.3462	0.000413541	-1.07666e-10	1.71293	0.000323224	-1.07666e-10	1.43644
105246014	chr14:105246014:T:C	9.28809e-05	-1.07666e-10	0.635445	0.000144739	-1.07666e-10	0.66311	0.00012782	-1.07666e-10	0.508722
105246156	chr14:105246156:C:T	5.32545e-05	0.394604	-0.315395	0.00986468	4.54453	0.340362	7.16787e-05	0.379196	-0.448905
105246162	chr14:105246162:T:C	2.85355e-05	-0.544726	-3.65436e-10	3.60919e-05	-0.725754	-3.65436e-10	4.18366e-05	-0.608132	-3.65436e-10
105246397	chr14:105246397:C:T	4.19377e-05	0.0525347	-0.212222	0.00384868	3.89423	0.0494311	4.73171e-05	0.0312997	-0.516331
105246519	chr14:105246519:G:A	2.22717e-05	0.0313264	-0.823883	0.00287269	3.92534	-0.27416	3.19329e-05	0.023594	-0.90186
105246658	chr14:105246658:T:C	5.60489e-06	-1.13722	-1.03501	1.15952e-05	-1.00751	-0.853722	9.15748e-06	-1.14057	-0.986764
105246797	chr14:105246797:T:C	4.40581e-05	0.442082	-0.552446	0.0121277	4.73267	0.358754	6.91329e-05	0.43732	-0.543191
105246882	chr14:105246882:A:G	4.19084e-05	-0.0962784	-0.0641087	0.00671573	3.70352	0.796864	5.8572e-05	-0.103319	-0.168326
105247112	chr14:105247112:C:T	5.04181e-05	0.427094	-0.402617	0.0091006	4.59613	0.208143	6.7879e-05	0.411413	-0.535588
105247391	chr14:105247391:G:T	2.02878e-05	-1.07666e-10	-0.885854	2.68435e-05	-1.07666e-10	-1.0218	3.08117e-05	-1.07666e-10	-0.914009
105247636	chr14:105247636:A:G	0.000154309	0.12377	1.01932	0.0388345	4.1137	2.14154	0.000214539	0.118258	0.908333
105247918	chr14:105247918:C:G	3.08312e-05	-1.07666e-10	-0.467347	3.78151e-05	-1.07666e-10	-0.679116	4.47073e-05	-1.07666e-10	-0.541765
105248411	chr14:105248411:G:A	0.000184316	-1.07666e-10	1.32078	0.000402502	-1.07666e-10	1.68588	0.000314982	-1.07666e-10	1.41061
105248598	chr14:105248598:C:G	1.24898e-05	-1.07666e-10	-1.37096	2.04403e-05	-1.07666e-10	-1.29432	1.96386e-05	-1.07666e-10	-1.3644
105248833	chr14:105248833:C:G	1.44047e-05	-1.07666e-10	-1.22832	2.80209e-05	-1.07666e-10	-0.978872	2.35456e-05	-1.07666e-10	-1.18296
105248900	chr14:105248900:C:G	4.12556e-05	-1.07666e-10	-0.176087	6.38762e-05	-1.07666e-10	-0.154877	5.83501e-05	-1.07666e-10	-0.275441
105250040	chr14:105250040:C:T	2.95003e-05	-0.511472	-3.65436e-10	5.57223e-05	-0.291443	-3.65436e-10	4.66803e-05	-0.49858	-3.65436e-10
105250237	chr14:105250237:C:T	1.0855e-05	-1.51125	-3.65436e-10	1.70653e-05	-1.47478	-3.65436e-10	1.68353e-05	-1.51843	-3.65436e-10
105250507	chr14:105250507:G:A	0.000185316	-1.07666e-10	1.32619	0.00040483	-1.07666e-10	1.69164	0.000316733	-1.07666e-10	1.41616
105250863	chr14:105250863:G:A	3.07261e-05	-1.07666e-10	-0.470761	3.77001e-05	-1.07666e-10	-0.68216	4.45607e-05	-1.07666e-10	-0.54505
105250879	chr14:105250879:G:A	1.41603e-05	-1.07666e-10	-1.24543	2.72236e-05	-1.07666e-10	-1.00774	2.30853e-05	-1.07666e-10	-1.20271
105250928	chr14:105250928:C:T	1.06608e-05	-1.54241	0.0131042	1.19333e-05	-1.47073	-0.361759	1.3093e-05	-1.54347	-0.226354
105250942	chr14:105250942:T:C	1.65598e-05	0.0025085	-1.0914	0.00208214	3.90518	-0.575854	2.5226e-05	-0.000782054	-1.11325
105251098	chr14:105251098:C:T	1.70064e-05	-1.07666e-10	-1.06229	2.54558e-05	-1.07666e-10	-1.07488	2.5516e-05	-1.07666e-10	-1.1026
105251111	chr14:105251111:G:C	2.21601e-05	0.0534469	-0.851026	0.00287708	3.9654	-0.312694	3.18179e-05	0.045152	-0.927025
105251116	chr14:105251116:C:T	0.000172306	-1.07666e-10	1.2534	0.000374525	-1.07666e-10	1.61383	0.000294192	-1.07666e-10	1.34233
105251151	chr14:105251151:C:G	1.2669e-05	-1.07666e-10	-1.35672	2.15016e-05	-1.07666e-10	-1.2437	2.00561e-05	-1.07666e-10	-1.34337
105251175	chr14:105251175:C:T	0.000186303	-1.07666e-10	1.3315	0.000407034	-1.07666e-10	1.69707	0.000318545	-1.07666e-10	1.42186
105251406	chr14:105251406:T:C	0.000183941	-1.07666e-10	1.31874	0.000401617	-1.07666e-10	1.68367	0.000314329	-1.07666e-10	1.40854
105251459	chr14:105251459:G:A	5.43403e-05	0.400087	-0.300695	0.00989496	4.55085	0.33711	7.25583e-05	0.383977	-0.441488
105251604	chr14:105251604:A:G	1.25863e-05	-1.07666e-10	-1.36326	1.98166e-05	-1.07666e-10	-1.32531	1.98497e-05	-1.07666e-10	-1.35371
105251638	chr14:105251638:G:A	0.000287822	-1.07666e-10	1.76647	0.000573903	-1.07666e-10	2.04064	0.000503705	-1.07666e-10	1.88009
105251647	chr14:105251647:A:G	2.46612e-05	-0.690644	-3.65436e-10	4.57127e-05	-0.489449	-3.65436e-10	3.90077e-05	-0.678142	-3.65436e-10
105251862	chr14:105251862:A:G	0.000185416	-1.07666e-10	1.32673	0.00040504	-1.07666e-10	1.69216	0.000316865	-1.07666e-10	1.41657
105252048	chr14:105252048:A:T	4.66823e-05	0.206831	-0.259339	0.00483973	4.17547	-0.00267531	5.29969e-05	0.184304	-0.555974
105252070	chr14:105252070:C:T	2.82534e-05	0.130034	-0.684696	0.00599678	4.17385	0.213305	5.31308e-05	0.145624	-0.51477
105252248	chr14:105252248:G:A	3.14097e-05	-1.07666e-10	-0.448755	3.84476e-05	-1.07666e-10	-0.662527	4.55473e-05	-1.07666e-10	-0.523151
105252300	chr14:105252300:A:G	1.25708e-05	-1.07666e-10	-1.3645	1.90898e-05	-1.07666e-10	-1.36267	1.95651e-05	-1.07666e-10	-1.36816
105252781	chr14:105252781:T:G	0.000185318	-1.07666e-10	1.3262	0.000404849	-1.07666e-10	1.69169	0.00031673	-1.07666e-10	1.41615
105252844	chr14:105252844:T:C	1.77704e-05	0.0571751	-1.07552	0.00237189	4.0077	-0.54808	2.70583e-05	0.053402	-1.09731
105252969	chr14:105252969:G:A	4.40691e-05	0.231225	-0.341339	0.00477819	4.21993	-0.0599364	5.13973e-05	0.208207	-0.610523
105253797	chr14:105253797:G:C	1.72527e-05	0.300152	-1.34806	0.00203461	4.42958	-1.12335	2.65872e-05	0.294751	-1.35622
105253874	chr14:105253874:G:A	1.75938e-05	-1.07666e-10	-1.02832	2.78674e-05	-1.07666e-10	-0.984367	2.88085e-05	-1.07666e-10	-0.98123
105253898	chr14:105253898:G:T	0.000184956	-1.07666e-10	1.32424	0.000403979	-1.07666e-10	1.68954	0.000316089	-1.07666e-10	1.41412
105254466	chr14:105254466:A:C	0.000103773	0.917191	-0.170859	0.0315674	5.4282	0.61986	0.000170007	0.904239	-0.110301
105255266	chr14:105255266:G:C	1.7291e-05	0.0404359	-1.08612	0.00223565	3.96883	-0.568374	2.63638e-05	0.038262	-1.10817
105256246	chr14:105256246:G:A	3.08312e-05	-1.07666e-10	-0.467347	3.78151e-05	-1.07666e-10	-0.679116	4.47073e-05	-1.07666e-10	-0.541765
105256576	chr14:105256576:G:A	1.09415e-05	-1.50331	-3.65436e-10	1.59593e-05	-1.54178	-3.65436e-10	1.70256e-05	-1.50719	-3.65436e-10
105256639	chr14:105256639:G:C	1.64372e-05	-0.00512894	-1.0912	0.00205473	3.8913	-0.575227	2.50337e-05	-0.00867327	-1.11301
105256766	chr14:105256766:C:T	1.44421e-05	0.125621	-1.35135	0.00146908	4.11454	-1.13397	2.22924e-05	0.121202	-1.35886
105257741	chr14:105257741:G:C	3.60077e-06	-1.54431	-1.07042	6.38007e-06	-1.54749	-0.911155	5.85922e-06	-1.54503	-1.02886
105258221	chr14:105258221:A:G	3.86272e-05	0.405147	-0.647064	0.00988927	4.66551	0.221873	6.05189e-05	0.399609	-0.638556
105258362	chr14:105258362:A:G	1.58587e-05	-0.0720523	-1.0601	0.00191152	3.76658	-0.522752	2.41247e-05	-0.0752116	-1.08345
105258749	chr14:105258749:A:G	1.25249e-05	-1.07666e-10	-1.36815	1.90505e-05	-1.07666e-10	-1.36473	1.94831e-05	-1.07666e-10	-1.37236
105258784	chr14:105258784:G:A	5.83527e-05	-1.07666e-10	0.170633	0.000114372	-1.07666e-10	0.427631	9.59791e-05	-1.07666e-10	0.222228
105259264	chr14:105259264:T:TGA	0.000157804	-1.07666e-10	1.16548	0.000341063	-1.07666e-10	1.52024	0.000268962	-1.07666e-10	1.25267
105259371	chr14:105259371:AGAGGTCGAGGTT:A	6.32845e-06	-1.0631	-0.987719	1.33603e-05	-0.923536	-0.796002	1.03765e-05	-1.06639	-0.935971
105259487	chr14:105259487:A:T	4.8628e-05	-1.07666e-10	-0.0116731	7.73301e-05	-1.07666e-10	0.0362593	7.34425e-05	-1.07666e-10	-0.0453999
105260030	chr14:105260030:C:T	1.4365e-05	0.113602	-1.34468	0.00146853	4.09271	-1.11251	2.21425e-05	0.109024	-1.35343
105260410	chr14:105260410:C:T	1.27739e-05	-1.07666e-10	-1.34847	1.93296e-05	-1.07666e-10	-1.35019	2.00791e-05	-1.07666e-10	-1.34222
105260887	chr14:105260887:T:C	0.000168552	-1.07666e-10	1.23137	0.000279405	-1.07666e-10	1.32084	0.000293383	-1.07666e-10	1.33958
105260914	chr14:105260914:T:C	1.76434e-05	0.0122293	-1.03774	0.00232157	3.92428	-0.486109	2.68175e-05	0.00908611	-1.06193
105261944	chr14:105261944:CT:C	1.27132e-05	-1.07666e-10	-1.35323	2.02155e-05	-1.07666e-10	-1.30537	2.01131e-05	-1.07666e-10	-1.34053
105262555	chr14:105262555:C:T	1.33417e-05	-1.07666e-10	-1.30498	2.00345e-05	-1.07666e-10	-1.31437	2.09962e-05	-1.07666e-10	-1.29756
105262642	chr14:105262642:G:A	1.46447e-05	-1.21179	-3.65436e-10	2.03016e-05	-1.30112	-3.65436e-10	2.32081e-05	-1.1974	-3.65436e-10
105262717	chr14:105262717:C:T	1.34988e-05	-1.07666e-10	-1.29327	2.02427e-05	-1.07666e-10	-1.30403	2.13216e-05	-1.07666e-10	-1.28218
105263051	chr14:105263051:C:T	1.93332e-05	-0.934049	-3.65436e-10	2.44918e-05	-1.11349	-3.65436e-10	3.00282e-05	-0.939765	-3.65436e-10
105263105	chr14:105263105:T:C	4.43294e-05	0.432114	-0.53634	0.0122283	4.71401	0.385674	6.95585e-05	0.426575	-0.526309
105263592	chr14:105263592:CAG:C	6.93487e-06	-1.48045	-0.478859	7.78547e-06	-1.53127	-0.728298	9.98304e-06	-1.48813	-0.552887
105263653	chr14:105263653:C:T	4.49489e-05	0.36378	-0.454127	0.0107106	4.57812	0.389045	6.78527e-05	0.353482	-0.478045
105263655	chr14:105263655:A:G	1.25904e-05	-1.07666e-10	-1.36294	1.89047e-05	-1.07666e-10	-1.37242	1.95358e-05	-1.07666e-10	-1.36965
105263704	chr14:105263704:C:T	2.80781e-05	-1.07666e-10	-0.560883	3.35267e-05	-1.07666e-10	-0.799481	4.07272e-05	-1.07666e-10	-0.635007
105263752	chr14:105263752:T:C	2.66531e-05	-1.07666e-10	-0.612968	3.20623e-05	-1.07666e-10	-0.844142	3.87421e-05	-1.07666e-10	-0.684976
105263753	chr14:105263753:G:A	2.80795e-05	-1.07666e-10	-0.560833	3.35224e-05	-1.07666e-10	-0.799611	4.07401e-05	-1.07666e-10	-0.63469
105263782	chr14:105263782:G:A	5.79773e-06	-1.15821	-0.980201	1.18969e-05	-1.03316	-0.802381	9.50117e-06	-1.16139	-0.929099
105263798	chr14:105263798:A:G	0.000187852	-1.07666e-10	1.33978	0.000410864	-1.07666e-10	1.70644	0.000321113	-1.07666e-10	1.42989
105264308	chr14:105264308:C:T	1.3056e-05	-1.07666e-10	-1.32663	2.3175e-05	-1.07666e-10	-1.16875	2.08302e-05	-1.07666e-10	-1.3055
105264391	chr14:105264391:G:A	1.37339e-05	-1.07666e-10	-1.27601	2.05449e-05	-1.07666e-10	-1.28921	2.11625e-05	-1.07666e-10	-1.28967
105264440	chr14:105264440:G:A	8.41484e-05	-1.07666e-10	0.536708	0.000109912	-1.07666e-10	0.38786	0.000127502	-1.07666e-10	0.506226
105264615	chr14:105264615:C:T	2.89129e-05	-0.0645339	-0.467051	0.00330751	3.69958	0.0925445	3.77742e-05	-0.0825082	-0.627769
105265490	chr14:105265490:G:A	1.26909e-05	-0.050202	-1.30478	0.00113803	3.77338	-1.04815	1.92266e-05	-0.0579709	-1.32764
105265669	chr14:105265669:G:A	4.13157e-05	0.275688	-0.450319	0.0062716	4.31857	0.113396	5.38002e-05	0.256149	-0.612773
105265833	chr14:105265833:A:G	4.86485e-05	0.445858	-0.457111	0.0125435	4.7134	0.411729	7.41044e-05	0.436641	-0.473068
105266085	chr14:105266085:C:CA	1.2828e-05	-1.07666e-10	-1.34425	1.89362e-05	-1.07666e-10	-1.37075	1.98168e-05	-1.07666e-10	-1.35537
105266211	chr14:105266211:C:G	0.000170784	-1.07666e-10	1.24452	0.000283172	-1.07666e-10	1.33423	0.000297287	-1.07666e-10	1.3528
105266214	chr14:105266214:G:C	4.165e-05	0.196401	-0.362973	0.00424781	4.15739	-0.115052	4.80499e-05	0.174384	-0.644045
105266370	chr14:105266370:G:A	1.33365e-05	-1.07666e-10	-1.30537	2.00267e-05	-1.07666e-10	-1.31476	2.0989e-05	-1.07666e-10	-1.2979
105266425	chr14:105266425:A:T	1.81129e-05	-0.0325365	-0.966711	0.00203548	3.7998	-0.493142	2.67926e-05	-0.0405719	-1.01321
105266469	chr14:105266469:GA:G	2.78396e-05	-1.07666e-10	-0.569414	3.32907e-05	-1.07666e-10	-0.806548	4.04057e-05	-1.07666e-10	-0.642931
105266586	chr14:105266586:A:G	6.3983e-06	-1.05696	-0.982877	1.35325e-05	-0.9174	-0.789328	1.05053e-05	-1.05972	-0.930296
105266777	chr14:105266777:T:C	2.73952e-05	0.416687	-1.00219	0.00503308	4.65388	-0.441915	4.1544e-05	0.405837	-1.02099
105266958	chr14:105266958:G:A	4.61812e-05	0.228795	-0.292097	0.00707623	4.24004	0.312636	5.93016e-05	0.209547	-0.468813
105267572	chr14:105267572:A:G	1.36333e-05	0.044066	-1.32742	0.00129527	3.95448	-1.09982	2.07352e-05	0.0356142	-1.34568
105267601	chr14:105267601:C:T	0.000185309	-1.07666e-10	1.32615	0.000404818	-1.07666e-10	1.69161	0.000316707	-1.07666e-10	1.41608
105267932	chr14:105267932:C:G	1.36666e-05	-1.07666e-10	-1.28092	1.96545e-05	-1.07666e-10	-1.33352	2.03172e-05	-1.07666e-10	-1.33043
105267940	chr14:105267940:AGAGGCCTTGCTCCCACGCGTGGCCAGGCACGCCATGGAGGCT:A	1.29646e-05	-1.07666e-10	-1.33365	1.90098e-05	-1.07666e-10	-1.36687	1.99882e-05	-1.07666e-10	-1.34676
105268097	chr14:105268097:G:A	0.000184956	-1.07666e-10	1.32424	0.000403979	-1.07666e-10	1.68954	0.000316089	-1.07666e-10	1.41412
105268228	chr14:105268228:G:A	1.39079e-05	0.0435716	-1.30699	0.00135542	3.95291	-1.05286	2.10607e-05	0.0349478	-1.32944
105268299	chr14:105268299:G:A	0.000113381	-1.07666e-10	0.83488	0.000236734	-1.07666e-10	1.15511	0.000189527	-1.07666e-10	0.902627
105268443	chr14:105268443:C:T	0.000184956	-1.07666e-10	1.32424	0.000403979	-1.07666e-10	1.68954	0.000316089	-1.07666e-10	1.41412
105268799	chr14:105268799:G:A	1.65029e-05	-1.09234	-3.65436e-10	3.40697e-05	-0.783415	-3.65436e-10	2.56921e-05	-1.09572	-3.65436e-10
105268827	chr14:105268827:G:A	6.61011e-06	-1.05226	-0.955009	1.40882e-05	-0.911288	-0.755199	1.08716e-05	-1.05536	-0.900395
105269036	chr14:105269036:G:A	1.20793e-05	-1.40438	-3.65436e-10	1.72378e-05	-1.46472	-3.65436e-10	1.87814e-05	-1.40903	-3.65436e-10
105269088	chr14:105269088:G:A	1.50229e-05	0.130419	-1.31671	0.00155363	4.11124	-1.07472	2.27724e-05	0.120948	-1.3373
105269227	chr14:105269227:G:A	1.63096e-05	-1.07666e-10	-1.10412	2.51391e-05	-1.07666e-10	-1.0874	2.46145e-05	-1.07666e-10	-1.13857
105269682	chr14:105269682:G:A	0.000126741	-1.07666e-10	0.946273	0.000198138	-1.07666e-10	0.977142	0.000172816	-1.07666e-10	0.810326
105269772	chr14:105269772:A:G	4.95378e-05	0.608125	-0.601263	0.0150547	5.01954	0.288082	7.75129e-05	0.60152	-0.592979
105269797	chr14:105269797:T:G	3.28615e-05	0.540793	-0.944365	0.00814473	4.91338	-0.220081	5.6196e-05	0.545916	-0.858974
105270042	chr14:105270042:C:T	1.25551e-05	-0.0489047	-1.31685	0.00109016	3.75723	-1.07497	1.9047e-05	-0.0578794	-1.33711
105270547	chr14:105270547:G:A	0.000195196	-1.07666e-10	1.37813	0.000427907	-1.07666e-10	1.74708	0.000333917	-1.07666e-10	1.46899
105270860	chr14:105270860:G:A	1.04897e-05	-1.54548	-3.65436e-10	1.60113e-05	-1.53853	-3.65436e-10	1.64409e-05	-1.54213	-3.65436e-10
105271448	chr14:105271448:A:G	1.31835e-05	-0.00982717	-1.30708	0.00122541	3.85212	-1.05291	1.99598e-05	-0.0187033	-1.32948
105271467	chr14:105271467:G:A	1.28121e-05	-1.07666e-10	-1.34549	1.89294e-05	-1.07666e-10	-1.37111	1.97982e-05	-1.07666e-10	-1.35631
105271868	chr14:105271868:G:A	4.38704e-05	-0.114633	-3.65436e-10	0.00272365	3.5979	-3.65436e-10	6.76382e-05	-0.12773	-3.65436e-10
105272515	chr14:105272515:G:A	1.47017e-05	-1.07666e-10	-1.20791	2.43532e-05	-1.07666e-10	-1.11916	2.35962e-05	-1.07666e-10	-1.18082
105272617	chr14:105272617:A:T	5.85621e-05	-1.07666e-10	0.174214	6.12958e-05	-1.07666e-10	-0.196112	8.18812e-05	-1.07666e-10	0.0633665
105273140	chr14:105273140:G:A	4.28742e-05	0.210698	-0.348301	0.0063715	4.20558	0.242187	5.53406e-05	0.191169	-0.519564
105273327	chr14:105273327:C:T	1.94001e-05	-1.07666e-10	-0.930597	2.82278e-05	-1.07666e-10	-0.971516	2.83295e-05	-1.07666e-10	-0.997999
105273410	chr14:105273410:C:A	5.85821e-05	-1.07666e-10	0.174556	6.1315e-05	-1.07666e-10	-0.195799	8.19115e-05	-1.07666e-10	0.0637376
105273526	chr14:105273526:TAA:T	1.25359e-05	-1.07666e-10	-1.36728	1.89351e-05	-1.07666e-10	-1.37081	1.95397e-05	-1.07666e-10	-1.36945
105273895	chr14:105273895:G:A	6.05739e-06	-1.12741	-0.967184	1.27434e-05	-0.996765	-0.770044	9.95263e-06	-1.13061	-0.913452
105274422	chr14:105274422:G:A	5.8719e-05	-1.07666e-10	0.17689	6.1514e-05	-1.07666e-10	-0.19256	8.20844e-05	-1.07666e-10	0.0658453
105274755	chr14:105274755:A:G	6.41058e-06	-1.07204	-0.965881	1.35987e-05	-0.933346	-0.768506	1.05329e-05	-1.07531	-0.912092
105274924	chr14:105274924:C:T	0.000115211	0.850895	-3.65436e-10	0.000382351	1.63452	-3.65436e-10	0.000191752	0.914302	-3.65436e-10
105274973	chr14:105274973:G:A	4.05019e-06	-1.15231	-1.3448	7.34492e-06	-1.02751	-1.2903	6.44033e-06	-1.15365	-1.32568
105275018	chr14:105275018:T:C	2.41039e-05	0.480133	-1.19363	0.00481526	4.80372	-0.636002	4.18512e-05	0.496255	-1.10404
105277805	chr14:105277805:A:C	0.000170118	-1.07666e-10	1.24062	0.000282052	-1.07666e-10	1.33027	0.000296119	-1.07666e-10	1.34886
105278270	chr14:105278270:T:C	3.21213e-05	-1.07666e-10	-0.426354	3.91937e-05	-1.07666e-10	-0.643308	4.64996e-05	-1.07666e-10	-0.50246
105278647	chr14:105278647:T:A	1.52824e-05	-1.07666e-10	-1.16917	2.55515e-05	-1.07666e-10	-1.07113	2.46041e-05	-1.07666e-10	-1.13899
105278782	chr14:105278782:T:C	7.47979e-06	-1.0401	-0.843567	1.63458e-05	-0.896593	-0.621261	1.23873e-05	-1.04322	-0.782012
105279245	chr14:105279245:A:G	1.87946e-05	-1.07666e-10	-0.962304	2.65995e-05	-1.07666e-10	-1.03093	2.87696e-05	-1.07666e-10	-0.982584
105279444	chr14:105279444:A:G	0.000113251	-0.0995476	0.933277	0.0213495	3.68904	1.96792	0.000156706	-0.108278	0.82075
105279461	chr14:105279461:C:T	1.94653e-05	-1.07666e-10	-0.927242	2.59193e-05	-1.07666e-10	-1.05684	2.95788e-05	-1.07666e-10	-0.954845
105279528	chr14:105279528:CTA:C	4.21725e-06	-1.54117	-0.915516	5.65041e-06	-1.45044	-1.12966	5.69111e-06	-1.54604	-1.05696
105279750	chr14:105279750:G:C	7.02307e-06	-1.03388	-0.912794	1.51531e-05	-0.889577	-0.704044	1.15875e-05	-1.03703	-0.854942
105280611	chr14:105280611:C:T	1.16925e-05	-1.43692	-3.65436e-10	2.35515e-05	-1.15263	-3.65436e-10	1.82291e-05	-1.43888	-3.65436e-10
105280670	chr14:105280670:T:C	2.57694e-05	-1.07666e-10	-0.646684	3.77035e-05	-1.07666e-10	-0.682071	3.76715e-05	-1.07666e-10	-0.712998
105280700	chr14:105280700:G:A	2.43226e-05	-1.07666e-10	-0.704469	3.81044e-05	-1.07666e-10	-0.671496	3.80034e-05	-1.07666e-10	-0.704228
105281759	chr14:105281759:A:T	1.33255e-05	-1.07666e-10	-1.30619	2.1362e-05	-1.07666e-10	-1.25021	2.10853e-05	-1.07666e-10	-1.29333
105282108	chr14:105282108:C:T	5.29263e-05	-1.07666e-10	0.0730276	8.42898e-05	-1.07666e-10	0.122437	7.97956e-05	-1.07666e-10	0.0375664
105282511	chr14:105282511:A:G	1.29759e-05	-1.07666e-10	-1.33278	1.92906e-05	-1.07666e-10	-1.35221	2.00426e-05	-1.07666e-10	-1.34404
105282512	chr14:105282512:G:T	1.13018e-05	-0.0976505	-1.37326	0.000825985	3.68967	-1.28492	1.76091e-05	-0.101967	-1.37152
105282525	chr14:105282525:T:C	1.21999e-05	-0.0210284	-1.37341	0.000957872	3.83384	-1.28095	1.89977e-05	-0.0255223	-1.37206
105282757	chr14:105282757:A:C	6.51e-05	0.258295	0.0217554	0.0104888	4.28538	0.660866	8.11225e-05	0.238702	-0.184644
105282920	chr14:105282920:G:A	1.2582e-05	-1.07666e-10	-1.36361	1.89912e-05	-1.07666e-10	-1.36785	1.95196e-05	-1.07666e-10	-1.37048
105283185	chr14:105283185:T:C	2.35197e-05	-1.07666e-10	-0.738033	3.68303e-05	-1.07666e-10	-0.705503	3.67594e-05	-1.07666e-10	-0.737509
105283245	chr14:105283245:A:G	2.76666e-05	0.149711	-0.725358	0.0052036	4.19521	0.0500689	4.32583e-05	0.144309	-0.719022
105284076	chr14:105284076:G:A	3.98227e-06	-1.18262	-1.3314	5.54339e-06	-1.38286	-1.21636	6.70371e-06	-1.17059	-1.26865
105284119	chr14:105284119:C:T	2.12759e-05	-1.07666e-10	-0.838298	2.92446e-05	-1.07666e-10	-0.936129	3.23431e-05	-1.07666e-10	-0.865503
105284135	chr14:105284135:C:T	1.31899e-05	-1.07666e-10	-1.31642	1.97786e-05	-1.07666e-10	-1.32722	2.11137e-05	-1.07666e-10	-1.29198
105284715	chr14:105284715:G:A	1.28402e-05	-1.07666e-10	-1.3433	1.91484e-05	-1.07666e-10	-1.3596	1.9865e-05	-1.07666e-10	-1.35294
105284843	chr14:105284843:G:A	1.29965e-05	-1.07666e-10	-1.33119	1.93085e-05	-1.07666e-10	-1.35128	2.00664e-05	-1.07666e-10	-1.34286
105284934	chr14:105284934:A:G	1.29993e-05	-1.07666e-10	-1.33098	1.93633e-05	-1.07666e-10	-1.34844	1.97403e-05	-1.07666e-10	-1.35924
105286067	chr14:105286067:T:C	3.19812e-05	0.276983	-0.707708	0.0067476	4.4277	0.0774177	5.00829e-05	0.271746	-0.699969
105286121	chr14:105286121:G:A	1.14357e-05	-0.0887201	-1.37042	0.00082158	3.70666	-1.30726	1.78706e-05	-0.0923461	-1.3664
105286644	chr14:105286644:T:C	3.36913e-06	-1.5114	-1.16982	7.86341e-06	-1.46408	-0.785524	6.18506e-06	-1.50935	-1.01041
105286754	chr14:105286754:C:T	2.33142e-05	-1.07666e-10	-0.746813	2.89786e-05	-1.07666e-10	-0.945266	3.41584e-05	-1.07666e-10	-0.810894
105286890	chr14:105286890:T:C	1.45168e-05	-1.22056	-3.65436e-10	2.89598e-05	-0.945915	-3.65436e-10	2.24563e-05	-1.23033	-3.65436e-10
105286971	chr14:105286971:T:G	0.000164129	-1.07666e-10	1.20478	0.000317111	-1.07666e-10	1.44743	0.000286627	-1.07666e-10	1.31628
105287420	chr14:105287420:C:T	1.24602e-05	-1.07666e-10	-1.37334	1.89624e-05	-1.07666e-10	-1.36937	1.94835e-05	-1.07666e-10	-1.37234
105287495	chr14:105287495:G:A	1.62737e-05	-1.07666e-10	-1.10633	2.29308e-05	-1.07666e-10	-1.17934	2.46155e-05	-1.07666e-10	-1.13853
105287791	chr14:105287791:C:G	2.4838e-05	-1.07666e-10	-0.683498	3.89268e-05	-1.07666e-10	-0.650142	3.88082e-05	-1.07666e-10	-0.68327
105287869	chr14:105287869:A:G	7.86215e-06	-1.05525	-0.778564	1.73544e-05	-0.914387	-0.543588	1.3066e-05	-1.05913	-0.712755
105288148	chr14:105288148:A:C	1.42317e-05	-1.2404	-3.65436e-10	2.43907e-05	-1.11762	-3.65436e-10	2.24838e-05	-1.22911	-3.65436e-10
105288195	chr14:105288195:T:C	3.49431e-05	0.187492	-0.529644	0.00731347	4.25403	0.331616	5.41287e-05	0.180805	-0.531343
105288447	chr14:105288447:G:A	0.000261411	-1.07666e-10	1.67022	0.00058669	-1.07666e-10	2.06267	0.00044995	-1.07666e-10	1.76724
105288557	chr14:105288557:G:A	1.25814e-05	-1.07666e-10	-1.36365	2.06524e-05	-1.07666e-10	-1.28399	1.97815e-05	-1.07666e-10	-1.35715
105288607	chr14:105288607:G:A	1.58654e-05	0.17821	-1.30995	0.0014887	4.0693	-1.07547	2.38267e-05	0.162049	-1.33315
105288823	chr14:105288823:C:T	4.95249e-05	-0.111403	0.118004	0.00271739	3.5556	0.0400079	4.63974e-05	-0.135019	-0.36964
105289440	chr14:105289440:GAT:G	1.08726e-05	-1.2391	-0.270528	1.92631e-05	-1.15846	-0.195178	1.68222e-05	-1.25705	-0.262159
105289693	chr14:105289693:T:C	1.49038e-05	-1.07666e-10	-1.19425	2.21813e-05	-1.07666e-10	-1.21258	2.28489e-05	-1.07666e-10	-1.213
105289785	chr14:105289785:G:A	0.000235584	-1.07666e-10	1.56619	0.00052524	-1.07666e-10	1.95203	0.000405045	-1.07666e-10	1.6621
105290148	chr14:105290148:A:G	2.61972e-05	0.623674	-1.25389	0.00472544	4.93292	-0.784029	4.44729e-05	0.636106	-1.18313
105290279	chr14:105290279:C:T	1.06633e-05	-1.52906	-3.65436e-10	1.58222e-05	-1.55041	-3.65436e-10	1.66158e-05	-1.53155	-3.65436e-10
105290554	chr14:105290554:A:G	4.18114e-05	0.278623	-0.441326	0.00428897	4.28333	-0.231347	4.8292e-05	0.255147	-0.719784
105290607	chr14:105290607:C:T	4.26171e-05	0.282825	-0.426441	0.00440458	4.29397	-0.215396	4.90473e-05	0.258803	-0.70792
105291055	chr14:105291055:T:C	5.12697e-05	0.510046	-0.46882	0.0125359	4.72588	0.398641	7.8109e-05	0.494873	-0.47867
105291497	chr14:105291497:G:A	0.000182009	-1.07666e-10	1.30818	0.00039947	-1.07666e-10	1.67831	0.00031108	-1.07666e-10	1.39815
105291681	chr14:105291681:G:A	2.04945e-05	0.391131	-1.26685	0.00236524	4.45344	-0.996631	3.0474e-05	0.374987	-1.30001
105291880	chr14:105291880:A:C	3.70842e-05	0.506694	-0.789376	0.00785829	4.71816	-0.0606638	5.70939e-05	0.492461	-0.789667
105291954	chr14:105291954:C:T	1.27924e-05	-1.07666e-10	-1.34702	1.91257e-05	-1.07666e-10	-1.36079	1.98025e-05	-1.07666e-10	-1.35609
105292627	chr14:105292627:C:T	2.72685e-05	0.604457	-1.1946	0.00452136	4.86533	-0.760583	4.17534e-05	0.58964	-1.19976
105292637	chr14:105292637:C:T	7.17545e-06	-1.11574	-0.809463	1.57224e-05	-0.983301	-0.573433	1.19132e-05	-1.11968	-0.744572
105292672	chr14:105292672:A:G	2.53869e-05	0.546774	-1.20841	0.00398681	4.7649	-0.785979	3.88677e-05	0.531526	-1.21326
105292736	chr14:105292736:C:T	1.42914e-05	-1.07666e-10	-1.23621	2.22745e-05	-1.07666e-10	-1.20838	2.17537e-05	-1.07666e-10	-1.26212
105292805	chr14:105292805:G:A	6.91274e-06	-1.15251	-0.810002	1.50665e-05	-1.02527	-0.574076	1.14783e-05	-1.15623	-0.74522
105292889	chr14:105292889:T:C	1.19749e-05	-0.0395885	-1.37347	0.000810654	3.67484	-1.28882	1.85412e-05	-0.0516516	-1.37026
105293426	chr14:105293426:C:A	2.28328e-05	0.598579	-1.36626	0.00294628	4.89845	-1.22198	3.49666e-05	0.584382	-1.37189
105293503	chr14:105293503:T:C	4.20323e-05	0.564461	-0.721896	0.0104025	4.88009	0.0578894	6.54884e-05	0.552113	-0.712143
105293879	chr14:105293879:A:G	2.35189e-05	0.471234	-1.2093	0.00293807	4.46579	-0.792109	3.65173e-05	0.465096	-1.20921
105293890	chr14:105293890:T:C	0.000104718	-1.07666e-10	0.7554	0.000200673	-1.07666e-10	0.98985	0.000181523	-1.07666e-10	0.859482
105293908	chr14:105293908:A:G	3.56788e-05	0.382961	-0.704279	0.00669201	4.43543	0.0614117	5.57165e-05	0.372391	-0.694017
105294093	chr14:105294093:T:C	8.96295e-06	-0.50596	-1.19681	0.000436311	2.46316	-0.696624	1.51159e-05	-0.498373	-1.12778
105294156	chr14:105294156:C:G	1.62046e-05	-1.07666e-10	-1.11058	2.35247e-05	-1.07666e-10	-1.15377	2.37782e-05	-1.07666e-10	-1.17313
105294476	chr14:105294476:G:A	5.18512e-05	-1.07666e-10	0.0525037	6.02815e-05	-1.07666e-10	-0.212799	7.34336e-05	-1.07666e-10	-0.0455213
105294764	chr14:105294764:T:C	0.000189377	-1.07666e-10	1.34787	0.000413898	-1.07666e-10	1.7138	0.000323543	-1.07666e-10	1.43743
105294984	chr14:105294984:C:T	1.01837e-05	-1.24443	-0.330656	1.50822e-05	-0.952459	-0.645848	1.3742e-05	-1.17184	-0.549604
105295116	chr14:105295116:C:T	2.07948e-05	-1.07666e-10	-0.861171	3.23811e-05	-1.07666e-10	-0.834248	3.13277e-05	-1.07666e-10	-0.8974
105295255	chr14:105295255:T:C	6.10376e-05	0.897035	-0.681418	0.0189287	5.34008	0.196534	0.000110018	0.913698	-0.554961
105295907	chr14:105295907:C:T	0.000203414	-1.07666e-10	1.41937	0.000446509	-1.07666e-10	1.78964	0.000347839	-1.07666e-10	1.50984
105296300	chr14:105296300:G:A	3.61541e-05	0.863461	-1.17155	0.00625958	5.17475	-0.744702	5.55542e-05	0.855424	-1.17997
105296373	chr14:105296373:C:T	6.83654e-06	-1.06669	-0.906901	1.47669e-05	-0.926953	-0.692482	1.12806e-05	-1.0708	-0.848019
105296638	chr14:105296638:G:A	1.65573e-05	-1.08905	-3.65436e-10	2.8919e-05	-0.947325	-3.65436e-10	2.47714e-05	-1.13221	-3.65436e-10
105296925	chr14:105296925:G:GT	0.000123831	-1.07666e-10	0.923047	0.00025997	-1.07666e-10	1.24874	0.000207186	-1.07666e-10	0.991712
105296929	chr14:105296929:G:C	4.35806e-05	-0.121261	-3.65436e-10	0.00021697	1.06793	-3.65436e-10	6.88169e-05	-0.110452	-3.65436e-10
```
