## Supplementary material for "Characterization of shared and ancestry-specific signals driving complex traits using multi-ancestry fine-mapping": susiex_nc3.cs80.snp (part 2 of 2)

```
105296992	chr14:105296992:T:C	1.47334e-05	-1.07666e-10	-1.20576	2.26717e-05	-1.07666e-10	-1.19071	2.2429e-05	-1.07666e-10	-1.23155
105297345	chr14:105297345:G:A	0.000122586	-1.07666e-10	0.912937	0.000257842	-1.07666e-10	1.24052	0.000205101	-1.07666e-10	0.981601
105297762	chr14:105297762:T:C	5.91224e-05	0.508077	-0.32434	0.0148577	4.66291	0.63154	0.000105611	0.516539	-0.198677
105297853	chr14:105297853:G:A	1.25916e-05	-1.07666e-10	-1.36284	1.89422e-05	-1.07666e-10	-1.37043	1.94656e-05	-1.07666e-10	-1.37325
105297864	chr14:105297864:C:T	1.04718e-05	-1.54719	-3.65436e-10	1.58309e-05	-1.54986	-3.65436e-10	1.63328e-05	-1.54873	-3.65436e-10
105298430	chr14:105298430:C:T	1.39017e-05	-1.07666e-10	-1.26386	2.09746e-05	-1.07666e-10	-1.26851	2.23273e-05	-1.07666e-10	-1.23609
105298490	chr14:105298490:G:A	1.54644e-05	-1.07666e-10	-1.15733	2.2969e-05	-1.07666e-10	-1.17768	2.36572e-05	-1.07666e-10	-1.17823
105298747	chr14:105298747:T:A	3.22966e-05	-1.07666e-10	-0.420911	4.92961e-05	-1.07666e-10	-0.41398	5.30048e-05	-1.07666e-10	-0.37152
105298887	chr14:105298887:G:A	7.3087e-05	-1.07666e-10	0.395777	0.000138931	-1.07666e-10	0.622156	0.00012613	-1.07666e-10	0.495412
105298919	chr14:105298919:C:A	1.25361e-05	-1.07666e-10	-1.36726	1.89026e-05	-1.07666e-10	-1.37252	1.94627e-05	-1.07666e-10	-1.3734
105299103	chr14:105299103:G:A	1.25047e-05	-1.07666e-10	-1.36977	1.88878e-05	-1.07666e-10	-1.37331	1.94749e-05	-1.07666e-10	-1.37278
105299165	chr14:105299165:T:G	1.3575e-05	-1.07666e-10	-1.28765	2.00489e-05	-1.07666e-10	-1.31365	2.08858e-05	-1.07666e-10	-1.30283
105299394	chr14:105299394:C:A	1.04975e-05	-1.54473	-3.65436e-10	1.58696e-05	-1.54742	-3.65436e-10	1.64064e-05	-1.54423	-3.65436e-10
105300019	chr14:105300019:G:A	7.21143e-05	-1.07666e-10	0.382379	0.000135956	-1.07666e-10	0.600504	0.000124109	-1.07666e-10	0.479258
105300136	chr14:105300136:G:C	1.54644e-05	-1.07666e-10	-1.15733	2.2969e-05	-1.07666e-10	-1.17768	2.36572e-05	-1.07666e-10	-1.17823
105300790	chr14:105300790:C:A	7.56734e-06	-1.4772	-0.394832	9.35912e-06	-1.44815	-0.627318	1.11112e-05	-1.47461	-0.459333
105301794	chr14:105301794:C:CT	4.40845e-06	-1.15092	-1.26143	8.37063e-06	-1.02704	-1.16006	7.02707e-06	-1.15555	-1.23658
105302153	chr14:105302153:A:T	4.44773e-06	-1.13587	-1.26761	8.44221e-06	-1.00974	-1.16884	7.08319e-06	-1.14042	-1.24375
105302162	chr14:105302162:A:G	4.40801e-06	-1.14477	-1.26768	8.3564e-06	-1.01989	-1.16891	7.02005e-06	-1.1493	-1.24383
105302570	chr14:105302570:TC:T	5.58954e-05	0.127608	-3.65436e-10	0.000112892	0.414603	-3.65436e-10	0.000100273	0.265996	-3.65436e-10
105302876	chr14:105302876:C:A	1.04615e-05	-1.54818	-3.65436e-10	1.58214e-05	-1.55046	-3.65436e-10	1.63453e-05	-1.54796	-3.65436e-10
105303433	chr14:105303433:CAG:C	4.50158e-06	-1.13154	-1.25991	8.57647e-06	-1.00458	-1.15822	7.17595e-06	-1.13588	-1.23529
105303500	chr14:105303500:C:T	1.33127e-05	-1.07666e-10	-1.30716	2.12829e-05	-1.07666e-10	-1.25392	2.21112e-05	-1.07666e-10	-1.24582
105303518	chr14:105303518:T:C	2.82293e-05	0.58745	-1.14296	0.00453061	4.70102	-0.594231	4.78965e-05	0.599007	-1.07187
105303670	chr14:105303670:T:C	7.05348e-05	-1.07666e-10	0.360233	0.000140922	-1.07666e-10	0.636382	0.00011848	-1.07666e-10	0.432845
105303971	chr14:105303971:T:A	1.11302e-05	-1.48621	-3.65436e-10	1.58185e-05	-1.55064	-3.65436e-10	1.763e-05	-1.4723	-3.65436e-10
105304168	chr14:105304168:G:C	1.38806e-05	-1.07666e-10	-1.26538	2.04388e-05	-1.07666e-10	-1.29439	2.13138e-05	-1.07666e-10	-1.28255
105304241	chr14:105304241:C:T	1.90031e-05	-1.07666e-10	-0.95127	2.62885e-05	-1.07666e-10	-1.04269	2.89445e-05	-1.07666e-10	-0.976521
105304342	chr14:105304342:A:G	2.3707e-05	-0.291083	-0.439021	0.00071029	2.59465	-0.340796	2.79713e-05	-0.280014	-0.730711
105304538	chr14:105304538:A:T	2.7688e-05	-1.07666e-10	-0.574873	3.13159e-05	-1.07666e-10	-0.867698	3.88906e-05	-1.07666e-10	-0.68115
105304929	chr14:105304929:T:C	3.43595e-06	-1.47961	-1.18197	4.39579e-06	-1.51235	-1.31883	4.57516e-06	-1.51611	-1.30515
105304981	chr14:105304981:C:G	5.75378e-06	-1.2208	-0.925217	6.91887e-06	-1.32264	-1.05493	8.29481e-06	-1.2089	-1.01738
105305426	chr14:105305426:G:GA	1.48862e-05	-1.07666e-10	-1.19544	2.01671e-05	-1.07666e-10	-1.30777	2.17352e-05	-1.07666e-10	-1.26297
105305882	chr14:105305882:C:T	2.03455e-05	-1.07666e-10	-0.883014	3.51217e-05	-1.07666e-10	-0.753004	3.73166e-05	-1.07666e-10	-0.722464
105306428	chr14:105306428:C:T	1.44662e-05	-1.07666e-10	-1.22406	1.98134e-05	-1.07666e-10	-1.32547	2.12577e-05	-1.07666e-10	-1.28518
105306538	chr14:105306538:C:T	2.09599e-05	-1.07666e-10	-0.853262	3.43179e-05	-1.07666e-10	-0.776157	3.82255e-05	-1.07666e-10	-0.698399
105306691	chr14:105306691:T:C	6.35387e-06	-1.13055	-0.91626	1.23308e-05	-1.24201	-0.557716	1.23113e-05	-1.19495	-0.636434
105306949	chr14:105306949:G:A	1.88159e-05	-1.07666e-10	-0.961172	2.90262e-05	-1.07666e-10	-0.943626	3.11748e-05	-1.07666e-10	-0.902293
105307486	chr14:105307486:C:T	1.25784e-05	-1.07666e-10	-1.36389	2.03114e-05	-1.07666e-10	-1.30064	1.97458e-05	-1.07666e-10	-1.35896
105307867	chr14:105307867:T:G	1.26227e-05	-1.07666e-10	-1.36038	1.89897e-05	-1.07666e-10	-1.36793	1.96362e-05	-1.07666e-10	-1.36453
105308164	chr14:105308164:T:C	1.29856e-05	-1.07666e-10	-1.33204	1.88906e-05	-1.07666e-10	-1.37316	1.98225e-05	-1.07666e-10	-1.35509
105308768	chr14:105308768:A:G	1.2601e-05	-1.07666e-10	-1.3621	2.04132e-05	-1.07666e-10	-1.29564	1.97893e-05	-1.07666e-10	-1.35676
105308907	chr14:105308907:T:C	7.48371e-05	-1.07666e-10	0.419441	0.000158391	-1.07666e-10	0.753245	0.000169604	-1.07666e-10	0.791567
105309352	chr14:105309352:T:TC	6.93215e-06	-1.08724	-0.872463	1.35705e-05	-1.20343	-0.50049	1.35549e-05	-1.15426	-0.580894
105309416	chr14:105309416:C:T	1.24583e-05	-1.07666e-10	-1.37348	1.89047e-05	-1.07666e-10	-1.37241	1.94834e-05	-1.07666e-10	-1.37234
105310200	chr14:105310200:C:G	1.25243e-05	-1.07666e-10	-1.3682	1.89109e-05	-1.07666e-10	-1.37209	1.94659e-05	-1.07666e-10	-1.37324
105310227	chr14:105310227:T:C	1.49323e-05	-1.07666e-10	-1.19234	2.30069e-05	-1.07666e-10	-1.17603	2.39962e-05	-1.07666e-10	-1.16401
105310616	chr14:105310616:C:T	2.19787e-05	-0.805802	-3.65436e-10	4.06383e-05	-0.607113	-3.65436e-10	3.47789e-05	-0.792893	-3.65436e-10
105310756	chr14:105310756:C:T	1.68592e-05	-1.07666e-10	-1.07098	2.53625e-05	-1.07666e-10	-1.07855	2.52082e-05	-1.07666e-10	-1.11473
105310757	chr14:105310757:A:G	4.78449e-06	-1.14208	-1.18841	8.77496e-06	-1.26489	-0.875032	8.67722e-06	-1.21191	-0.969294
105311127	chr14:105311127:T:C	2.17478e-05	-1.07666e-10	-0.816362	3.73566e-05	-1.07666e-10	-0.691315	3.47455e-05	-1.07666e-10	-0.793851
105311509	chr14:105311509:C:A	3.16728e-05	-1.07666e-10	-0.440414	3.95335e-05	-1.07666e-10	-0.634676	4.46261e-05	-1.07666e-10	-0.543583
105311796	chr14:105311796:C:T	1.83475e-05	-1.07666e-10	-0.986381	2.95164e-05	-1.07666e-10	-0.926877	3.00327e-05	-1.07666e-10	-0.939614
105311862	chr14:105311862:T:C	2.34776e-05	-1.07666e-10	-0.739825	3.8569e-05	-1.07666e-10	-0.659376	3.90605e-05	-1.07666e-10	-0.676791
105312256	chr14:105312256:TG:T	1.31186e-05	-1.07666e-10	-1.32185	1.9722e-05	-1.07666e-10	-1.33009	2.02669e-05	-1.07666e-10	-1.33292
105312827	chr14:105312827:C:T	2.28768e-05	-1.07666e-10	-0.765749	3.75296e-05	-1.07666e-10	-0.686695	3.80015e-05	-1.07666e-10	-0.704277
105312931	chr14:105312931:T:C	2.32006e-05	-1.07666e-10	-0.751697	3.8093e-05	-1.07666e-10	-0.671795	3.85714e-05	-1.07666e-10	-0.689392
105312968	chr14:105312968:G:A	4.85743e-05	-1.07666e-10	-0.0127782	9.13047e-05	-1.07666e-10	0.202378	0.000101858	-1.07666e-10	0.281682
105312999	chr14:105312999:C:T	5.61298e-05	0.131794	-3.65436e-10	0.000102729	0.320266	-3.65436e-10	8.94394e-05	0.151659	-3.65436e-10
105313214	chr14:105313214:G:A	1.26598e-05	-1.07666e-10	-1.35744	1.90641e-05	-1.07666e-10	-1.36402	1.95617e-05	-1.07666e-10	-1.36833
105313294	chr14:105313294:C:G	1.31793e-05	-1.31722	-3.65436e-10	2.11525e-05	-1.26006	-3.65436e-10	2.04416e-05	-1.32433	-3.65436e-10
105313474	chr14:105313474:G:A	1.65802e-05	-1.07666e-10	-1.08767	2.49481e-05	-1.07666e-10	-1.09503	2.48226e-05	-1.07666e-10	-1.13015
105313631	chr14:105313631:C:G	2.40751e-05	-1.07666e-10	-0.714697	3.96193e-05	-1.07666e-10	-0.632507	4.00791e-05	-1.07666e-10	-0.651047
105313831	chr14:105313831:C:A	1.46286e-05	-1.07666e-10	-1.2129	2.25177e-05	-1.07666e-10	-1.19752	2.34682e-05	-1.07666e-10	-1.18626
105314119	chr14:105314119:C:T	1.34528e-05	-1.29668	-3.65436e-10	1.98638e-05	-1.32293	-3.65436e-10	2.08315e-05	-1.30543	-3.65436e-10
105314177	chr14:105314177:G:A	3.57128e-05	-0.320366	-3.65436e-10	7.51962e-05	0.0082769	-3.65436e-10	5.67336e-05	-0.303536	-3.65436e-10
105314207	chr14:105314207:C:A	8.17131e-05	-1.07666e-10	0.507341	0.000151058	-1.07666e-10	0.705842	0.000170992	-1.07666e-10	0.799716
105314467	chr14:105314467:G:C	1.26548e-05	-1.07666e-10	-1.35784	1.90569e-05	-1.07666e-10	-1.36439	1.95575e-05	-1.07666e-10	-1.36854
105316340	chr14:105316340:A:G	2.37946e-05	-0.726415	-3.65436e-10	4.41266e-05	-0.524762	-3.65436e-10	3.7747e-05	-0.710996	-3.65436e-10
105316555	chr14:105316555:G:A	2.34017e-05	-1.07666e-10	-0.743067	3.84288e-05	-1.07666e-10	-0.663017	3.88983e-05	-1.07666e-10	-0.680952
105316579	chr14:105316579:G:A	1.45508e-05	-1.07666e-10	-1.21822	2.24001e-05	-1.07666e-10	-1.20276	2.33418e-05	-1.07666e-10	-1.19166
105316589	chr14:105316589:C:T	2.91301e-05	-1.07666e-10	-0.5241	3.67419e-05	-1.07666e-10	-0.707905	4.13001e-05	-1.07666e-10	-0.621038
105317088	chr14:105317088:T:C	1.11299e-05	-1.06309	-0.423149	2.45306e-05	-1.18238	0.0704736	2.3855e-05	-1.13413	-0.0357804
105317184	chr14:105317184:C:T	5.96972e-05	-1.07666e-10	0.193412	0.000116378	-1.07666e-10	0.44502	0.000128184	-1.07666e-10	0.511564
105317200	chr14:105317200:G:A	2.46899e-05	-1.07666e-10	-0.689477	4.06864e-05	-1.07666e-10	-0.605931	4.11755e-05	-1.07666e-10	-0.624059
105317920	chr14:105317920:G:A	1.54432e-05	-1.07666e-10	-1.1587	2.35833e-05	-1.07666e-10	-1.15129	2.37807e-05	-1.07666e-10	-1.17303
105318234	chr14:105318234:C:T	1.46357e-05	-1.21241	-3.65436e-10	2.63393e-05	-1.04076	-3.65436e-10	2.29024e-05	-1.21066	-3.65436e-10
105318242	chr14:105318242:C:T	1.25821e-05	-1.07666e-10	-1.3636	1.8972e-05	-1.07666e-10	-1.36886	1.94995e-05	-1.07666e-10	-1.37151
105318590	chr14:105318590:C:T	3.0596e-05	-1.46454	0.989531	6.01506e-05	-0.781174	0.566202	2.44545e-05	-1.47657	0.331482
105318709	chr14:105318709:A:T	1.27928e-05	-1.07666e-10	-1.34699	1.91763e-05	-1.07666e-10	-1.35815	1.9863e-05	-1.07666e-10	-1.35304
105318808	chr14:105318808:G:A	1.4032e-05	-1.20829	-0.0462461	1.11278e-05	-1.37849	-0.523884	1.5156e-05	-1.2217	-0.401799
105318906	chr14:105318906:C:T	1.44721e-05	-1.07666e-10	-1.22365	2.22706e-05	-1.07666e-10	-1.20856	2.31972e-05	-1.07666e-10	-1.19787
105319009	chr14:105319009:A:G	3.10821e-06	-1.5471	-1.21472	8.1346e-06	-1.40005	-0.815648	6.208e-06	-1.54715	-0.968913
105319237	chr14:105319237:C:T	2.87106e-05	-1.07666e-10	-0.538609	4.80326e-05	-1.07666e-10	-0.439945	5.44e-05	-1.07666e-10	-0.345538
105319311	chr14:105319311:G:A	1.26396e-05	-1.07666e-10	-1.35904	1.90403e-05	-1.07666e-10	-1.36526	1.95443e-05	-1.07666e-10	-1.36922
105319331	chr14:105319331:T:C	2.21731e-05	-1.07666e-10	-0.796993	3.44385e-05	-1.07666e-10	-0.772648	3.73112e-05	-1.07666e-10	-0.72261
105319724	chr14:105319724:C:T	1.53802e-05	-1.07666e-10	-1.16279	2.45086e-05	-1.07666e-10	-1.1128	2.46484e-05	-1.07666e-10	-1.13719
105319904	chr14:105319904:G:A	1.85109e-05	-1.07666e-10	-0.977515	2.88716e-05	-1.07666e-10	-0.948964	3.02372e-05	-1.07666e-10	-0.93283
105319963	chr14:105319963:C:T	1.16012e-05	-1.44477	-3.65436e-10	1.67955e-05	-1.49072	-3.65436e-10	1.80702e-05	-1.44764	-3.65436e-10
105320178	chr14:105320178:G:A	1.35968e-05	-0.909352	-0.376684	2.97559e-05	-1.04459	0.125794	2.907e-05	-0.98962	0.0174237
105320333	chr14:105320333:G:A	1.82981e-05	-1.07666e-10	-0.989074	2.85317e-05	-1.07666e-10	-0.96081	2.98732e-05	-1.07666e-10	-0.944939
105320345	chr14:105320345:T:A	1.25015e-05	-1.07666e-10	-1.37002	1.89282e-05	-1.07666e-10	-1.37117	1.94687e-05	-1.07666e-10	-1.37309
105320743	chr14:105320743:C:T	1.14976e-05	-1.08248	-0.371252	2.57652e-05	-1.19514	0.132339	2.49021e-05	-1.15219	0.0252411
105321329	chr14:105321329:TC:T	1.11037e-05	-1.08037	-0.408218	2.45742e-05	-1.19693	0.0868051	2.38621e-05	-1.15023	-0.0193834
105321655	chr14:105321655:C:T	1.42313e-05	-1.07666e-10	-1.24043	2.50087e-05	-1.07666e-10	-1.0926	2.27936e-05	-1.07666e-10	-1.21542
105321773	chr14:105321773:C:T	1.46503e-05	-1.07666e-10	-1.21141	2.25554e-05	-1.07666e-10	-1.19585	2.35118e-05	-1.07666e-10	-1.1844
105322178	chr14:105322178:C:T	1.4913e-05	-1.07666e-10	-1.19364	2.29787e-05	-1.07666e-10	-1.17726	2.39663e-05	-1.07666e-10	-1.16526
105322211	chr14:105322211:C:T	1.4665e-05	-1.07666e-10	-1.21041	2.25769e-05	-1.07666e-10	-1.1949	2.35365e-05	-1.07666e-10	-1.18335
105322512	chr14:105322512:C:T	1.15781e-05	-1.44676	-3.65436e-10	1.84655e-05	-1.39592	-3.65436e-10	1.79602e-05	-1.45374	-3.65436e-10
105322654	chr14:105322654:C:G	2.43359e-05	-1.07666e-10	-0.703919	2.83881e-05	-1.07666e-10	-0.965856	3.47756e-05	-1.07666e-10	-0.792987
105322739	chr14:105322739:C:T	3.26908e-06	-1.37259	-1.33877	5.50234e-06	-1.23371	-1.37294	5.04487e-06	-1.35556	-1.36797
105323024	chr14:105323024:G:A	3.31297e-05	-1.07666e-10	-0.395445	5.2946e-05	-1.07666e-10	-0.342551	5.04055e-05	-1.07666e-10	-0.421801
105323060	chr14:105323060:C:T	7.79933e-05	-1.07666e-10	0.460749	0.000157881	-1.07666e-10	0.750019	0.000170722	-1.07666e-10	0.798134
105323286	chr14:105323286:T:C	1.30601e-05	-1.07666e-10	-1.32631	1.94994e-05	-1.07666e-10	-1.34144	2.02419e-05	-1.07666e-10	-1.33415
105324224	chr14:105324224:T:C	0.000773192	-1.07666e-10	2.75465	0.00169589	-1.07666e-10	3.12414	0.00186365	-1.07666e-10	3.18839
105324273	chr14:105324273:C:T	1.43573e-05	-1.07666e-10	-1.23161	2.20852e-05	-1.07666e-10	-1.21692	2.29987e-05	-1.07666e-10	-1.20646
105324309	chr14:105324309:G:A	1.40284e-05	-1.07666e-10	-1.25479	2.15543e-05	-1.07666e-10	-1.24125	2.24328e-05	-1.07666e-10	-1.23138
105324351	chr14:105324351:C:T	4.55569e-05	-1.07666e-10	-0.0769125	7.21683e-05	-1.07666e-10	-0.0328238	7.7715e-05	-1.07666e-10	0.0111461
105325355	chr14:105325355:TGGAA:T	1.46364e-05	-1.07666e-10	-1.21236	2.25327e-05	-1.07666e-10	-1.19686	2.34879e-05	-1.07666e-10	-1.18542
105325477	chr14:105325477:G:C	1.7611e-05	-1.07666e-10	-1.02735	2.74183e-05	-1.07666e-10	-1.00061	2.86923e-05	-1.07666e-10	-0.985273
105325602	chr14:105325602:G:C	1.29765e-05	-1.07666e-10	-1.33274	1.94659e-05	-1.07666e-10	-1.34316	1.98936e-05	-1.07666e-10	-1.3515
105325722	chr14:105325722:A:G	1.64338e-05	-1.07666e-10	-1.09653	2.56839e-05	-1.07666e-10	-1.06596	2.64051e-05	-1.07666e-10	-1.06834
105325799	chr14:105325799:C:T	1.46065e-05	-1.07666e-10	-1.21441	2.24855e-05	-1.07666e-10	-1.19895	2.34373e-05	-1.07666e-10	-1.18758
105325837	chr14:105325837:C:G	3.01805e-05	-1.07666e-10	-0.488676	4.66852e-05	-1.07666e-10	-0.468397	4.4342e-05	-1.07666e-10	-0.549969
105326004	chr14:105326004:T:C	1.32237e-05	-0.890013	-0.423847	2.85363e-05	-1.03048	0.0698377	2.79857e-05	-0.973487	-0.0367205
105326364	chr14:105326364:C:G	1.28146e-05	-1.07666e-10	-1.34529	1.91675e-05	-1.07666e-10	-1.35861	1.96678e-05	-1.07666e-10	-1.36292
105326619	chr14:105326619:C:A	1.7888e-05	-1.07666e-10	-1.01174	2.78665e-05	-1.07666e-10	-0.984398	2.91771e-05	-1.07666e-10	-0.968518
105326718	chr14:105326718:G:A	1.45772e-05	-1.07666e-10	-1.21641	2.20185e-05	-1.07666e-10	-1.21994	2.20875e-05	-1.07666e-10	-1.24689
105327088	chr14:105327088:A:G	1.31025e-05	-1.07666e-10	-1.32307	1.92725e-05	-1.07666e-10	-1.35314	1.99262e-05	-1.07666e-10	-1.34987
105327295	chr14:105327295:G:A	2.64599e-05	-1.07666e-10	-0.620243	4.10987e-05	-1.07666e-10	-0.595847	3.89956e-05	-1.07666e-10	-0.678454
105327343	chr14:105327343:C:T	1.16578e-05	-1.4399	-3.65436e-10	1.72874e-05	-1.46185	-3.65436e-10	1.81042e-05	-1.44576	-3.65436e-10
105327395	chr14:105327395:T:G	1.86194e-05	-1.07666e-10	-0.971668	2.83891e-05	-1.07666e-10	-0.965819	2.76742e-05	-1.07666e-10	-1.0214
105327564	chr14:105327564:T:G	2.29971e-05	-1.07666e-10	-0.760507	2.71802e-05	-1.07666e-10	-1.00933	3.29864e-05	-1.07666e-10	-0.845808
105327946	chr14:105327946:C:G	1.30863e-05	-1.07666e-10	-1.32431	1.9595e-05	-1.07666e-10	-1.33655	2.00121e-05	-1.07666e-10	-1.34556
105328003	chr14:105328003:C:T	1.39168e-05	-1.07666e-10	-1.26278	2.07597e-05	-1.07666e-10	-1.27881	2.1053e-05	-1.07666e-10	-1.29486
105328540	chr14:105328540:T:C	1.34511e-05	-0.874444	-0.422369	2.89889e-05	-1.0165	0.0715836	2.8468e-05	-0.958711	-0.0344121
105328579	chr14:105328579:A:G	1.3469e-05	-1.07666e-10	-1.29548	2.00158e-05	-1.07666e-10	-1.3153	2.08247e-05	-1.07666e-10	-1.30576
105328793	chr14:105328793:G:A	2.33523e-05	-1.07666e-10	-0.745177	2.751e-05	-1.07666e-10	-0.997275	3.34691e-05	-1.07666e-10	-0.831279
105328866	chr14:105328866:G:A	3.23565e-05	-1.07666e-10	-0.41906	4.02888e-05	-1.07666e-10	-0.615749	4.55664e-05	-1.07666e-10	-0.522731
105328867	chr14:105328867:T:A	1.4484e-05	-1.07666e-10	-1.22283	2.22867e-05	-1.07666e-10	-1.20783	2.32266e-05	-1.07666e-10	-1.19661
105329271	chr14:105329271:G:T	1.26611e-05	-1.07666e-10	-1.35734	1.90534e-05	-1.07666e-10	-1.36458	1.96402e-05	-1.07666e-10	-1.36432
105329975	chr14:105329975:T:C	6.83048e-05	-1.07666e-10	0.328106	0.000125697	-1.07666e-10	0.522052	0.000141499	-1.07666e-10	0.610388
105330084	chr14:105330084:C:T	1.34025e-05	-1.07666e-10	-1.30043	2.00054e-05	-1.07666e-10	-1.31582	2.03821e-05	-1.07666e-10	-1.32724
105331306	chr14:105331306:A:G	1.52221e-05	-1.07666e-10	-1.17313	2.34779e-05	-1.07666e-10	-1.15577	2.45155e-05	-1.07666e-10	-1.1426
105331389	chr14:105331389:G:A	4.51118e-06	-1.03366	-1.35565	7.62342e-06	-0.926207	-1.35439	7.197e-06	-1.01161	-1.35663
105331523	chr14:105331523:C:T	1.55354e-05	-1.07666e-10	-1.15275	2.05253e-05	-1.07666e-10	-1.29017	2.29595e-05	-1.07666e-10	-1.20817
105331546	chr14:105331546:T:C	1.36431e-05	-0.847752	-0.434886	2.92466e-05	-0.992428	0.0563683	2.87616e-05	-0.933648	-0.0492141
105331845	chr14:105331845:G:C	1.35158e-05	-1.07666e-10	-1.29201	2.00691e-05	-1.07666e-10	-1.31264	2.08879e-05	-1.07666e-10	-1.30273
105332009	chr14:105332009:C:G	1.59517e-05	-1.07666e-10	-1.12631	2.43823e-05	-1.07666e-10	-1.11797	2.45782e-05	-1.07666e-10	-1.14004
105332045	chr14:105332045:A:C	1.44751e-05	-1.07666e-10	-1.22344	2.22729e-05	-1.07666e-10	-1.20845	2.32117e-05	-1.07666e-10	-1.19725
105332210	chr14:105332210:T:C	1.47204e-05	-0.766936	-0.439704	3.1283e-05	-0.92019	0.0514411	3.08575e-05	-0.857516	-0.0550072
105332277	chr14:105332277:C:T	1.43476e-05	-1.07666e-10	-1.23229	2.20682e-05	-1.07666e-10	-1.21769	2.29918e-05	-1.07666e-10	-1.20676
105332654	chr14:105332654:T:C	1.79776e-05	-1.07666e-10	-1.00675	2.80109e-05	-1.07666e-10	-0.979231	2.93345e-05	-1.07666e-10	-0.963138
105332800	chr14:105332800:C:T	1.45108e-05	-1.07666e-10	-1.22098	2.23305e-05	-1.07666e-10	-1.20587	2.32737e-05	-1.07666e-10	-1.19458
105333074	chr14:105333074:G:A	3.3253e-05	-1.07666e-10	-0.391729	3.59802e-05	-1.07666e-10	-0.728857	4.65427e-05	-1.07666e-10	-0.501532
105333444	chr14:105333444:A:G	1.42708e-05	-0.869155	-0.368505	3.11522e-05	-1.01179	0.13885	3.05133e-05	-0.95377	0.0300311
105333732	chr14:105333732:A:G	1.50308e-05	-0.882275	-0.303498	3.33261e-05	-1.02344	0.217956	3.2537e-05	-0.966036	0.106512
105334091	chr14:105334091:C:G	1.44134e-05	-1.07666e-10	-1.22772	2.21713e-05	-1.07666e-10	-1.21303	2.31043e-05	-1.07666e-10	-1.20188
105334181	chr14:105334181:T:C	8.02564e-06	-0.765822	-1.04741	1.52415e-05	-0.93556	-0.652244	1.52016e-05	-0.868439	-0.752064
105334323	chr14:105334323:A:G	1.33445e-05	-0.884709	-0.420064	2.8789e-05	-1.02512	0.0732839	2.82571e-05	-0.968325	-0.0322323
105334435	chr14:105334435:G:A	1.54664e-05	-1.07666e-10	-1.1572	2.06479e-05	-1.07666e-10	-1.28421	2.24512e-05	-1.07666e-10	-1.23056
105334526	chr14:105334526:T:C	4.83501e-05	-1.07666e-10	-0.0174053	8.59767e-05	-1.07666e-10	0.142252	9.79082e-05	-1.07666e-10	0.242128
105335092	chr14:105335092:G:A	1.28982e-05	-1.07666e-10	-1.33879	1.93004e-05	-1.07666e-10	-1.3517	2.00053e-05	-1.07666e-10	-1.34591
105335516	chr14:105335516:T:G	1.35856e-05	-1.07666e-10	-1.28686	1.91335e-05	-1.07666e-10	-1.36039	2.05094e-05	-1.07666e-10	-1.32102
105336064	chr14:105336064:T:A	1.41945e-05	-1.07666e-10	-1.24302	1.96223e-05	-1.07666e-10	-1.33516	2.09636e-05	-1.07666e-10	-1.29911
105336756	chr14:105336756:A:G	1.79301e-05	-1.07666e-10	-1.00939	2.7952e-05	-1.07666e-10	-0.981335	2.92609e-05	-1.07666e-10	-0.965649
105337139	chr14:105337139:A:C	1.28059e-05	-0.89402	-0.451944	2.74255e-05	-1.03353	0.0331828	2.69601e-05	-0.97691	-0.0706334
105337241	chr14:105337241:C:T	1.44096e-05	-1.07666e-10	-1.22798	1.96516e-05	-1.07666e-10	-1.33366	2.15329e-05	-1.07666e-10	-1.27232
105337361	chr14:105337361:G:A	1.45108e-05	-1.07666e-10	-1.22098	2.23305e-05	-1.07666e-10	-1.20587	2.32737e-05	-1.07666e-10	-1.19458
105337501	chr14:105337501:G:A	1.45108e-05	-1.07666e-10	-1.22098	2.23305e-05	-1.07666e-10	-1.20587	2.32737e-05	-1.07666e-10	-1.19458
105337510	chr14:105337510:G:A	1.50125e-05	-1.07666e-10	-1.18699	2.31436e-05	-1.07666e-10	-1.17011	2.41405e-05	-1.07666e-10	-1.15801
105337541	chr14:105337541:G:A	1.7888e-05	-1.07666e-10	-1.01174	2.78665e-05	-1.07666e-10	-0.984398	2.91771e-05	-1.07666e-10	-0.968518
105337564	chr14:105337564:A:G	1.82446e-05	-1.07666e-10	-0.992004	2.84429e-05	-1.07666e-10	-0.963926	2.9792e-05	-1.07666e-10	-0.947662
105337581	chr14:105337581:T:C	2.05566e-05	-0.872691	-3.65436e-10	2.60034e-05	-1.0536	-3.65436e-10	3.10417e-05	-0.906571	-3.65436e-10
105337605	chr14:105337605:A:G	7.28932e-05	-1.07666e-10	0.393121	0.000151492	-1.07666e-10	0.708711	0.000163578	-1.07666e-10	0.755391
105338718	chr14:105338718:C:T	4.84504e-05	-1.07666e-10	-0.015333	8.61183e-05	-1.07666e-10	0.143898	9.8023e-05	-1.07666e-10	0.2433
105338837	chr14:105338837:G:A	1.53775e-05	-1.07666e-10	-1.16297	2.31662e-05	-1.07666e-10	-1.16913	2.31631e-05	-1.07666e-10	-1.19934
105339378	chr14:105339378:G:C	1.53809e-05	-1.07666e-10	-1.16275	2.31705e-05	-1.07666e-10	-1.16894	2.31674e-05	-1.07666e-10	-1.19916
105340454	chr14:105340454:G:A	1.4163e-05	-1.24524	-3.65436e-10	2.0411e-05	-1.29575	-3.65436e-10	2.24913e-05	-1.22877	-3.65436e-10
105340459	chr14:105340459:T:C	1.47946e-05	-0.845412	-0.356203	3.21934e-05	-0.991596	0.151533	3.16133e-05	-0.932532	0.0442074
105340619	chr14:105340619:G:A	1.28825e-05	-1.07666e-10	-1.34	1.92828e-05	-1.07666e-10	-1.35261	1.99861e-05	-1.07666e-10	-1.34686
105340654	chr14:105340654:G:A	1.48306e-05	-1.07666e-10	-1.19918	2.28526e-05	-1.07666e-10	-1.18276	2.38254e-05	-1.07666e-10	-1.17115
105340814	chr14:105340814:C:T	5.63235e-06	-1.05303	-1.11432	1.06478e-05	-1.19009	-0.756381	1.04797e-05	-1.13072	-0.861742
105341490	chr14:105341490:C:T	1.48216e-05	-1.07666e-10	-1.19979	2.28381e-05	-1.07666e-10	-1.1834	2.38097e-05	-1.07666e-10	-1.17181
105342130	chr14:105342130:G:A	1.45376e-05	-1.07666e-10	-1.21914	2.23799e-05	-1.07666e-10	-1.20366	2.33175e-05	-1.07666e-10	-1.1927
105342336	chr14:105342336:C:A	1.28651e-05	-1.07666e-10	-1.34136	1.94487e-05	-1.07666e-10	-1.34404	1.98229e-05	-1.07666e-10	-1.35507
105343199	chr14:105343199:C:G	1.36787e-05	-0.884586	-0.395448	2.96633e-05	-1.02502	0.103101	2.91009e-05	-0.968219	-0.0029127
105343943	chr14:105343943:T:C	1.36395e-05	-0.878727	-0.404175	2.94944e-05	-1.01981	0.0921818	2.89534e-05	-0.963193	-0.013021
105344023	chr14:105344023:T:C	2.44957e-05	-1.07666e-10	-0.697377	6.29553e-05	-1.07666e-10	-0.169398	5.71731e-05	-1.07666e-10	-0.295819
105344409	chr14:105344409:G:A	1.31184e-05	-1.07666e-10	-1.32186	1.95608e-05	-1.07666e-10	-1.3383	2.03026e-05	-1.07666e-10	-1.33115
105344611	chr14:105344611:C:G	1.38956e-05	-1.2643	-3.65436e-10	2.30519e-05	-1.17408	-3.65436e-10	2.18171e-05	-1.25921	-3.65436e-10
105344641	chr14:105344641:G:A	1.44124e-05	-1.07666e-10	-1.22778	2.2183e-05	-1.07666e-10	-1.2125	2.31055e-05	-1.07666e-10	-1.20183
105344666	chr14:105344666:G:A	1.08259e-05	-1.51393	-3.65436e-10	1.75236e-05	-1.44828	-3.65436e-10	1.68028e-05	-1.52036	-3.65436e-10
105344679	chr14:105344679:T:C	2.87335e-05	-0.537811	-3.65436e-10	6.2197e-05	-0.181517	-3.65436e-10	4.61887e-05	-0.509167	-3.65436e-10
105345100	chr14:105345100:C:G	1.63387e-05	-1.07666e-10	-1.10234	2.14127e-05	-1.07666e-10	-1.24784	2.34858e-05	-1.07666e-10	-1.18551
105345145	chr14:105345145:C:T	1.09112e-05	-1.50608	-3.65436e-10	1.62997e-05	-1.52068	-3.65436e-10	1.70816e-05	-1.5039	-3.65436e-10
105345355	chr14:105345355:T:C	1.32541e-05	-0.921402	-0.390167	2.88569e-05	-1.05863	0.109158	2.83407e-05	-1.00297	0.00536463
105345886	chr14:105345886:G:A	8.54307e-05	-1.07666e-10	0.551832	0.000152188	-1.07666e-10	0.713292	0.000179898	-1.07666e-10	0.850485
105346027	chr14:105346027:C:CT	1.44844e-05	-1.07666e-10	-1.2228	2.15386e-05	-1.07666e-10	-1.24198	2.17714e-05	-1.07666e-10	-1.26131
105346062	chr14:105346062:G:A	1.04517e-05	-1.54911	-3.65436e-10	1.60546e-05	-1.53583	-3.65436e-10	1.63398e-05	-1.5483	-3.65436e-10
105346157	chr14:105346157:C:T	7.35254e-05	-1.07666e-10	0.401758	0.000130191	-1.07666e-10	0.557182	0.000153057	-1.07666e-10	0.688909
105346278	chr14:105346278:G:A	1.4088e-05	-1.07666e-10	-1.25055	2.14284e-05	-1.07666e-10	-1.24711	2.1652e-05	-1.07666e-10	-1.2668
105347087	chr14:105347087:G:A	2.39823e-05	-1.07666e-10	-0.718559	2.81337e-05	-1.07666e-10	-0.974857	3.42834e-05	-1.07666e-10	-0.80724
105347108	chr14:105347108:G:A	1.71548e-05	-1.07666e-10	-1.05359	2.66895e-05	-1.07666e-10	-1.02755	2.78859e-05	-1.07666e-10	-1.01378
105347966	chr14:105347966:C:G	1.85786e-05	-1.07666e-10	-0.97386	2.8991e-05	-1.07666e-10	-0.94484	3.03427e-05	-1.07666e-10	-0.929348
105348013	chr14:105348013:G:A	8.37073e-05	0.531453	-3.65436e-10	0.000101429	0.307537	-3.65436e-10	0.00013048	0.529314	-3.65436e-10
105348179	chr14:105348179:T:G	2.10794e-05	-1.07666e-10	-0.847579	3.4504e-05	-1.07666e-10	-0.77075	3.44803e-05	-1.07666e-10	-0.801514
105348287	chr14:105348287:C:T	1.49034e-05	-1.07666e-10	-1.19428	2.29737e-05	-1.07666e-10	-1.17747	2.39403e-05	-1.07666e-10	-1.16634
105348378	chr14:105348378:C:T	1.68113e-05	-1.07666e-10	-1.07382	2.54601e-05	-1.07666e-10	-1.07471	2.51406e-05	-1.07666e-10	-1.11742
105348646	chr14:105348646:G:A	1.29565e-05	-1.07666e-10	-1.33427	1.94293e-05	-1.07666e-10	-1.34504	1.98655e-05	-1.07666e-10	-1.35292
105348689	chr14:105348689:G:A	1.37431e-05	-1.07666e-10	-1.27534	2.04595e-05	-1.07666e-10	-1.29338	2.08136e-05	-1.07666e-10	-1.30629
105348944	chr14:105348944:G:A	1.36814e-05	-1.07666e-10	-1.27984	2.06817e-05	-1.07666e-10	-1.28257	2.08765e-05	-1.07666e-10	-1.30328
105349131	chr14:105349131:T:TG	1.57722e-05	-1.07666e-10	-1.13762	2.09652e-05	-1.07666e-10	-1.26896	2.28291e-05	-1.07666e-10	-1.21386
105350121	chr14:105350121:C:G	1.49868e-05	-1.07666e-10	-1.18871	2.37433e-05	-1.07666e-10	-1.14452	2.36357e-05	-1.07666e-10	-1.17915
105351046	chr14:105351046:G:A	1.40383e-05	-1.07666e-10	-1.25408	2.14028e-05	-1.07666e-10	-1.2483	2.2751e-05	-1.07666e-10	-1.21729
105351123	chr14:105351123:C:G	1.24734e-05	-1.07666e-10	-1.37228	1.88963e-05	-1.07666e-10	-1.37286	1.94652e-05	-1.07666e-10	-1.37327
105351213	chr14:105351213:A:G	4.23572e-05	-1.07666e-10	-0.149736	7.97931e-05	-1.07666e-10	0.0676129	8.53152e-05	-1.07666e-10	0.10445
105351487	chr14:105351487:T:C	1.50176e-05	-1.07666e-10	-1.18665	2.50126e-05	-1.07666e-10	-1.09245	2.40149e-05	-1.07666e-10	-1.16323
105351766	chr14:105351766:G:A	1.59482e-05	-1.07666e-10	-1.12653	2.21914e-05	-1.07666e-10	-1.21212	2.33472e-05	-1.07666e-10	-1.19143
105351869	chr14:105351869:G:A	6.77358e-06	-1.28795	-0.694892	1.40873e-05	-1.36999	-0.296561	1.35651e-05	-1.33887	-0.395527
105352056	chr14:105352056:G:A	4.14583e-05	-1.07666e-10	-0.171186	7.4973e-05	-1.07666e-10	0.00530338	6.76218e-05	-1.07666e-10	-0.127972
105353498	chr14:105353498:C:T	1.44372e-05	-1.07666e-10	-1.22607	2.27054e-05	-1.07666e-10	-1.18922	2.34282e-05	-1.07666e-10	-1.18796
105353502	chr14:105353502:G:A	1.44372e-05	-1.07666e-10	-1.22607	2.27054e-05	-1.07666e-10	-1.18922	2.34282e-05	-1.07666e-10	-1.18796
105353893	chr14:105353893:A:G	1.25099e-05	-1.07666e-10	-1.36935	1.90665e-05	-1.07666e-10	-1.36389	1.97579e-05	-1.07666e-10	-1.35835
105354220	chr14:105354220:A:G	1.40383e-05	-1.07666e-10	-1.25408	2.1663e-05	-1.07666e-10	-1.23622	2.24852e-05	-1.07666e-10	-1.22904
105354263	chr14:105354263:C:T	1.44079e-05	-1.07666e-10	-1.2281	2.22753e-05	-1.07666e-10	-1.20835	2.31296e-05	-1.07666e-10	-1.20079
105354485	chr14:105354485:T:C	0.000145016	-1.07666e-10	1.08097	0.000322431	-1.07666e-10	1.46406	0.000350205	-1.07666e-10	1.51662
105354713	chr14:105354713:G:A	1.39362e-05	-1.07666e-10	-1.26138	2.14731e-05	-1.07666e-10	-1.24502	2.22969e-05	-1.07666e-10	-1.23746
105354869	chr14:105354869:T:A	1.44837e-05	-1.07666e-10	-1.22285	2.24026e-05	-1.07666e-10	-1.20264	2.32669e-05	-1.07666e-10	-1.19487
105354932	chr14:105354932:G:A	1.43898e-05	-1.07666e-10	-1.22935	1.95263e-05	-1.07666e-10	-1.34006	2.15148e-05	-1.07666e-10	-1.27316
105355005	chr14:105355005:T:G	1.44189e-05	-1.07666e-10	-1.22733	2.22944e-05	-1.07666e-10	-1.20749	2.31527e-05	-1.07666e-10	-1.19979
105355120	chr14:105355120:G:A	1.26837e-05	-1.07666e-10	-1.35556	1.91022e-05	-1.07666e-10	-1.36202	1.95845e-05	-1.07666e-10	-1.36717
105355342	chr14:105355342:C:T	7.63624e-05	-1.07666e-10	0.439617	0.000141941	-1.07666e-10	0.643585	0.000160085	-1.07666e-10	0.7338
105355397	chr14:105355397:C:T	1.51361e-05	-1.07666e-10	-1.17879	2.23891e-05	-1.07666e-10	-1.20325	2.25971e-05	-1.07666e-10	-1.22408
105355418	chr14:105355418:A:G	1.44836e-05	-1.07666e-10	-1.22286	2.21815e-05	-1.07666e-10	-1.21257	2.20616e-05	-1.07666e-10	-1.24806
105356040	chr14:105356040:C:T	0.000102756	-1.07666e-10	0.736488	0.000211864	-1.07666e-10	1.04412	0.000224818	-1.07666e-10	1.07339
105356097	chr14:105356097:C:G	1.48225e-05	-1.07666e-10	-1.19972	2.29552e-05	-1.07666e-10	-1.17828	2.3853e-05	-1.07666e-10	-1.16999
105357104	chr14:105357104:G:T	1.42568e-05	-1.07666e-10	-1.23864	1.9452e-05	-1.07666e-10	-1.34387	2.13513e-05	-1.07666e-10	-1.28079
105357114	chr14:105357114:C:T	6.32797e-05	-1.07666e-10	0.251691	0.000112139	-1.07666e-10	0.407919	0.000129675	-1.07666e-10	0.523127
105357411	chr14:105357411:C:T	1.24692e-05	-1.07666e-10	-1.37261	1.89682e-05	-1.07666e-10	-1.36906	1.9578e-05	-1.07666e-10	-1.36749
105357873	chr14:105357873:C:T	1.24587e-05	-1.07666e-10	-1.37346	1.89038e-05	-1.07666e-10	-1.37246	1.94968e-05	-1.07666e-10	-1.37165
105357921	chr14:105357921:T:C	0.000352997	2.05164	-0.081048	0.000538089	1.78093	0.195268	0.000667862	1.85015	0.312032
105357927	chr14:105357927:G:T	1.24812e-05	-1.07666e-10	-1.37165	1.88851e-05	-1.07666e-10	-1.37345	1.94616e-05	-1.07666e-10	-1.37346
105357933	chr14:105357933:T:A	5.44668e-05	-1.07666e-10	0.101718	0.00010287	-1.07666e-10	0.321641	0.0001151	-1.07666e-10	0.403898
105358008	chr14:105358008:C:G	1.73e-05	-1.07666e-10	-1.04516	3.87152e-05	-1.07666e-10	-0.655591	3.71202e-05	-1.07666e-10	-0.727741
105358248	chr14:105358248:C:T	3.64885e-05	-1.07666e-10	-0.298877	5.77718e-05	-1.07666e-10	-0.255324	6.15069e-05	-1.07666e-10	-0.222753
105358545	chr14:105358545:A:G	1.41135e-05	-1.07666e-10	-1.24874	2.1789e-05	-1.07666e-10	-1.23042	2.2618e-05	-1.07666e-10	-1.22316
105358948	chr14:105358948:C:T	1.25043e-05	-1.07666e-10	-1.3698	1.88965e-05	-1.07666e-10	-1.37285	1.9465e-05	-1.07666e-10	-1.37328
105359118	chr14:105359118:G:A	1.32152e-05	-1.07666e-10	-1.31451	2.0267e-05	-1.07666e-10	-1.30283	2.10101e-05	-1.07666e-10	-1.2969
105359150	chr14:105359150:G:A	1.32871e-05	-1.07666e-10	-1.30908	2.03876e-05	-1.07666e-10	-1.2969	2.11399e-05	-1.07666e-10	-1.29074
105359369	chr14:105359369:G:A	1.4123e-05	-1.07666e-10	-1.24807	1.93738e-05	-1.07666e-10	-1.3479	2.11848e-05	-1.07666e-10	-1.28862
105359432	chr14:105359432:C:T	7.46658e-05	-1.07666e-10	0.417149	0.000138608	-1.07666e-10	0.619827	0.000156165	-1.07666e-10	0.709011
105359732	chr14:105359732:C:T	1.46285e-05	-1.07666e-10	-1.2129	2.16772e-05	-1.07666e-10	-1.23556	2.1925e-05	-1.07666e-10	-1.25428
105359828	chr14:105359828:C:T	5.0544e-05	0.0269714	-3.65436e-10	9.07274e-05	0.196035	-3.65436e-10	8.06194e-05	0.0478375	-3.65436e-10
105359843	chr14:105359843:G:C	1.41323e-05	-1.07666e-10	-1.24741	1.93764e-05	-1.07666e-10	-1.34777	2.11996e-05	-1.07666e-10	-1.28792
105359992	chr14:105359992:A:G	1.40613e-05	-1.07666e-10	-1.25245	2.1703e-05	-1.07666e-10	-1.23437	2.25268e-05	-1.07666e-10	-1.2272
105360311	chr14:105360311:G:A	1.24584e-05	-1.07666e-10	-1.37348	1.8907e-05	-1.07666e-10	-1.37229	1.95015e-05	-1.07666e-10	-1.37141
105360365	chr14:105360365:T:C	1.40064e-05	-1.07666e-10	-1.25636	2.16099e-05	-1.07666e-10	-1.23867	2.24278e-05	-1.07666e-10	-1.2316
105360497	chr14:105360497:C:T	4.20552e-05	-1.07666e-10	-0.156889	7.7057e-05	-1.07666e-10	0.032721	8.6287e-05	-1.07666e-10	0.115777
105360836	chr14:105360836:C:T	4.61107e-05	-0.064829	-3.65436e-10	4.80087e-05	-0.440441	-3.65436e-10	7.37521e-05	-0.0411926	-3.65436e-10
105361018	chr14:105361018:C:T	5.19813e-05	-1.07666e-10	0.0550111	9.79214e-05	-1.07666e-10	0.272341	0.000109384	-1.07666e-10	0.352961
105361232	chr14:105361232:A:G	0.000288096	1.8687	-0.101275	0.00043992	1.59791	0.176863	0.000547023	1.67213	0.290455
105361319	chr14:105361319:C:T	2.54481e-05	-0.659233	-3.65436e-10	4.92799e-05	-0.414308	-3.65436e-10	4.02718e-05	-0.646252	-3.65436e-10
105361404	chr14:105361404:G:A	0.000595196	2.24795	0.245067	0.000927637	1.96874	0.552074	0.00116651	2.04058	0.679295
105361795	chr14:105361795:C:G	1.25899e-05	-1.07666e-10	-1.36298	1.89956e-05	-1.07666e-10	-1.36762	1.95074e-05	-1.07666e-10	-1.37111
105361928	chr14:105361928:G:A	2.30522e-05	-1.07666e-10	-0.758112	3.46129e-05	-1.07666e-10	-0.767598	3.36832e-05	-1.07666e-10	-0.824903
105362185	chr14:105362185:A:G	4.52245e-06	-1.2107	-1.17612	5.62118e-06	-1.2779	-1.30738	6.22967e-06	-1.25523	-1.25735
105362355	chr14:105362355:T:G	1.56012e-05	-1.07666e-10	-1.14853	2.39188e-05	-1.07666e-10	-1.13716	2.36469e-05	-1.07666e-10	-1.17867
105363178	chr14:105363178:T:C	1.2561e-05	-1.07666e-10	-1.36528	1.89509e-05	-1.07666e-10	-1.36997	1.95478e-05	-1.07666e-10	-1.36904
105363332	chr14:105363332:T:C	1.40978e-05	-1.07666e-10	-1.24985	1.92608e-05	-1.07666e-10	-1.35375	2.09217e-05	-1.07666e-10	-1.30111
105363643	chr14:105363643:C:T	1.25715e-05	-1.07666e-10	-1.36444	1.89134e-05	-1.07666e-10	-1.37195	1.95449e-05	-1.07666e-10	-1.36919
105365185	chr14:105365185:G:A	1.2473e-05	-1.07666e-10	-1.3723	1.88896e-05	-1.07666e-10	-1.37321	1.94643e-05	-1.07666e-10	-1.37332
105366307	chr14:105366307:C:T	1.2473e-05	-1.07666e-10	-1.3723	1.88896e-05	-1.07666e-10	-1.37321	1.94643e-05	-1.07666e-10	-1.37332
105366526	chr14:105366526:T:C	7.71443e-06	-1.22173	-0.631056	1.64515e-05	-1.31492	-0.19649	1.5484e-05	-1.27777	-0.324326
105366653	chr14:105366653:C:G	1.25732e-05	-1.07666e-10	-1.36431	1.90015e-05	-1.07666e-10	-1.36731	1.95689e-05	-1.07666e-10	-1.36796
105366990	chr14:105366990:G:A	1.45903e-05	-1.07666e-10	-1.21551	1.96841e-05	-1.07666e-10	-1.33201	2.17599e-05	-1.07666e-10	-1.26183
105367161	chr14:105367161:C:T	1.28897e-05	-1.07666e-10	-1.33944	1.94214e-05	-1.07666e-10	-1.34545	1.99558e-05	-1.07666e-10	-1.34838
105367195	chr14:105367195:C:T	1.25913e-05	-1.07666e-10	-1.36287	1.90224e-05	-1.07666e-10	-1.36621	1.95864e-05	-1.07666e-10	-1.36706
105367278	chr14:105367278:C:T	1.25558e-05	-1.07666e-10	-1.36569	1.91195e-05	-1.07666e-10	-1.36112	1.97509e-05	-1.07666e-10	-1.3587
105367286	chr14:105367286:C:T	1.06029e-05	-1.53475	-3.65436e-10	1.64519e-05	-1.51138	-3.65436e-10	1.65856e-05	-1.53337	-3.65436e-10
105367418	chr14:105367418:G:C	1.25163e-05	-1.07666e-10	-1.36884	1.906e-05	-1.07666e-10	-1.36423	1.96394e-05	-1.07666e-10	-1.36436
105368386	chr14:105368386:C:T	1.29715e-05	-1.07666e-10	-1.33312	1.97689e-05	-1.07666e-10	-1.32771	2.0414e-05	-1.07666e-10	-1.32568
105368410	chr14:105368410:A:G	1.5217e-05	-1.07666e-10	-1.17346	2.02473e-05	-1.07666e-10	-1.3038	2.22731e-05	-1.07666e-10	-1.23852
105368602	chr14:105368602:C:G	1.24849e-05	-1.07666e-10	-1.37135	1.89634e-05	-1.07666e-10	-1.36931	1.95514e-05	-1.07666e-10	-1.36885
105368955	chr14:105368955:A:G	2.26774e-05	-1.07666e-10	-0.774504	5.07229e-05	-1.07666e-10	-0.385446	4.59103e-05	-1.07666e-10	-0.515212
105369495	chr14:105369495:G:A	1.25701e-05	-1.07666e-10	-1.36455	1.89806e-05	-1.07666e-10	-1.3684	1.9507e-05	-1.07666e-10	-1.37113
105369804	chr14:105369804:T:C	5.60971e-06	-1.03003	-1.14134	1.04921e-05	-1.16126	-0.799937	1.02178e-05	-1.10935	-0.90842
105370109	chr14:105370109:G:C	2.31708e-05	-1.07666e-10	-0.75298	3.57812e-05	-1.07666e-10	-0.7344	3.35896e-05	-1.07666e-10	-0.827686
105370133	chr14:105370133:G:A	1.39961e-05	-1.07666e-10	-1.25709	2.02761e-05	-1.07666e-10	-1.30238	2.14191e-05	-1.07666e-10	-1.27762
105370995	chr14:105370995:G:A	1.74007e-05	-1.07666e-10	-1.03936	2.194e-05	-1.07666e-10	-1.22351	2.53775e-05	-1.07666e-10	-1.10804
105371171	chr14:105371171:G:A	4.28876e-05	-1.07666e-10	-0.137291	8.0218e-05	-1.07666e-10	0.0729243	8.62129e-05	-1.07666e-10	0.114917
105372310	chr14:105372310:T:C	6.41051e-05	-1.07666e-10	0.26465	0.000123424	-1.07666e-10	0.503802	0.000133115	-1.07666e-10	0.549308
105372679	chr14:105372679:A:G	5.02491e-05	-1.07666e-10	0.0211187	9.52623e-05	-1.07666e-10	0.24481	0.00010264	-1.07666e-10	0.289328
105372865	chr14:105372865:G:A	1.57431e-05	-1.07666e-10	-1.13947	2.51858e-05	-1.07666e-10	-1.08554	2.5297e-05	-1.07666e-10	-1.11122
105373203	chr14:105373203:G:A	2.53738e-05	-1.07666e-10	-0.662158	4.24114e-05	-1.07666e-10	-0.564407	4.76232e-05	-1.07666e-10	-0.478582
105373509	chr14:105373509:C:T	2.57588e-05	-1.07666e-10	-0.647098	4.65285e-05	-1.07666e-10	-0.471758	4.20147e-05	-1.07666e-10	-0.603882
105373778	chr14:105373778:A:T	3.77198e-05	-1.07666e-10	-0.265687	7.10335e-05	-1.07666e-10	-0.0486728	7.55322e-05	-1.07666e-10	-0.0173436
105373950	chr14:105373950:G:A	8.13059e-06	-0.814045	-0.986195	1.56407e-05	-0.296506	-1.26544	1.03558e-05	-0.806236	-1.19812
105374024	chr14:105374024:G:A	1.3037e-05	-1.07666e-10	-1.32808	1.99562e-05	-1.07666e-10	-1.31828	2.06697e-05	-1.07666e-10	-1.31323
105374109	chr14:105374109:T:C	5.41258e-05	-1.07666e-10	0.095438	0.000103196	-1.07666e-10	0.324803	0.000111265	-1.07666e-10	0.370009
105374346	chr14:105374346:A:T	7.70106e-06	-0.714907	-1.13961	1.39263e-05	-0.884315	-0.793728	1.37234e-05	-0.815708	-0.907093
105374495	chr14:105374495:C:T	7.9066e-06	-0.67996	-1.14822	1.41538e-05	-0.853039	-0.808799	1.40122e-05	-0.78309	-0.918882
105374584	chr14:105374584:A:G	4.8554e-05	-1.07666e-10	-0.0131973	9.17905e-05	-1.07666e-10	0.207684	9.88385e-05	-1.07666e-10	0.251585
105374592	chr14:105374592:G:A	5.51702e-05	-1.07666e-10	0.11455	0.000105071	-1.07666e-10	0.342815	0.000113086	-1.07666e-10	0.386246
105375051	chr14:105375051:G:A	2.84282e-05	-1.07666e-10	-0.548493	3.0272e-05	-1.07666e-10	-0.901602	3.65411e-05	-1.07666e-10	-0.743465
105375886	chr14:105375886:C:A	1.46803e-05	-1.07666e-10	-1.20936	2.23587e-05	-1.07666e-10	-1.20461	2.26513e-05	-1.07666e-10	-1.22169
105375961	chr14:105375961:A:G	3.49731e-05	-1.07666e-10	-0.341294	3.53703e-05	-1.07666e-10	-0.745952	4.38592e-05	-1.07666e-10	-0.560918
105376121	chr14:105376121:G:A	1.068e-05	-1.5275	-3.65436e-10	1.72966e-05	-1.46131	-3.65436e-10	1.66887e-05	-1.52717	-3.65436e-10
105376160	chr14:105376160:G:T	4.08039e-05	-1.07666e-10	-0.187096	7.5743e-05	-1.07666e-10	0.0155216	8.13975e-05	-1.07666e-10	0.0574416
105376205	chr14:105376205:T:C	1.68704e-05	-1.07666e-10	-1.07031	2.3209e-05	-1.07666e-10	-1.16728	2.45037e-05	-1.07666e-10	-1.14308
105376260	chr14:105376260:C:T	4.85849e-05	-1.07666e-10	-0.0125601	9.15639e-05	-1.07666e-10	0.205214	9.83883e-05	-1.07666e-10	0.247019
105376503	chr14:105376503:T:C	1.36091e-05	-1.07666e-10	-1.28513	2.01386e-05	-1.07666e-10	-1.30918	2.11191e-05	-1.07666e-10	-1.29173
105376863	chr14:105376863:C:T	2.12e-05	-1.07666e-10	-0.841873	3.60827e-05	-1.07666e-10	-0.726011	3.52456e-05	-1.07666e-10	-0.779562
105376942	chr14:105376942:G:A	2.18023e-05	-1.07666e-10	-0.813856	2.83963e-05	-1.07666e-10	-0.965566	3.05442e-05	-1.07666e-10	-0.922727
105376959	chr14:105376959:C:A	0.000236155	-1.07666e-10	1.56861	0.000462728	-1.07666e-10	1.82532	0.000490509	-1.07666e-10	1.85354
105377598	chr14:105377598:A:G	1.78785e-05	-1.07666e-10	-1.01227	2.13538e-05	-1.07666e-10	-1.25059	2.4483e-05	-1.07666e-10	-1.14392
105377676	chr14:105377676:C:T	2.16361e-05	-1.07666e-10	-0.82151	4.59141e-05	-1.07666e-10	-0.485051	4.25229e-05	-1.07666e-10	-0.59186
105378056	chr14:105378056:C:T	1.98461e-05	-1.07666e-10	-0.907868	2.64857e-05	-1.07666e-10	-1.03522	2.83005e-05	-1.07666e-10	-0.999022
105378127	chr14:105378127:T:A	2.319e-05	-1.07666e-10	-0.752152	2.9946e-05	-1.07666e-10	-0.912427	3.23305e-05	-1.07666e-10	-0.865893
105378233	chr14:105378233:T:C	7.45346e-06	-0.759326	-1.12787	1.36465e-05	-0.922957	-0.775381	1.33913e-05	-0.85731	-0.889988
105378291	chr14:105378291:G:A	2.00103e-05	-1.07666e-10	-0.899629	2.41452e-05	-1.07666e-10	-1.12774	2.90338e-05	-1.07666e-10	-0.973443
105378344	chr14:105378344:G:A	1.96241e-05	-1.07666e-10	-0.919117	4.08131e-05	-1.07666e-10	-0.602821	3.79252e-05	-1.07666e-10	-0.706285
105378837	chr14:105378837:C:G	2.36343e-05	-1.07666e-10	-0.733175	3.04372e-05	-1.07666e-10	-0.896159	3.28815e-05	-1.07666e-10	-0.848991
105378986	chr14:105378986:C:T	2.41058e-05	-1.07666e-10	-0.713419	3.09556e-05	-1.07666e-10	-0.87927	3.3476e-05	-1.07666e-10	-0.831075
105379119	chr14:105379119:T:C	4.81461e-06	-0.968705	-1.35551	7.28658e-06	-1.10597	-1.21982	7.5033e-06	-1.05208	-1.27448
105379442	chr14:105379442:T:C	1.99386e-05	-1.07666e-10	-0.903218	4.17456e-05	-1.07666e-10	-0.58023	3.8672e-05	-1.07666e-10	-0.686788
105379456	chr14:105379456:G:A	5.37886e-06	-0.854941	-1.35846	7.99819e-06	-1.00396	-1.22865	8.29103e-06	-0.944665	-1.28206
105379551	chr14:105379551:A:G	5.5196e-06	-0.829473	-1.35809	8.18937e-06	-0.981405	-1.22758	8.49533e-06	-0.921232	-1.28115
105379800	chr14:105379800:G:A	2.03377e-05	-1.07666e-10	-0.883397	3.18925e-05	-1.07666e-10	-0.849453	3.26646e-05	-1.07666e-10	-0.855609
105380166	chr14:105380166:T:C	4.03444e-06	-1.13949	-1.36151	6.19583e-06	-1.2519	-1.23605	6.33541e-06	-1.20654	-1.2892
105380505	chr14:105380505:C:T	1.33931e-05	-1.07666e-10	-1.30113	2.05717e-05	-1.07666e-10	-1.28791	2.1328e-05	-1.07666e-10	-1.28188
105380659	chr14:105380659:C:T	1.26676e-05	-1.07666e-10	-1.35682	1.88853e-05	-1.07666e-10	-1.37344	1.94938e-05	-1.07666e-10	-1.37181
105381181	chr14:105381181:G:T	1.81068e-05	-1.07666e-10	-0.999588	3.12615e-05	-1.07666e-10	-0.869436	2.92307e-05	-1.07666e-10	-0.966682
105381511	chr14:105381511:G:C	7.23099e-06	-0.65351	-1.26399	1.09161e-05	-0.781436	-1.14015	1.19251e-05	-0.747089	-1.11617
105381540	chr14:105381540:A:G	5.61798e-05	-1.07666e-10	0.132684	0.000107354	-1.07666e-10	0.364307	0.000115204	-1.07666e-10	0.404804
105381605	chr14:105381605:G:A	1.28537e-05	-1.07666e-10	-1.34225	1.96492e-05	-1.07666e-10	-1.33379	2.0336e-05	-1.07666e-10	-1.32951
105381637	chr14:105381637:G:A	2.58446e-05	-1.07666e-10	-0.643774	3.31804e-05	-1.07666e-10	-0.809866	3.58484e-05	-1.07666e-10	-0.762602
105382080	chr14:105382080:C:T	4.17548e-05	-1.07666e-10	-0.16406	7.2206e-05	-1.07666e-10	-0.0323013	8.24795e-05	-1.07666e-10	0.0706475
105382554	chr14:105382554:T:C	5.32166e-06	-0.999045	-1.22504	9.35219e-06	-1.13316	-0.943055	9.1706e-06	-1.07912	-1.04678
105383220	chr14:105383220:C:T	1.43604e-05	-1.07666e-10	-1.2314	1.91608e-05	-1.07666e-10	-1.35896	2.08473e-05	-1.07666e-10	-1.30468
105383611	chr14:105383611:G:A	2.02854e-05	-1.07666e-10	-0.885971	2.65552e-05	-1.07666e-10	-1.0326	2.85973e-05	-1.07666e-10	-0.988592
105383614	chr14:105383614:G:T	2.13138e-05	-1.07666e-10	-0.836517	2.52843e-05	-1.07666e-10	-1.08164	3.07569e-05	-1.07666e-10	-0.915789
105383708	chr14:105383708:A:G	2.81287e-05	-1.07666e-10	-0.559082	4.78964e-05	-1.07666e-10	-0.442785	5.33884e-05	-1.07666e-10	-0.364309
105383740	chr14:105383740:G:A	1.28134e-05	-1.07666e-10	-1.34538	1.96201e-05	-1.07666e-10	-1.33527	2.01836e-05	-1.07666e-10	-1.33703
105383761	chr14:105383761:C:T	2.10558e-05	-1.07666e-10	-0.848697	2.78491e-05	-1.07666e-10	-0.985025	2.98334e-05	-1.07666e-10	-0.946273
105383889	chr14:105383889:G:A	1.80982e-05	-1.00006	-3.65436e-10	4.13482e-05	-0.589796	-3.65436e-10	2.80512e-05	-1.00787	-3.65436e-10
105384176	chr14:105384176:A:G	1.45685e-05	-1.07666e-10	-1.21701	2.1934e-05	-1.07666e-10	-1.22379	2.25418e-05	-1.07666e-10	-1.22653
105384548	chr14:105384548:G:A	2.56685e-05	-1.07666e-10	-0.650609	3.87181e-05	-1.07666e-10	-0.655517	3.75363e-05	-1.07666e-10	-0.716595
105384828	chr14:105384828:G:A	2.10905e-05	-1.07666e-10	-0.847049	3.47144e-05	-1.07666e-10	-0.76467	3.45621e-05	-1.07666e-10	-0.799145
105385052	chr14:105385052:C:T	1.25825e-05	-1.07666e-10	-1.36356	1.95326e-05	-1.07666e-10	-1.33974	1.978e-05	-1.07666e-10	-1.35723
105385084	chr14:105385084:C:T	1.26573e-05	-1.07666e-10	-1.35764	1.9168e-05	-1.07666e-10	-1.35858	1.9636e-05	-1.07666e-10	-1.36454
105385233	chr14:105385233:A:G	1.64295e-05	-1.07666e-10	-1.0968	2.88741e-05	-1.07666e-10	-0.948878	3.01351e-05	-1.07666e-10	-0.936212
105386188	chr14:105386188:G:A	1.75538e-05	-1.07666e-10	-1.0306	3.00774e-05	-1.07666e-10	-0.90805	2.8207e-05	-1.07666e-10	-1.00233
105386620	chr14:105386620:T:C	1.63433e-05	-1.07666e-10	-1.10206	2.55274e-05	-1.07666e-10	-1.07207	2.68524e-05	-1.07666e-10	-1.05155
105386677	chr14:105386677:A:G	1.30125e-05	-1.07666e-10	-1.32996	1.96196e-05	-1.07666e-10	-1.33529	2.04972e-05	-1.07666e-10	-1.32162
105387229	chr14:105387229:G:A	1.98236e-05	-1.07666e-10	-0.909002	3.47495e-05	-1.07666e-10	-0.763658	3.6194e-05	-1.07666e-10	-0.75301
105387451	chr14:105387451:C:G	1.24823e-05	-1.07666e-10	-1.37157	1.89334e-05	-1.07666e-10	-1.3709	1.96088e-05	-1.07666e-10	-1.36592
105387542	chr14:105387542:T:C	1.33738e-05	-1.07666e-10	-1.30257	2.14744e-05	-1.07666e-10	-1.24496	2.23794e-05	-1.07666e-10	-1.23376
105387706	chr14:105387706:G:A	1.29919e-05	-1.07666e-10	-1.33154	1.89332e-05	-1.07666e-10	-1.37091	2.00745e-05	-1.07666e-10	-1.34245
105388432	chr14:105388432:T:C	1.84782e-05	-1.07666e-10	-0.979282	2.29428e-05	-1.07666e-10	-1.17882	2.67059e-05	-1.07666e-10	-1.05702
105388579	chr14:105388579:G:A	1.82622e-05	-1.07666e-10	-0.991042	2.27748e-05	-1.07666e-10	-1.18617	2.64414e-05	-1.07666e-10	-1.06697
105389371	chr14:105389371:C:T	1.50486e-05	-1.07666e-10	-1.18459	2.2257e-05	-1.07666e-10	-1.20917	2.32575e-05	-1.07666e-10	-1.19528
105390041	chr14:105390041:C:A	1.0629e-05	-1.53228	-3.65436e-10	1.60391e-05	-1.53679	-3.65436e-10	1.65868e-05	-1.53329	-3.65436e-10
105390357	chr14:105390357:C:T	1.40663e-05	-1.07666e-10	-1.25209	2.07455e-05	-1.07666e-10	-1.27949	2.11712e-05	-1.07666e-10	-1.28926
105390888	chr14:105390888:G:A	4.1472e-05	-1.07666e-10	-0.170856	5.49617e-05	-1.07666e-10	-0.305188	6.05314e-05	-1.07666e-10	-0.23874
105390942	chr14:105390942:C:T	1.27552e-05	-1.07666e-10	-1.34993	1.89717e-05	-1.07666e-10	-1.36888	1.95842e-05	-1.07666e-10	-1.36718
105391339	chr14:105391339:T:C	1.24968e-05	-1.07666e-10	-1.3704	1.92829e-05	-1.07666e-10	-1.35261	1.94827e-05	-1.07666e-10	-1.37238
105391562	chr14:105391562:C:T	1.55091e-05	-1.07666e-10	-1.15445	2.24844e-05	-1.07666e-10	-1.199	2.3481e-05	-1.07666e-10	-1.18571
105391685	chr14:105391685:C:T	3.41537e-05	-0.365002	-3.65436e-10	0.000108401	0.374009	-3.65436e-10	5.26627e-05	-0.377996	-3.65436e-10
105391775	chr14:105391775:G:T	2.25481e-05	-0.780221	-3.65436e-10	3.82708e-05	-0.667136	-3.65436e-10	3.57955e-05	-0.764081	-3.65436e-10
105391981	chr14:105391981:C:T	1.84104e-05	-1.07666e-10	-0.982958	2.78585e-05	-1.07666e-10	-0.984685	2.73989e-05	-1.07666e-10	-1.0314
105393562	chr14:105393562:G:GT	3.11821e-05	-1.07666e-10	-0.45603	5.83017e-05	-1.07666e-10	-0.246192	5.10682e-05	-1.07666e-10	-0.408741
105393659	chr14:105393659:A:G	1.9216e-05	-1.07666e-10	-0.940132	2.39987e-05	-1.07666e-10	-1.13382	2.71014e-05	-1.07666e-10	-1.04232
105393751	chr14:105393751:G:A	5.02357e-05	-1.07666e-10	0.0208527	6.22516e-05	-1.07666e-10	-0.180639	6.67349e-05	-1.07666e-10	-0.141175
105393800	chr14:105393800:A:G	1.35817e-05	-1.07666e-10	-1.28715	2.12483e-05	-1.07666e-10	-1.25555	2.16806e-05	-1.07666e-10	-1.26549
105393842	chr14:105393842:C:T	2.18564e-05	-1.07666e-10	-0.811381	3.09802e-05	-1.07666e-10	-0.878475	3.26556e-05	-1.07666e-10	-0.855886
105393930	chr14:105393930:G:A	1.80228e-05	-1.07666e-10	-1.00423	2.28936e-05	-1.07666e-10	-1.18097	2.56213e-05	-1.07666e-10	-1.09848
105394060	chr14:105394060:GT:G	3.26267e-05	-1.07666e-10	-0.410743	4.18623e-05	-1.07666e-10	-0.577439	4.45991e-05	-1.07666e-10	-0.544188
105394259	chr14:105394259:C:T	1.51304e-05	-1.07666e-10	-1.17916	2.21131e-05	-1.07666e-10	-1.21565	2.294e-05	-1.07666e-10	-1.20902
105394341	chr14:105394341:T:C	1.35067e-05	-1.07666e-10	-1.29269	1.91853e-05	-1.07666e-10	-1.35768	2.07347e-05	-1.07666e-10	-1.3101
105394433	chr14:105394433:A:G	3.00942e-05	-1.07666e-10	-0.49154	5.76152e-05	-1.07666e-10	-0.258037	4.97799e-05	-1.07666e-10	-0.434291
105394521	chr14:105394521:G:T	4.23678e-05	-1.07666e-10	-0.149484	5.3644e-05	-1.07666e-10	-0.329454	5.65402e-05	-1.07666e-10	-0.306951
105394522	chr14:105394522:G:C	1.45784e-05	-1.07666e-10	-1.21633	2.37631e-05	-1.07666e-10	-1.14369	2.32407e-05	-1.07666e-10	-1.196
105395970	chr14:105395970:A:G	1.90658e-05	-1.07666e-10	-0.947979	3.16828e-05	-1.07666e-10	-0.856049	3.44825e-05	-1.07666e-10	-0.801449
105396081	chr14:105396081:G:A	1.31296e-05	-1.07666e-10	-1.32101	1.98976e-05	-1.07666e-10	-1.32122	2.07484e-05	-1.07666e-10	-1.30943
105396261	chr14:105396261:T:G	1.20376e-05	-1.40784	-3.65436e-10	1.73746e-05	-1.45681	-3.65436e-10	1.90123e-05	-1.39682	-3.65436e-10
105396262	chr14:105396262:C:A	1.20491e-05	-1.40688	-3.65436e-10	1.73882e-05	-1.45603	-3.65436e-10	1.90312e-05	-1.39582	-3.65436e-10
105396481	chr14:105396481:C:T	1.37126e-05	-1.07666e-10	-1.27756	2.05973e-05	-1.07666e-10	-1.28667	2.09102e-05	-1.07666e-10	-1.30167
105396636	chr14:105396636:G:T	6.66401e-05	-1.07666e-10	0.303432	0.000137476	-1.07666e-10	0.611625	0.000113437	-1.07666e-10	0.389343
105396755	chr14:105396755:G:A	9.67835e-05	0.676603	-3.65436e-10	0.000120592	0.480593	-3.65436e-10	0.000163704	0.756159	-3.65436e-10
105396833	chr14:105396833:A:G	1.78336e-05	-1.01479	-3.65436e-10	2.60529e-05	-1.05169	-3.65436e-10	2.74723e-05	-1.02872	-3.65436e-10
105397090	chr14:105397090:G:A	1.28016e-05	-1.07666e-10	-1.3463	1.96429e-05	-1.07666e-10	-1.33411	2.01881e-05	-1.07666e-10	-1.33681
105397519	chr14:105397519:G:A	2.94789e-05	-1.07666e-10	-0.512199	3.84031e-05	-1.07666e-10	-0.663686	4.04541e-05	-1.07666e-10	-0.641733
105397795	chr14:105397795:T:G	1.35494e-05	-1.07666e-10	-1.28953	1.93361e-05	-1.07666e-10	-1.34985	2.08119e-05	-1.07666e-10	-1.30638
105397826	chr14:105397826:G:A	1.31363e-05	-1.07666e-10	-1.3205	2.16673e-05	-1.07666e-10	-1.23602	2.22533e-05	-1.07666e-10	-1.23941
105398309	chr14:105398309:T:G	6.22388e-06	-0.713623	-1.35386	8.09204e-06	-0.848469	-1.37247	8.71095e-06	-0.803961	-1.37336
105398655	chr14:105398655:T:A	1.83667e-05	-1.07666e-10	-0.985336	2.7103e-05	-1.07666e-10	-1.01218	2.77161e-05	-1.07666e-10	-1.01989
105398757	chr14:105398757:C:T	1.82907e-05	-1.07666e-10	-0.989479	2.80488e-05	-1.07666e-10	-0.977877	2.73591e-05	-1.07666e-10	-1.03285
105399142	chr14:105399142:C:T	2.96023e-05	-1.07666e-10	-0.508022	3.85244e-05	-1.07666e-10	-0.660533	4.06086e-05	-1.07666e-10	-0.637921
105399394	chr14:105399394:C:T	1.75379e-05	-1.07666e-10	-1.03151	2.83189e-05	-1.07666e-10	-0.968294	3.07109e-05	-1.07666e-10	-0.917286
105399756	chr14:105399756:A:G	1.25714e-05	-1.07666e-10	-1.36445	1.89846e-05	-1.07666e-10	-1.36819	1.95035e-05	-1.07666e-10	-1.37131
105399841	chr14:105399841:CA:C	9.63291e-06	-0.411133	-1.21956	1.49599e-05	-0.405579	-1.20087	1.4386e-05	-0.450029	-1.22562
105399882	chr14:105399882:A:G	1.61342e-05	-1.07666e-10	-1.11493	2.39135e-05	-1.07666e-10	-1.13738	2.4464e-05	-1.07666e-10	-1.1447
105399915	chr14:105399915:A:G	1.37453e-05	-1.07666e-10	-1.27518	2.04647e-05	-1.07666e-10	-1.29312	2.10377e-05	-1.07666e-10	-1.29558
105400245	chr14:105400245:C:G	1.71057e-05	-1.07666e-10	-1.05646	2.76173e-05	-1.07666e-10	-0.993383	3.00789e-05	-1.07666e-10	-0.93808
105400279	chr14:105400279:C:T	1.24853e-05	-1.07666e-10	-1.37132	1.8899e-05	-1.07666e-10	-1.37271	1.94614e-05	-1.07666e-10	-1.37347
105400301	chr14:105400301:C:T	7.73628e-06	-0.715865	-1.13409	1.38096e-05	-0.407123	-1.27934	1.06173e-05	-0.739959	-1.23946
105400304	chr14:105400304:A:G	1.58858e-05	-1.07666e-10	-1.13045	2.35989e-05	-1.07666e-10	-1.15062	2.41304e-05	-1.07666e-10	-1.15843
105400429	chr14:105400429:C:T	2.57615e-05	-1.07666e-10	-0.646992	4.74062e-05	-1.07666e-10	-0.453072	4.22191e-05	-1.07666e-10	-0.599029
105401406	chr14:105401406:A:G	1.66508e-05	-1.07666e-10	-1.08342	2.47903e-05	-1.07666e-10	-1.10137	2.51976e-05	-1.07666e-10	-1.11515
105401450	chr14:105401450:G:T	1.90943e-05	-1.07666e-10	-0.946481	2.86116e-05	-1.07666e-10	-0.958012	3.06583e-05	-1.07666e-10	-0.919
105401674	chr14:105401674:G:T	7.48373e-06	-0.819364	-1.06378	7.78288e-06	-0.970466	-1.28943	8.92633e-06	-0.910118	-1.24278
105401966	chr14:105401966:A:G	1.28403e-05	-1.34328	-3.65436e-10	1.94587e-05	-1.34353	-3.65436e-10	1.9693e-05	-1.36164	-3.65436e-10
105402003	chr14:105402003:G:T	1.57758e-05	-1.07666e-10	-1.1374	2.35365e-05	-1.07666e-10	-1.15327	2.39507e-05	-1.07666e-10	-1.1659
105402715	chr14:105402715:T:C	7.21861e-06	-1.37636	-0.542856	1.30941e-05	-1.3804	-0.359262	1.17181e-05	-1.37816	-0.502614
105402791	chr14:105402791:A:C	1.82914e-05	-1.07666e-10	-0.989441	3.13351e-05	-1.07666e-10	-0.867087	2.97412e-05	-1.07666e-10	-0.94937
105402873	chr14:105402873:C:T	1.66917e-05	-1.07666e-10	-1.08096	2.41159e-05	-1.07666e-10	-1.12895	2.52158e-05	-1.07666e-10	-1.11443
105403267	chr14:105403267:C:A	1.51565e-05	-1.07666e-10	-1.17745	2.3901e-05	-1.07666e-10	-1.13791	2.41279e-05	-1.07666e-10	-1.15853
105403600	chr14:105403600:A:T	1.60082e-05	-1.07666e-10	-1.12277	2.53487e-05	-1.07666e-10	-1.0791	2.55371e-05	-1.07666e-10	-1.10177
105403781	chr14:105403781:A:T	1.41689e-05	-1.07666e-10	-1.24482	2.21892e-05	-1.07666e-10	-1.21222	2.2487e-05	-1.07666e-10	-1.22896
105404104	chr14:105404104:C:T	1.43019e-05	-1.07666e-10	-1.23548	2.2422e-05	-1.07666e-10	-1.20178	2.27105e-05	-1.07666e-10	-1.21908
105404312	chr14:105404312:A:T	1.25899e-05	-1.07666e-10	-1.36298	1.89777e-05	-1.07666e-10	-1.36856	1.95433e-05	-1.07666e-10	-1.36927
105404313	chr14:105404313:G:T	1.26539e-05	-1.07666e-10	-1.35791	1.90467e-05	-1.07666e-10	-1.36493	1.96098e-05	-1.07666e-10	-1.36588
105404880	chr14:105404880:G:A	1.29744e-05	-1.07666e-10	-1.3329	2.00101e-05	-1.07666e-10	-1.31559	2.04507e-05	-1.07666e-10	-1.32388
105405156	chr14:105405156:T:C	1.29064e-05	-1.33815	-3.65436e-10	2.12508e-05	-1.25543	-3.65436e-10	2.05775e-05	-1.3177	-3.65436e-10
105405432	chr14:105405432:G:A	4.45065e-06	-1.26813	-1.1347	5.13821e-06	-1.35656	-1.31856	5.65626e-06	-1.32612	-1.28302
105405816	chr14:105405816:G:T	1.30165e-05	-1.07666e-10	-1.32966	2.00875e-05	-1.07666e-10	-1.31173	2.0524e-05	-1.07666e-10	-1.32031
105405915	chr14:105405915:G:A	7.8197e-06	-1.29626	-0.542971	7.39017e-06	-1.40711	-0.904569	9.10511e-06	-1.30825	-0.824818
105406211	chr14:105406211:C:T	2.83804e-05	-1.07666e-10	-0.550173	4.83264e-05	-1.07666e-10	-0.433847	5.39728e-05	-1.07666e-10	-0.353422
105406260	chr14:105406260:A:G	1.31161e-05	-1.07666e-10	-1.32203	2.02692e-05	-1.07666e-10	-1.30272	2.06964e-05	-1.07666e-10	-1.31194
105406514	chr14:105406514:C:A	1.30913e-05	-1.07666e-10	-1.32393	2.02239e-05	-1.07666e-10	-1.30496	2.06537e-05	-1.07666e-10	-1.31401
105406567	chr14:105406567:C:T	0.00013757	-1.07666e-10	1.02826	0.000114436	-1.07666e-10	0.428194	0.00016054	-1.07666e-10	0.736638
105406575	chr14:105406575:G:A	4.82805e-06	-1.21704	-1.10439	5.44818e-06	-1.31381	-1.30273	6.04265e-06	-1.28026	-1.2628
105406625	chr14:105406625:C:G	4.37963e-06	-1.10953	-1.30938	5.54578e-06	-1.22546	-1.37333	5.98181e-06	-1.18329	-1.36989
105406807	chr14:105406807:T:C	5.21948e-06	-1.04033	-1.20314	6.00617e-06	-1.16588	-1.35315	6.65674e-06	-1.11991	-1.32636
105406824	chr14:105406824:C:T	1.3483e-05	-1.07666e-10	-1.29444	1.93181e-05	-1.07666e-10	-1.35078	2.07642e-05	-1.07666e-10	-1.30867
105406959	chr14:105406959:T:C	4.46885e-06	-1.23293	-1.16581	5.21577e-06	-1.32737	-1.33277	5.7283e-06	-1.29495	-1.30153
105407099	chr14:105407099:A:T	1.93926e-05	-1.07666e-10	-0.930982	3.25051e-05	-1.07666e-10	-0.830428	3.10828e-05	-1.07666e-10	-0.905246
105407952	chr14:105407952:T:C	1.31413e-05	-1.07666e-10	-1.32011	2.02982e-05	-1.07666e-10	-1.30129	2.07344e-05	-1.07666e-10	-1.31011
105408400	chr14:105408400:C:T	1.31644e-05	-1.07666e-10	-1.31836	2.0339e-05	-1.07666e-10	-1.29928	2.07735e-05	-1.07666e-10	-1.30822
105409454	chr14:105409454:G:A	1.31042e-05	-1.07666e-10	-1.32294	1.94683e-05	-1.07666e-10	-1.34303	2.02017e-05	-1.07666e-10	-1.33613
105409500	chr14:105409500:TC:T	1.36674e-05	-1.07666e-10	-1.28086	2.1241e-05	-1.07666e-10	-1.25589	2.16465e-05	-1.07666e-10	-1.26706
105409822	chr14:105409822:GCTGGA:G	1.83187e-05	-0.987953	-3.65436e-10	3.00468e-05	-0.909068	-3.65436e-10	2.8903e-05	-0.977955	-3.65436e-10
105410225	chr14:105410225:G:C	2.66603e-05	-1.07666e-10	-0.612698	4.5025e-05	-1.07666e-10	-0.504607	5.03257e-05	-1.07666e-10	-0.423387
105410359	chr14:105410359:G:A	5.4251e-06	-1.04823	-1.15661	6.07722e-06	-1.17213	-1.33514	6.78743e-06	-1.12723	-1.2996
105410487	chr14:105410487:T:C	0.00011796	-1.07666e-10	0.874473	9.99939e-05	-1.07666e-10	0.293285	0.000138854	-1.07666e-10	0.591521
105410720	chr14:105410720:C:T	6.95055e-06	-1.54888	-0.408169	8.07467e-06	-1.49805	-0.725046	7.6108e-06	-1.5474	-0.76493
105411250	chr14:105411250:C:T	1.2804e-05	-1.07666e-10	-1.34612	1.93198e-05	-1.07666e-10	-1.35069	1.98995e-05	-1.07666e-10	-1.35121
105411425	chr14:105411425:G:A	1.4395e-05	-1.07666e-10	-1.22899	2.23925e-05	-1.07666e-10	-1.2031	2.28999e-05	-1.07666e-10	-1.21077
105411776	chr14:105411776:C:G	1.25193e-05	-1.07666e-10	-1.3686	1.91006e-05	-1.07666e-10	-1.3621	1.96467e-05	-1.07666e-10	-1.36399
105412128	chr14:105412128:C:A	1.7772e-05	-1.07666e-10	-1.01825	2.74167e-05	-1.07666e-10	-1.00067	2.71792e-05	-1.07666e-10	-1.03945
105412597	chr14:105412597:G:A	1.39859e-05	-1.07666e-10	-1.25783	2.17911e-05	-1.07666e-10	-1.23032	2.21545e-05	-1.07666e-10	-1.24386
105412598	chr14:105412598:G:A	1.37579e-05	-1.07666e-10	-1.27426	2.14035e-05	-1.07666e-10	-1.24827	2.17816e-05	-1.07666e-10	-1.26084
105412872	chr14:105412872:C:T	2.81666e-05	-1.07666e-10	-0.557736	4.77283e-05	-1.07666e-10	-0.446299	5.34829e-05	-1.07666e-10	-0.36254
105412905	chr14:105412905:G:C	1.24647e-05	-1.07666e-10	-1.37297	1.89252e-05	-1.07666e-10	-1.37133	1.95187e-05	-1.07666e-10	-1.37053
105412987	chr14:105412987:G:A	1.24602e-05	-1.07666e-10	-1.37334	1.90362e-05	-1.07666e-10	-1.36548	1.94929e-05	-1.07666e-10	-1.37185
105413159	chr14:105413159:C:T	1.25589e-05	-1.07666e-10	-1.36544	1.90872e-05	-1.07666e-10	-1.36281	1.95321e-05	-1.07666e-10	-1.36984
105413260	chr14:105413260:G:T	1.38284e-05	-1.26915	-3.65436e-10	1.88869e-05	-1.37335	-3.65436e-10	2.12437e-05	-1.28584	-3.65436e-10
105413376	chr14:105413376:G:A	1.36482e-05	-1.07666e-10	-1.28226	2.12077e-05	-1.07666e-10	-1.25746	2.15844e-05	-1.07666e-10	-1.26993
105413567	chr14:105413567:G:T	1.16414e-05	-1.44131	-3.65436e-10	1.69254e-05	-1.48301	-3.65436e-10	1.78388e-05	-1.46053	-3.65436e-10
105414758	chr14:105414758:T:C	1.3171e-05	-1.07666e-10	-1.31786	2.03507e-05	-1.07666e-10	-1.29871	2.07847e-05	-1.07666e-10	-1.30768
105415411	chr14:105415411:C:T	4.50934e-06	-1.24894	-1.14078	5.20621e-06	-1.34044	-1.32153	5.73472e-06	-1.30933	-1.28603
105415451	chr14:105415451:A:G	1.29864e-05	-1.07666e-10	-1.33197	2.00259e-05	-1.07666e-10	-1.3148	2.0464e-05	-1.07666e-10	-1.32323
105415588	chr14:105415588:T:G	2.90695e-05	-1.07666e-10	-0.526185	4.93828e-05	-1.07666e-10	-0.412221	5.52895e-05	-1.07666e-10	-0.329318
105415674	chr14:105415674:A:G	7.76543e-06	-0.814517	-1.03168	8.11134e-06	-0.958491	-1.26007	9.24769e-06	-0.91006	-1.20747
105417264	chr14:105417264:C:T	1.32952e-05	-1.07666e-10	-1.30847	1.96923e-05	-1.07666e-10	-1.3316	2.04602e-05	-1.07666e-10	-1.32342
105417455	chr14:105417455:A:G	1.29242e-05	-1.07666e-10	-1.33677	1.89054e-05	-1.07666e-10	-1.37237	1.99663e-05	-1.07666e-10	-1.34786
105417834	chr14:105417834:T:C	7.22449e-06	-0.842503	-1.07589	7.70957e-06	-0.984229	-1.28513	8.73401e-06	-0.936511	-1.23817
105418145	chr14:105418145:G:A	2.00899e-05	-0.895656	-3.65436e-10	3.43297e-05	-0.775813	-3.65436e-10	3.25347e-05	-0.859595	-3.65436e-10
105418364	chr14:105418364:C:G	2.73636e-05	-1.07666e-10	-0.58666	4.58769e-05	-1.07666e-10	-0.485863	5.18754e-05	-1.07666e-10	-0.393058
105418624	chr14:105418624:C:T	0.00014533	-1.07666e-10	1.08313	0.000119866	-1.07666e-10	0.474551	0.000168694	-1.07666e-10	0.786181
105418875	chr14:105418875:A:G	1.2606e-05	-1.07666e-10	-1.3617	1.92945e-05	-1.07666e-10	-1.352	1.98042e-05	-1.07666e-10	-1.35601
105420576	chr14:105420576:C:A	1.52246e-05	-1.07666e-10	-1.17296	2.32548e-05	-1.07666e-10	-1.16531	2.30634e-05	-1.07666e-10	-1.20365
105421051	chr14:105421051:C:T	2.80201e-06	-1.55049	-1.31504	4.06035e-06	-1.53752	-1.37303	4.16374e-06	-1.54317	-1.37232
105421115	chr14:105421115:T:TGG	3.34517e-06	-1.33786	-1.35049	5.20728e-06	-1.48693	-1.17484	5.84693e-06	-1.33547	-1.24051
105421801	chr14:105421801:A:G	3.4454e-05	-1.07666e-10	-0.356248	6.5623e-05	-1.07666e-10	-0.127898	7.11904e-05	-1.07666e-10	-0.076545
105422120	chr14:105422120:C:T	2.65205e-05	-1.07666e-10	-0.617955	4.48232e-05	-1.07666e-10	-0.509099	5.00266e-05	-1.07666e-10	-0.429347
105422235	chr14:105422235:C:T	1.28315e-05	-1.07666e-10	-1.34397	1.98577e-05	-1.07666e-10	-1.32323	2.02303e-05	-1.07666e-10	-1.33472
105422903	chr14:105422903:T:G	1.30851e-05	-1.07666e-10	-1.3244	1.96534e-05	-1.07666e-10	-1.33358	2.02489e-05	-1.07666e-10	-1.3338
105423006	chr14:105423006:C:T	2.45092e-05	-1.07666e-10	-0.696826	4.3891e-05	-1.07666e-10	-0.530114	4.74388e-05	-1.07666e-10	-0.482461
105423204	chr14:105423204:T:G	1.6686e-05	-1.07666e-10	-1.0813	2.75697e-05	-1.07666e-10	-0.995106	2.96989e-05	-1.07666e-10	-0.950791
105423333	chr14:105423333:C:T	5.52555e-05	-1.07666e-10	0.116094	7.42587e-05	-1.07666e-10	-0.00426925	8.28905e-05	-1.07666e-10	0.0756187
105423464	chr14:105423464:G:T	2.67987e-05	-1.07666e-10	-0.60752	4.53324e-05	-1.07666e-10	-0.497801	5.06224e-05	-1.07666e-10	-0.417508
105423584	chr14:105423584:T:A	0.00262961	3.97872	-3.65436e-10	0.00524108	4.25246	-3.65436e-10	0.00407806	3.97148	-3.65436e-10
105423727	chr14:105423727:G:A	1.51045e-05	-1.07666e-10	-1.18088	2.39361e-05	-1.07666e-10	-1.13643	2.38594e-05	-1.07666e-10	-1.16972
105424124	chr14:105424124:C:T	1.32264e-05	-1.07666e-10	-1.31366	2.04069e-05	-1.07666e-10	-1.29595	2.09188e-05	-1.07666e-10	-1.30125
105424322	chr14:105424322:T:C	1.25827e-05	-1.07666e-10	-1.36355	1.89847e-05	-1.07666e-10	-1.36819	1.95796e-05	-1.07666e-10	-1.36741
105424344	chr14:105424344:C:T	1.81593e-05	-1.07666e-10	-0.996689	3.03298e-05	-1.07666e-10	-0.899695	3.03899e-05	-1.07666e-10	-0.927793
105424772	chr14:105424772:A:AG	1.2621e-05	-1.07666e-10	-1.36051	1.90738e-05	-1.07666e-10	-1.36351	1.9631e-05	-1.07666e-10	-1.36479
105425014	chr14:105425014:C:T	5.90499e-05	-1.07666e-10	0.18251	7.95215e-05	-1.07666e-10	0.0642038	8.86233e-05	-1.07666e-10	0.142492
105425124	chr14:105425124:T:C	1.24793e-05	-1.07666e-10	-1.37181	1.88884e-05	-1.07666e-10	-1.37328	1.94678e-05	-1.07666e-10	-1.37314
105425806	chr14:105425806:G:C	1.19421e-05	-1.4158	-3.65436e-10	1.9377e-05	-1.34774	-3.65436e-10	1.93088e-05	-1.38134	-3.65436e-10
105426505	chr14:105426505:C:T	1.25364e-05	-1.07666e-10	-1.36724	1.91341e-05	-1.07666e-10	-1.36035	1.9655e-05	-1.07666e-10	-1.36357
105427071	chr14:105427071:C:T	4.04803e-05	-1.07666e-10	-0.195057	7.19863e-05	-1.07666e-10	-0.0353485	6.6199e-05	-1.07666e-10	-0.149237
105427183	chr14:105427183:T:G	3.96329e-05	-1.07666e-10	-0.216214	6.32457e-05	-1.07666e-10	-0.164797	6.1508e-05	-1.07666e-10	-0.222735
105427588	chr14:105427588:A:G	1.44769e-05	-1.22332	-3.65436e-10	2.09596e-05	-1.26923	-3.65436e-10	2.25725e-05	-1.22517	-3.65436e-10
105427756	chr14:105427756:A:C	2.88074e-05	-1.07666e-10	-0.535242	4.89837e-05	-1.07666e-10	-0.420336	5.49183e-05	-1.07666e-10	-0.336056
105427947	chr14:105427947:C:T	1.42065e-05	-1.07666e-10	-1.24218	2.26186e-05	-1.07666e-10	-1.19305	2.3025e-05	-1.07666e-10	-1.20532
105428704	chr14:105428704:A:G	1.40704e-05	-1.07666e-10	-1.2518	2.20384e-05	-1.07666e-10	-1.21904	2.23754e-05	-1.07666e-10	-1.23394
105428744	chr14:105428744:A:G	5.501e-05	-1.07666e-10	0.111641	5.28276e-05	-1.07666e-10	-0.34479	6.70987e-05	-1.07666e-10	-0.135738
105428850	chr14:105428850:G:A	1.43475e-05	-1.07666e-10	-1.2323	2.25092e-05	-1.07666e-10	-1.1979	2.28458e-05	-1.07666e-10	-1.21313
105428994	chr14:105428994:G:A	2.78685e-06	-1.53531	-1.33565	4.02526e-06	-1.54669	-1.37254	4.22115e-06	-1.52867	-1.37313
105429041	chr14:105429041:G:A	1.88627e-05	-1.07666e-10	-0.958687	3.13813e-05	-1.07666e-10	-0.865613	3.4162e-05	-1.07666e-10	-0.810788
105429075	chr14:105429075:G:A	2.52761e-05	-1.07666e-10	-0.666016	4.58867e-05	-1.07666e-10	-0.485649	4.92257e-05	-1.07666e-10	-0.445487
105429188	chr14:105429188:A:C	5.98958e-05	-1.07666e-10	0.196734	8.03927e-05	-1.07666e-10	0.0750994	8.96313e-05	-1.07666e-10	0.153802
105429204	chr14:105429204:T:G	4.0467e-05	-1.07666e-10	-0.195387	7.19612e-05	-1.07666e-10	-0.0356972	6.61763e-05	-1.07666e-10	-0.14958
105429279	chr14:105429279:C:T	2.20917e-05	-0.800672	-3.65436e-10	3.60666e-05	-0.726458	-3.65436e-10	3.55504e-05	-0.770951	-3.65436e-10
105429521	chr14:105429521:G:A	1.24608e-05	-1.07666e-10	-1.37328	1.89467e-05	-1.07666e-10	-1.3702	1.94714e-05	-1.07666e-10	-1.37295
105429542	chr14:105429542:C:G	9.4464e-06	-0.567489	-1.08275	1.38729e-05	-0.495571	-1.18632	1.49885e-05	-0.464587	-1.17003
105430053	chr14:105430053:G:A	1.45642e-05	-1.07666e-10	-1.2173	2.22133e-05	-1.07666e-10	-1.21113	2.21307e-05	-1.07666e-10	-1.24494
105430385	chr14:105430385:C:G	1.51157e-05	-1.18014	-3.65436e-10	2.16485e-05	-1.23689	-3.65436e-10	2.32652e-05	-1.19494	-3.65436e-10
105430484	chr14:105430484:C:A	1.25645e-05	-1.07666e-10	-1.36499	1.89871e-05	-1.07666e-10	-1.36806	1.95559e-05	-1.07666e-10	-1.36862
105430520	chr14:105430520:A:G	5.09592e-05	-1.07666e-10	0.035152	4.76826e-05	-1.07666e-10	-0.447258	6.22806e-05	-1.07666e-10	-0.210253
105430564	chr14:105430564:T:A	2.72141e-06	-1.54157	-1.35315	4.08051e-06	-1.55109	-1.35451	4.14409e-06	-1.54968	-1.37054
105430571	chr14:105430571:G:A	2.75221e-06	-1.51346	-1.37001	4.24806e-06	-1.54132	-1.32404	4.28287e-06	-1.53303	-1.35425
105430653	chr14:105430653:A:G	1.72354e-05	-1.07666e-10	-1.04891	2.80766e-05	-1.07666e-10	-0.976889	2.8277e-05	-1.07666e-10	-0.999853
105430978	chr14:105430978:T:C	4.80192e-05	-1.07666e-10	-0.0242723	4.54452e-05	-1.07666e-10	-0.495317	5.90137e-05	-1.07666e-10	-0.264133
105431071	chr14:105431071:G:A	4.88203e-05	1.14063	-1.14836	6.4818e-05	0.967471	-1.10771	7.63041e-05	1.1154	-1.12258
105431686	chr14:105431686:C:T	0.000185764	-1.07666e-10	1.3286	0.000148548	-1.07666e-10	0.689083	0.000215611	-1.07666e-10	1.03157
105431718	chr14:105431718:C:T	1.38861e-05	-1.07666e-10	-1.26498	2.02046e-05	-1.07666e-10	-1.30591	2.11527e-05	-1.07666e-10	-1.29013
105432295	chr14:105432295:C:T	1.2539e-05	-1.07666e-10	-1.36703	1.89402e-05	-1.07666e-10	-1.37054	1.95302e-05	-1.07666e-10	-1.36994
105432378	chr14:105432378:T:C	1.62348e-05	-1.07666e-10	-1.10871	2.27813e-05	-1.07666e-10	-1.18589	2.48215e-05	-1.07666e-10	-1.13019
105432383	chr14:105432383:G:GGT	1.62151e-05	-1.07666e-10	-1.10993	2.27588e-05	-1.07666e-10	-1.18687	2.47929e-05	-1.07666e-10	-1.13134
105432401	chr14:105432401:C:T	2.54807e-05	-1.07666e-10	-0.657953	3.58398e-05	-1.07666e-10	-0.732766	3.77604e-05	-1.07666e-10	-0.71064
105432605	chr14:105432605:A:T	5.13365e-05	-1.07666e-10	0.042528	9.43098e-05	-1.07666e-10	0.234761	0.000104769	-1.07666e-10	0.309857
105432786	chr14:105432786:T:C	1.41349e-05	-1.07666e-10	-1.24723	2.09504e-05	-1.07666e-10	-1.26966	2.12155e-05	-1.07666e-10	-1.28717
105433007	chr14:105433007:A:G	5.15006e-05	-1.07666e-10	0.0457195	4.79981e-05	-1.07666e-10	-0.440663	6.28197e-05	-1.07666e-10	-0.201634
105433238	chr14:105433238:A:G	2.66394e-06	-1.54702	-1.36905	4.18995e-06	-1.55008	-1.32906	4.19328e-06	-1.55109	-1.35733
105433330	chr14:105433330:G:A	3.08109e-06	-1.50926	-1.26133	4.1128e-06	-1.52772	-1.37	4.4002e-06	-1.49829	-1.36196
105433397	chr14:105433397:C:T	2.32489e-05	-1.07666e-10	-0.749617	4.06625e-05	-1.07666e-10	-0.606517	3.9871e-05	-1.07666e-10	-0.656253
105433481	chr14:105433481:G:C	3.03748e-06	-1.51504	-1.2698	4.08624e-06	-1.53286	-1.37134	4.35803e-06	-1.50526	-1.36462
105433756	chr14:105433756:G:A	5.57217e-05	-1.07666e-10	0.124496	5.1179e-05	-1.07666e-10	-0.376495	6.74579e-05	-1.07666e-10	-0.130398
105433765	chr14:105433765:T:A	5.54228e-05	-1.07666e-10	0.119118	5.09461e-05	-1.07666e-10	-0.381057	6.71337e-05	-1.07666e-10	-0.135217
105433834	chr14:105433834:A:T	4.49601e-05	-1.07666e-10	-0.0900987	8.95301e-05	-1.07666e-10	0.182751	9.43715e-05	-1.07666e-10	0.205336
105434209	chr14:105434209:C:T	2.70219e-06	-1.54105	-1.36076	4.12041e-06	-1.55109	-1.34479	4.16143e-06	-1.54958	-1.36647
105434220	chr14:105434220:G:T	1.5511e-05	-1.07666e-10	-1.15432	2.47344e-05	-1.07666e-10	-1.10363	2.4882e-05	-1.07666e-10	-1.12776
105434748	chr14:105434748:G:A	1.74199e-05	-1.07666e-10	-1.03826	2.66283e-05	-1.07666e-10	-1.02985	2.68971e-05	-1.07666e-10	-1.04988
105435289	chr14:105435289:TTTAAG:T	1.6764e-05	-1.07666e-10	-1.07664	2.75227e-05	-1.07666e-10	-0.996814	2.76503e-05	-1.07666e-10	-1.02227
105435389	chr14:105435389:G:A	2.50935e-05	-1.07666e-10	-0.673263	3.71111e-05	-1.07666e-10	-0.697907	3.82623e-05	-1.07666e-10	-0.697438
105435413	chr14:105435413:C:A	2.76135e-06	-1.5459	-1.33425	4.03223e-06	-1.55059	-1.36692	4.12672e-06	-1.55094	-1.37348
105435733	chr14:105435733:G:A	2.61289e-05	-1.07666e-10	-0.632831	4.39345e-05	-1.07666e-10	-0.529124	4.90411e-05	-1.07666e-10	-0.449244
105436749	chr14:105436749:G:A	1.80112e-05	-1.07666e-10	-1.00488	2.97041e-05	-1.07666e-10	-0.92054	3.22654e-05	-1.07666e-10	-0.867907
105437044	chr14:105437044:C:T	2.9426e-06	-1.47328	-1.3433	4.3453e-06	-1.51263	-1.3301	4.6182e-06	-1.47006	-1.34184
105437323	chr14:105437323:G:A	7.11977e-05	-1.07666e-10	0.369587	6.29799e-05	-1.07666e-10	-0.169009	8.69474e-05	-1.07666e-10	0.123401
105437387	chr14:105437387:G:A	2.74331e-06	-1.53981	-1.3469	4.05267e-06	-1.55098	-1.36147	4.1383e-06	-1.54891	-1.3727
105437556	chr14:105437556:G:A	1.5755e-05	-1.07666e-10	-1.13872	2.54436e-05	-1.07666e-10	-1.07536	2.56725e-05	-1.07666e-10	-1.09648
105437914	chr14:105437914:G:A	1.24764e-05	-1.07666e-10	-1.37203	1.91378e-05	-1.07666e-10	-1.36016	1.95578e-05	-1.07666e-10	-1.36853
105437994	chr14:105437994:G:A	0.000268897	1.69845	-3.65436e-10	0.000387307	1.64739	-3.65436e-10	0.000421692	1.70237	-3.65436e-10
105438458	chr14:105438458:T:C	1.59257e-05	-1.07666e-10	-1.12794	2.41319e-05	-1.07666e-10	-1.12829	2.40157e-05	-1.07666e-10	-1.1632
105438493	chr14:105438493:C:T	4.55437e-06	-1.02542	-1.35437	6.07916e-06	-1.15309	-1.35387	6.44434e-06	-1.10996	-1.36874
105438789	chr14:105438789:C:T	1.65156e-05	-1.07666e-10	-1.09157	2.78031e-05	-1.07666e-10	-0.986678	2.97484e-05	-1.07666e-10	-0.949127
105439208	chr14:105439208:A:C	1.28455e-05	-1.07666e-10	-1.34288	1.95531e-05	-1.07666e-10	-1.33869	1.98752e-05	-1.07666e-10	-1.35243
105439687	chr14:105439687:G:C	2.41001e-05	-1.07666e-10	-0.713659	2.70866e-05	-1.07666e-10	-1.01279	3.4332e-05	-1.07666e-10	-0.805823
105439736	chr14:105439736:C:T	3.32324e-06	-1.52399	-1.17094	4.1853e-06	-1.53846	-1.34178	4.49615e-06	-1.51611	-1.32257
105440010	chr14:105440010:C:T	1.34754e-05	-1.07666e-10	-1.29501	2.09572e-05	-1.07666e-10	-1.26934	2.13764e-05	-1.07666e-10	-1.27961
105440244	chr14:105440244:G:A	0.000296933	-1.07666e-10	1.79763	0.000230041	-1.07666e-10	1.12643	0.000340561	-1.07666e-10	1.48869
105440359	chr14:105440359:T:C	2.49085e-05	-0.680664	-3.65436e-10	4.66279e-05	-0.469624	-3.65436e-10	3.90674e-05	-0.676613	-3.65436e-10
105440454	chr14:105440454:C:T	1.41734e-05	-1.07666e-10	-1.24451	2.22246e-05	-1.07666e-10	-1.21062	2.25627e-05	-1.07666e-10	-1.2256
105440460	chr14:105440460:C:T	1.31947e-05	-1.31605	-3.65436e-10	2.1534e-05	-1.24219	-3.65436e-10	2.07692e-05	-1.30843	-3.65436e-10
105440504	chr14:105440504:G:A	1.25754e-05	-1.07666e-10	-1.36413	1.94641e-05	-1.07666e-10	-1.34325	1.97865e-05	-1.07666e-10	-1.3569
105441096	chr14:105441096:C:T	3.36569e-06	-1.45523	-1.22701	4.28474e-06	-1.50165	-1.35512	4.58334e-06	-1.48767	-1.3318
105441098	chr14:105441098:C:T	2.55755e-05	-1.07666e-10	-0.654239	3.45085e-05	-1.07666e-10	-0.770619	3.73056e-05	-1.07666e-10	-0.722758
105441111	chr14:105441111:TG:T	1.6948e-05	-1.07666e-10	-1.06572	2.74635e-05	-1.07666e-10	-0.998965	2.99251e-05	-1.07666e-10	-0.943205
105441126	chr14:105441126:T:A	3.70769e-05	-1.07666e-10	-0.282879	6.67845e-05	-1.07666e-10	-0.110353	6.43328e-05	-1.07666e-10	-0.177833
105441305	chr14:105441305:C:T	3.02919e-06	-1.54543	-1.24215	4.10633e-06	-1.53989	-1.3594	4.32374e-06	-1.53997	-1.33781
105441447	chr14:105441447:T:C	2.46056e-05	-1.07666e-10	-0.692899	4.08188e-05	-1.07666e-10	-0.60268	4.3662e-05	-1.07666e-10	-0.565425
105441519	chr14:105441519:A:G	6.09235e-05	-1.07666e-10	0.213746	5.69513e-05	-1.07666e-10	-0.269627	7.41646e-05	-1.07666e-10	-0.0356154
105441554	chr14:105441554:A:G	1.84465e-05	-1.07666e-10	-0.981	2.7005e-05	-1.07666e-10	-1.0158	2.69794e-05	-1.07666e-10	-1.04683
105441566	chr14:105441566:G:A	1.24677e-05	-1.07666e-10	-1.37274	1.896e-05	-1.07666e-10	-1.36949	1.95281e-05	-1.07666e-10	-1.37005
105441641	chr14:105441641:A:C	1.24595e-05	-1.07666e-10	-1.37339	1.89678e-05	-1.07666e-10	-1.36908	1.94731e-05	-1.07666e-10	-1.37287
105441673	chr14:105441673:G:A	2.77608e-05	-0.572248	-3.65436e-10	4.69713e-05	-0.462286	-3.65436e-10	4.41964e-05	-0.553259	-3.65436e-10
105441726	chr14:105441726:G:A	1.3684e-05	-1.07666e-10	-1.27965	2.15986e-05	-1.07666e-10	-1.2392	2.1705e-05	-1.07666e-10	-1.26436
105441757	chr14:105441757:A:G	4.39093e-06	-1.44917	-0.967162	6.25979e-06	-1.4578	-1.01988	6.74715e-06	-1.42628	-1.0065
105441814	chr14:105441814:A:C	2.19882e-05	-1.07666e-10	-0.805368	3.64469e-05	-1.07666e-10	-0.715968	4.03751e-05	-1.07666e-10	-0.643688
105442057	chr14:105442057:C:T	1.74203e-05	-1.07666e-10	-1.03824	2.5136e-05	-1.07666e-10	-1.08752	2.66608e-05	-1.07666e-10	-1.05871
105442235	chr14:105442235:C:T	1.26941e-05	-1.07666e-10	-1.35474	1.91889e-05	-1.07666e-10	-1.35749	2.00014e-05	-1.07666e-10	-1.3461
105442333	chr14:105442333:G:A	1.68011e-05	-1.07666e-10	-1.07443	2.75682e-05	-1.07666e-10	-0.995161	2.67969e-05	-1.07666e-10	-1.05362
105442443	chr14:105442443:G:A	3.86618e-06	-1.17251	-1.37109	6.23804e-06	-1.12589	-1.35527	6.14053e-06	-1.16249	-1.3645
105442555	chr14:105442555:T:C	1.64328e-05	-1.07666e-10	-1.09659	2.76622e-05	-1.07666e-10	-0.991756	2.76314e-05	-1.07666e-10	-1.02295
105443000	chr14:105443000:G:T	3.98417e-05	-1.07666e-10	-0.210959	7.71789e-05	-1.07666e-10	0.0343022	7.22145e-05	-1.07666e-10	-0.0622613
105443043	chr14:105443043:A:T	4.44283e-05	-1.07666e-10	-0.101996	8.70234e-05	-1.07666e-10	0.154353	8.09311e-05	-1.07666e-10	0.0516959
105443099	chr14:105443099:C:T	2.82157e-06	-1.50738	-1.3512	4.1213e-06	-1.5381	-1.35756	4.22589e-06	-1.5291	-1.37157
105443153	chr14:105443153:G:A	9.93211e-05	-1.07666e-10	0.702484	0.000184047	-1.07666e-10	0.903366	0.00016386	-1.07666e-10	0.757109
105443190	chr14:105443190:A:G	4.55148e-05	-1.07666e-10	-0.0778361	8.93853e-05	-1.07666e-10	0.181132	8.30537e-05	-1.07666e-10	0.077585
105443635	chr14:105443635:A:C	5.84758e-05	-1.07666e-10	0.172739	0.000122446	-1.07666e-10	0.495847	0.000127629	-1.07666e-10	0.507227
105443690	chr14:105443690:T:C	1.55121e-05	-1.07666e-10	-1.15425	2.47638e-05	-1.07666e-10	-1.10244	2.4862e-05	-1.07666e-10	-1.12856
105443730	chr14:105443730:G:T	1.26887e-05	-1.07666e-10	-1.35517	1.93772e-05	-1.07666e-10	-1.34773	2.00186e-05	-1.07666e-10	-1.34524
105443816	chr14:105443816:T:C	3.2825e-05	-1.07666e-10	-0.404683	6.22329e-05	-1.07666e-10	-0.18094	5.85759e-05	-1.07666e-10	-0.271579
105443856	chr14:105443856:T:C	3.38951e-05	-1.07666e-10	-0.372602	6.44561e-05	-1.07666e-10	-0.14584	6.06279e-05	-1.07666e-10	-0.237148
105444272	chr14:105444272:G:A	1.36914e-05	-1.07666e-10	-1.2791	2.05011e-05	-1.07666e-10	-1.29134	2.10448e-05	-1.07666e-10	-1.29525
105444399	chr14:105444399:A:T	6.13528e-05	-1.07666e-10	0.220767	0.000129018	-1.07666e-10	0.548126	0.000134814	-1.07666e-10	0.561992
105444444	chr14:105444444:C:A	1.54848e-05	-1.07666e-10	-1.15601	2.47127e-05	-1.07666e-10	-1.10451	2.48195e-05	-1.07666e-10	-1.13027
105444461	chr14:105444461:G:A	5.32914e-06	-1.3099	-0.912784	6.98766e-06	-1.3662	-1.00147	7.06253e-06	-1.35501	-1.03209
105444856	chr14:105444856:C:T	2.05525e-05	-1.07666e-10	-0.872889	3.39028e-05	-1.07666e-10	-0.788328	3.73513e-05	-1.07666e-10	-0.721534
105444938	chr14:105444938:G:A	1.94625e-05	-1.07666e-10	-0.927383	2.58925e-05	-1.07666e-10	-1.05787	2.94589e-05	-1.07666e-10	-0.958905
105445402	chr14:105445402:T:C	1.24698e-05	-1.07666e-10	-1.37256	1.9036e-05	-1.07666e-10	-1.36549	1.95153e-05	-1.07666e-10	-1.3707
105445466	chr14:105445466:C:A	0.000207697	-1.07666e-10	1.44021	0.00016534	-1.07666e-10	0.796181	0.000240373	-1.07666e-10	1.14029
105446774	chr14:105446774:C:T	1.2653e-05	-1.07666e-10	-1.35798	1.90684e-05	-1.07666e-10	-1.36379	1.9639e-05	-1.07666e-10	-1.36438
105447287	chr14:105447287:C:T	2.2448e-05	-1.07666e-10	-0.784671	3.8055e-05	-1.07666e-10	-0.672791	3.60294e-05	-1.07666e-10	-0.757568
105448240	chr14:105448240:T:A	1.10854e-05	-1.49024	-3.65436e-10	1.7612e-05	-1.44324	-3.65436e-10	1.72989e-05	-1.49126	-3.65436e-10
105448611	chr14:105448611:G:A	3.43311e-05	-1.07666e-10	-0.359823	5.9913e-05	-1.07666e-10	-0.21893	5.55249e-05	-1.07666e-10	-0.325071
105448760	chr14:105448760:C:T	1.24917e-05	-1.07666e-10	-1.37081	1.88975e-05	-1.07666e-10	-1.3728	1.94785e-05	-1.07666e-10	-1.37259
105450083	chr14:105450083:C:T	1.38539e-05	-1.07666e-10	-1.26731	2.20653e-05	-1.07666e-10	-1.21782	2.24752e-05	-1.07666e-10	-1.22949
105450460	chr14:105450460:G:A	7.7485e-06	-1.53963	-0.308743	7.6787e-06	-1.54838	-0.724991	8.46439e-06	-1.53075	-0.675284
105450503	chr14:105450503:G:A	3.68883e-05	-1.07666e-10	-0.287979	6.46687e-05	-1.07666e-10	-0.142547	5.9747e-05	-1.07666e-10	-0.251783
105450520	chr14:105450520:G:A	2.24164e-05	-1.07666e-10	-0.786082	3.79955e-05	-1.07666e-10	-0.674356	3.59772e-05	-1.07666e-10	-0.759017
105450907	chr14:105450907:G:A	1.15281e-05	-1.45109	-3.65436e-10	1.8965e-05	-1.36923	-3.65436e-10	1.8041e-05	-1.44925	-3.65436e-10
105450929	chr14:105450929:G:A	3.37093e-05	-1.07666e-10	-0.378099	5.86858e-05	-1.07666e-10	-0.239627	5.4527e-05	-1.07666e-10	-0.343206
105450959	chr14:105450959:T:C	1.50229e-05	-1.07666e-10	-1.1863	2.44033e-05	-1.07666e-10	-1.11711	2.6371e-05	-1.07666e-10	-1.06964
105451096	chr14:105451096:G:A	1.5039e-05	-1.18522	-3.65436e-10	2.11007e-05	-1.26252	-3.65436e-10	2.38374e-05	-1.17065	-3.65436e-10
105451160	chr14:105451160:G:C	1.39342e-05	-1.07666e-10	-1.26152	2.10123e-05	-1.07666e-10	-1.26672	2.12827e-05	-1.07666e-10	-1.28401
105451318	chr14:105451318:A:G	1.27612e-05	-1.07666e-10	-1.34947	1.90624e-05	-1.07666e-10	-1.36411	1.98082e-05	-1.07666e-10	-1.3558
105451482	chr14:105451482:C:T	1.34851e-05	-1.07666e-10	-1.29429	2.00585e-05	-1.07666e-10	-1.31317	2.03616e-05	-1.07666e-10	-1.32825
105451883	chr14:105451883:C:T	4.29151e-06	-1.3393	-1.09993	7.65879e-06	-1.33959	-0.936375	7.61535e-06	-1.36243	-0.949305
105452332	chr14:105452332:C:T	1.92309e-05	-1.07666e-10	-0.939357	2.96017e-05	-1.07666e-10	-0.923992	3.09094e-05	-1.07666e-10	-0.910842
105452940	chr14:105452940:C:T	2.23657e-05	-1.07666e-10	-0.788346	3.31984e-05	-1.07666e-10	-0.809323	3.35704e-05	-1.07666e-10	-0.828259
105452977	chr14:105452977:A:G	4.99276e-05	-1.07666e-10	0.0147015	4.94064e-05	-1.07666e-10	-0.411743	6.48883e-05	-1.07666e-10	-0.169236
105453088	chr14:105453088:C:T	1.24796e-05	-1.07666e-10	-1.37178	1.97317e-05	-1.07666e-10	-1.3296	1.95728e-05	-1.07666e-10	-1.36776
105453132	chr14:105453132:C:T	1.238e-05	-1.37979	-3.65436e-10	2.00775e-05	-1.31222	-3.65436e-10	1.93405e-05	-1.3797	-3.65436e-10
105453222	chr14:105453222:C:T	1.32703e-05	-1.07666e-10	-1.31035	2.09237e-05	-1.07666e-10	-1.27094	2.20862e-05	-1.07666e-10	-1.24695
105453763	chr14:105453763:A:G	4.07754e-05	-1.07666e-10	-0.187796	7.27182e-05	-1.07666e-10	-0.0252318	6.61183e-05	-1.07666e-10	-0.150457
105454362	chr14:105454362:G:A	1.37946e-05	-1.2716	-3.65436e-10	2.2531e-05	-1.19693	-3.65436e-10	2.20182e-05	-1.25003	-3.65436e-10
105454534	chr14:105454534:T:C	1.6085e-05	-1.07666e-10	-1.11798	2.03873e-05	-1.07666e-10	-1.29691	2.2752e-05	-1.07666e-10	-1.21725
105455117	chr14:105455117:G:C	3.68128e-05	-0.290027	-3.65436e-10	4.47949e-05	-0.50973	-3.65436e-10	5.22308e-05	-0.38623	-3.65436e-10
105455345	chr14:105455345:T:A	2.76172e-06	-1.51296	-1.36706	4.59497e-06	-1.5413	-1.24556	4.51514e-06	-1.53205	-1.30241
105455894	chr14:105455894:C:T	3.02224e-06	-1.42148	-1.36839	4.50013e-06	-1.4821	-1.32562	4.5833e-06	-1.46167	-1.35782
105455982	chr14:105455982:T:TGG	2.64858e-05	-1.07666e-10	-0.619266	4.55756e-05	-1.07666e-10	-0.492452	4.2706e-05	-1.07666e-10	-0.587563
105456023	chr14:105456023:A:G	1.55781e-05	-1.07666e-10	-1.15001	2.51665e-05	-1.07666e-10	-1.08631	2.50454e-05	-1.07666e-10	-1.12121
105456210	chr14:105456210:C:T	1.63284e-05	-1.07666e-10	-1.10297	2.69526e-05	-1.07666e-10	-1.01774	2.6075e-05	-1.07666e-10	-1.08093
105457634	chr14:105457634:A:G	1.24666e-05	-1.07666e-10	-1.37282	1.89475e-05	-1.07666e-10	-1.37015	1.94837e-05	-1.07666e-10	-1.37233
105457751	chr14:105457751:C:T	2.17428e-05	-1.07666e-10	-0.816591	3.17214e-05	-1.07666e-10	-0.854831	3.24946e-05	-1.07666e-10	-0.860829
105457795	chr14:105457795:G:A	1.05369e-05	-1.54099	-3.65436e-10	1.62872e-05	-1.52145	-3.65436e-10	1.6439e-05	-1.54224	-3.65436e-10
105458201	chr14:105458201:G:A	2.68958e-06	-1.54182	-1.36467	4.59399e-06	-1.5511	-1.23598	4.47242e-06	-1.5496	-1.29438
105458225	chr14:105458225:C:T	2.76765e-06	-1.50733	-1.37055	4.23523e-06	-1.53762	-1.33077	4.28373e-06	-1.52708	-1.36
105458449	chr14:105458449:G:A	2.95732e-06	-1.44223	-1.36936	4.44732e-06	-1.4975	-1.32202	4.51414e-06	-1.47879	-1.35589
105458828	chr14:105458828:C:T	4.88634e-06	-0.93641	-1.37302	7.21679e-06	-0.961931	-1.37348	7.29871e-06	-0.981269	-1.37294
105458868	chr14:105458868:C:T	2.9746e-06	-1.43901	-1.36675	4.82614e-06	-1.49446	-1.24332	4.78871e-06	-1.47427	-1.30137
105458928	chr14:105458928:C:A	2.77853e-06	-1.50357	-1.37038	4.54317e-06	-1.5363	-1.2619	4.48955e-06	-1.5257	-1.31445
105458963	chr14:105458963:T:C	7.00895e-06	-1.53593	-0.412756	8.86336e-06	-1.39049	-0.739407	7.62122e-06	-1.53757	-0.773395
105459008	chr14:105459008:G:T	1.29153e-05	-1.33746	-3.65436e-10	1.79644e-05	-1.42343	-3.65436e-10	1.9798e-05	-1.35632	-3.65436e-10
105460197	chr14:105460197:C:T	1.24586e-05	-1.07666e-10	-1.37346	1.88992e-05	-1.07666e-10	-1.3727	1.948e-05	-1.07666e-10	-1.37251
105460989	chr14:105460989:C:T	1.78042e-05	-1.07666e-10	-1.01644	2.98467e-05	-1.07666e-10	-0.91575	2.95165e-05	-1.07666e-10	-0.956952
105461096	chr14:105461096:T:C	2.94916e-06	-1.50506	-1.30929	4.56255e-06	-1.5461	-1.24785	4.69062e-06	-1.4949	-1.30144
105461134	chr14:105461134:A:G	5.15553e-06	-0.961085	-1.29472	7.05172e-06	-1.05284	-1.30571	7.32568e-06	-1.01822	-1.33229
105461599	chr14:105461599:C:T	3.12013e-06	-1.54877	-1.20923	4.09362e-06	-1.54892	-1.35347	4.33093e-06	-1.551	-1.32512
105462548	chr14:105462548:C:T	1.08223e-05	-1.17263	-0.341634	1.40138e-05	-1.243	-0.428784	1.3261e-05	-1.23079	-0.52629
105462560	chr14:105462560:ACT:A	4.08231e-05	-1.07666e-10	-0.186626	4.13469e-05	-1.07666e-10	-0.589828	5.32973e-05	-1.07666e-10	-0.366016
105462673	chr14:105462673:G:A	4.83746e-05	-0.0168984	-3.65436e-10	0.000100225	0.295595	-3.65436e-10	7.73346e-05	0.00623932	-3.65436e-10
105462856	chr14:105462856:G:A	5.41896e-05	-1.07666e-10	0.0966163	7.2196e-05	-1.07666e-10	-0.0324388	7.80094e-05	-1.07666e-10	0.0149276
105463168	chr14:105463168:G:A	1.72854e-05	-1.34768	0.301672	2.3077e-05	-1.39438	0.221398	2.34057e-05	-1.38159	0.192668
105463249	chr14:105463249:C:T	2.0044e-05	-1.07666e-10	-0.897944	3.07382e-05	-1.07666e-10	-0.886317	3.24681e-05	-1.07666e-10	-0.861645
105463408	chr14:105463408:C:T	1.22652e-05	-1.53931	0.150201	1.80116e-05	-1.53324	0.112427	1.68125e-05	-1.52669	0.00691038
105464069	chr14:105464069:G:A	9.71252e-06	-0.38304	-1.23942	1.8119e-05	-0.0572091	-1.35766	1.48937e-05	-0.301027	-1.33994
105464586	chr14:105464586:G:A	3.75517e-06	-1.54558	-1.02716	4.17553e-06	-1.55015	-1.33244	4.4308e-06	-1.55107	-1.30226
105464772	chr14:105464772:C:T	1.5637e-05	-1.07666e-10	-1.14623	2.51202e-05	-1.07666e-10	-1.08815	2.71175e-05	-1.07666e-10	-1.04172
105464817	chr14:105464817:G:A	1.2102e-05	-1.4025	-3.65436e-10	1.7424e-05	-1.45397	-3.65436e-10	1.8978e-05	-1.39862	-3.65436e-10
105466119	chr14:105466119:G:A	7.50013e-06	-0.531529	-1.34942	1.69316e-05	-0.31835	-1.16429	1.37155e-05	-0.500884	-1.22249
105466207	chr14:105466207:G:A	4.15585e-06	-1.09791	-1.37345	1.19436e-05	-0.544137	-1.28749	7.02306e-06	-1.06506	-1.32764
105466467	chr14:105466467:G:A	1.40341e-05	-1.07666e-10	-1.25438	2.12823e-05	-1.07666e-10	-1.25395	2.23623e-05	-1.07666e-10	-1.23453
105466954	chr14:105466954:T:C	2.68487e-05	-1.07666e-10	-0.605655	4.31541e-05	-1.07666e-10	-0.547046	4.37772e-05	-1.07666e-10	-0.562789
105467159	chr14:105467159:A:G	1.51412e-05	-1.07666e-10	-1.17845	2.36215e-05	-1.07666e-10	-1.14967	2.41866e-05	-1.07666e-10	-1.1561
105467216	chr14:105467216:C:T	0.000114707	-1.07666e-10	0.846506	0.00014741	-1.07666e-10	0.681395	0.000169704	-1.07666e-10	0.792151
105467619	chr14:105467619:C:T	1.44234e-05	-1.07666e-10	-1.22702	2.23822e-05	-1.07666e-10	-1.20356	2.29735e-05	-1.07666e-10	-1.20756
105467804	chr14:105467804:C:G	1.45256e-05	-1.07666e-10	-1.21996	2.25557e-05	-1.07666e-10	-1.19583	2.31432e-05	-1.07666e-10	-1.2002
105468121	chr14:105468121:C:T	2.2063e-05	-1.07666e-10	-0.801969	3.37116e-05	-1.07666e-10	-0.793983	3.39717e-05	-1.07666e-10	-0.816376
105468704	chr14:105468704:A:G	2.92436e-06	-1.53763	-1.28517	5.65095e-06	-1.5508	-1.0292	5.27597e-06	-1.54795	-1.13079
105468870	chr14:105468870:G:A	1.54677e-05	-1.07666e-10	-1.15712	2.34052e-05	-1.07666e-10	-1.15886	2.36915e-05	-1.07666e-10	-1.17679
105469384	chr14:105469384:A:G	2.31369e-05	-1.07666e-10	-0.754443	4.04594e-05	-1.07666e-10	-0.611526	3.98303e-05	-1.07666e-10	-0.657274
105469487	chr14:105469487:G:A	2.90747e-06	-1.47784	-1.35075	4.97866e-06	-1.52186	-1.1848	4.84789e-06	-1.50623	-1.25713
105469727	chr14:105469727:A:G	2.24178e-05	-1.07666e-10	-0.786019	3.90629e-05	-1.07666e-10	-0.646652	3.85186e-05	-1.07666e-10	-0.69076
105469817	chr14:105469817:C:T	4.01118e-05	-1.07666e-10	-0.204202	4.12018e-05	-1.07666e-10	-0.593343	5.27865e-05	-1.07666e-10	-0.375648
105470179	chr14:105470179:G:A	1.51253e-05	-1.07666e-10	-1.17951	2.35651e-05	-1.07666e-10	-1.15206	2.41327e-05	-1.07666e-10	-1.15833
105470809	chr14:105470809:C:G	1.34974e-05	-1.07666e-10	-1.29338	1.99099e-05	-1.07666e-10	-1.32061	2.08213e-05	-1.07666e-10	-1.30592
105470935	chr14:105470935:G:A	3.49933e-06	-1.55107	-1.09223	4.12788e-06	-1.53749	-1.35657	4.31733e-06	-1.54526	-1.334
105472328	chr14:105472328:T:C	2.66207e-05	-1.07666e-10	-0.614183	4.46552e-05	-1.07666e-10	-0.512853	4.69498e-05	-1.07666e-10	-0.492824
105472502	chr14:105472502:A:G	8.17138e-06	-1.40146	-0.393779	1.56396e-05	-1.44939	-0.112627	1.69799e-05	-1.43664	-0.0732302
105472545	chr14:105472545:G:C	2.13266e-05	-1.07666e-10	-0.835918	3.52239e-05	-1.07666e-10	-0.750098	3.69627e-05	-1.07666e-10	-0.731993
105472794	chr14:105472794:C:T	3.70477e-06	-1.38231	-1.20394	5.53005e-06	-1.32195	-1.27968	5.57594e-06	-1.34534	-1.2781
105473671	chr14:105473671:G:A	1.33306e-05	-1.07666e-10	-1.30581	2.12516e-05	-1.07666e-10	-1.25539	2.22855e-05	-1.07666e-10	-1.23797
105474109	chr14:105474109:C:T	5.27223e-05	-1.07666e-10	0.0691657	6.88823e-05	-1.07666e-10	-0.0794252	7.90512e-05	-1.07666e-10	0.028193
105474275	chr14:105474275:C:T	2.88119e-05	-1.07666e-10	-0.535085	4.62323e-05	-1.07666e-10	-0.478146	4.77126e-05	-1.07666e-10	-0.476707
105474836	chr14:105474836:G:A	4.03268e-05	-1.07666e-10	-0.198857	4.1884e-05	-1.07666e-10	-0.57692	5.36652e-05	-1.07666e-10	-0.359138
105475040	chr14:105475040:C:T	1.2525e-05	-1.07666e-10	-1.36815	1.92865e-05	-1.07666e-10	-1.35242	1.9632e-05	-1.07666e-10	-1.36474
105475422	chr14:105475422:CTG:C	1.53375e-05	-1.07666e-10	-1.16557	2.5222e-05	-1.07666e-10	-1.08411	2.67693e-05	-1.07666e-10	-1.05465
105476010	chr14:105476010:C:G	1.04672e-05	-1.54762	-3.65436e-10	1.60345e-05	-1.53708	-3.65436e-10	1.63361e-05	-1.54852	-3.65436e-10
105476889	chr14:105476889:C:T	1.04462e-05	-1.54964	-3.65436e-10	1.58596e-05	-1.54805	-3.65436e-10	1.63127e-05	-1.54996	-3.65436e-10
105477342	chr14:105477342:G:A	2.99471e-06	-1.53976	-1.25926	5.94084e-06	-1.55105	-0.978922	5.56891e-06	-1.54916	-1.07554
105478928	chr14:105478928:G:A	1.54202e-05	-1.07666e-10	-1.16019	2.49503e-05	-1.07666e-10	-1.09494	2.66439e-05	-1.07666e-10	-1.05934
105479001	chr14:105479001:C:G	1.30809e-05	-1.07666e-10	-1.32472	2.06306e-05	-1.07666e-10	-1.28505	2.16637e-05	-1.07666e-10	-1.26626
105479316	chr14:105479316:TTC:T	1.35836e-05	-1.07666e-10	-1.28701	2.16975e-05	-1.07666e-10	-1.23463	2.29196e-05	-1.07666e-10	-1.20991
105479554	chr14:105479554:C:T	1.10146e-05	-0.180399	-1.31625	2.07773e-05	-0.0501644	-1.2278	2.06339e-05	-0.0848624	-1.23011
105479781	chr14:105479781:G:A	1.27289e-05	-1.07666e-10	-1.352	1.93358e-05	-1.07666e-10	-1.34987	1.96882e-05	-1.07666e-10	-1.36188
105479884	chr14:105479884:T:C	3.19229e-05	-1.07666e-10	-0.432549	5.61229e-05	-1.07666e-10	-0.284281	5.15745e-05	-1.07666e-10	-0.398876
105480068	chr14:105480068:C:T	1.57514e-05	-1.07666e-10	-1.13895	2.48517e-05	-1.07666e-10	-1.0989	2.60632e-05	-1.07666e-10	-1.08138
105480505	chr14:105480505:A:G	3.38817e-06	-1.33493	-1.34065	4.61093e-06	-1.4117	-1.3717	4.88109e-06	-1.38312	-1.37341
105480515	chr14:105480515:C:T	1.50082e-05	-1.07666e-10	-1.18728	2.45474e-05	-1.07666e-10	-1.11122	2.39027e-05	-1.07666e-10	-1.16791
105480688	chr14:105480688:T:G	1.25936e-05	-1.07666e-10	-1.36268	2.06358e-05	-1.07666e-10	-1.2848	2.03962e-05	-1.07666e-10	-1.32656
105480707	chr14:105480707:C:T	4.06844e-06	-1.11919	-1.37342	6.16651e-06	-1.1193	-1.37339	6.16297e-06	-1.15007	-1.37328
105481639	chr14:105481639:T:G	1.29824e-05	-1.07666e-10	-1.33228	2.04131e-05	-1.07666e-10	-1.29565	2.14153e-05	-1.07666e-10	-1.2778
105482482	chr14:105482482:C:T	2.27476e-05	-0.771415	-3.65436e-10	3.14489e-05	-0.86346	-3.65436e-10	3.50061e-05	-0.78638	-3.65436e-10
105482547	chr14:105482547:T:C	3.1693e-06	-1.48509	-1.25728	4.1553e-06	-1.52388	-1.36356	4.38613e-06	-1.5125	-1.35095
105483245	chr14:105483245:C:T	1.80147e-05	-1.07666e-10	-1.00469	2.84182e-05	-1.07666e-10	-0.964794	2.93698e-05	-1.07666e-10	-0.961934
105483430	chr14:105483430:G:T	3.41543e-06	-1.49471	-1.17286	4.25769e-06	-1.53008	-1.33302	4.54048e-06	-1.51973	-1.30914
105483550	chr14:105483550:G:C	2.03774e-05	-1.07666e-10	-0.881445	2.89037e-05	-1.07666e-10	-0.947856	3.03488e-05	-1.07666e-10	-0.929145
105483750	chr14:105483750:C:T	1.4972e-05	-1.07666e-10	-1.18969	2.26899e-05	-1.07666e-10	-1.18991	2.29046e-05	-1.07666e-10	-1.21056
105483884	chr14:105483884:C:T	3.36083e-06	-1.47376	-1.20993	4.2487e-06	-1.51655	-1.34866	4.52155e-06	-1.50363	-1.32942
105484343	chr14:105484343:C:T	1.42879e-05	-1.07666e-10	-1.23646	2.20374e-05	-1.07666e-10	-1.21908	2.2681e-05	-1.07666e-10	-1.22038
105484811	chr14:105484811:G:A	2.73473e-05	-0.587256	-3.65436e-10	3.74256e-05	-0.689468	-3.65436e-10	4.19969e-05	-0.604307	-3.65436e-10
105484982	chr14:105484982:T:C	2.13646e-05	0.121399	-0.955537	3.60479e-05	0.365633	-1.09261	2.95937e-05	0.139582	-1.09392
105485200	chr14:105485200:G:A	4.81064e-06	-1.30836	-1.01668	5.40652e-06	-1.38744	-1.23678	5.92878e-06	-1.3634	-1.19869
105485467	chr14:105485467:G:C	1.17197e-05	-1.4346	-3.65436e-10	1.67026e-05	-1.49626	-3.65436e-10	1.81009e-05	-1.44594	-3.65436e-10
105485862	chr14:105485862:A:G	1.44293e-05	-1.07666e-10	-1.22661	2.3372e-05	-1.07666e-10	-1.16029	2.29275e-05	-1.07666e-10	-1.20957
105485915	chr14:105485915:C:T	1.27553e-05	-1.07666e-10	-1.34993	1.9906e-05	-1.07666e-10	-1.3208	2.08273e-05	-1.07666e-10	-1.30564
105485934	chr14:105485934:A:G	2.92778e-06	-1.51735	-1.30427	4.03622e-06	-1.54306	-1.37345	4.20648e-06	-1.53619	-1.36909
105486120	chr14:105486120:T:G	1.43996e-05	-1.07666e-10	-1.22867	2.33127e-05	-1.07666e-10	-1.16282	2.28775e-05	-1.07666e-10	-1.21175
105486218	chr14:105486218:C:G	2.05039e-05	-1.07666e-10	-0.875259	3.37433e-05	-1.07666e-10	-0.793041	3.40519e-05	-1.07666e-10	-0.814017
105486535	chr14:105486535:G:A	1.5879e-05	-1.07666e-10	-1.13087	2.35961e-05	-1.07666e-10	-1.15074	2.42872e-05	-1.07666e-10	-1.15195
105486867	chr14:105486867:T:C	3.27115e-06	-1.48288	-1.22785	4.20523e-06	-1.52229	-1.3532	4.45711e-06	-1.51056	-1.33685
105486987	chr14:105486987:C:T	1.23274e-05	-1.38405	-3.65436e-10	2.04178e-05	-1.29542	-3.65436e-10	2.03385e-05	-1.32939	-3.65436e-10
105487258	chr14:105487258:T:C	3.26106e-06	-1.48898	-1.22484	4.19106e-06	-1.52629	-1.35258	4.43979e-06	-1.51526	-1.33604
105487562	chr14:105487562:T:A	1.25453e-05	-1.36653	-3.65436e-10	1.75431e-05	-1.44716	-3.65436e-10	1.93238e-05	-1.38057	-3.65436e-10
105487998	chr14:105487998:T:C	4.74965e-06	-1.48817	-0.849637	5.21798e-06	-1.52494	-1.13477	5.60823e-06	-1.51398	-1.10368
105488031	chr14:105488031:G:A	1.55165e-05	-1.07666e-10	-1.15397	2.42601e-05	-1.07666e-10	-1.12299	2.50392e-05	-1.07666e-10	-1.12146
105488316	chr14:105488316:C:T	1.55124e-05	-1.07666e-10	-1.15423	2.4251e-05	-1.07666e-10	-1.12337	2.5035e-05	-1.07666e-10	-1.12163
105488402	chr14:105488402:A:G	4.03822e-06	-1.5317	-0.968371	4.63706e-06	-1.54875	-1.22899	4.96369e-06	-1.54489	-1.19486
105488612	chr14:105488612:A:G	1.62995e-05	0.211558	-1.3163	3.11124e-05	0.49759	-1.37181	2.48494e-05	0.235735	-1.36481
105488869	chr14:105488869:G:A	3.16546e-05	-1.07666e-10	-0.44099	5.04673e-05	-1.07666e-10	-0.390499	5.25899e-05	-1.07666e-10	-0.379378
105489178	chr14:105489178:G:C	1.44878e-05	-1.22257	-3.65436e-10	2.42341e-05	-1.12406	-3.65436e-10	2.39743e-05	-1.16492	-3.65436e-10
105489681	chr14:105489681:G:A	1.31156e-05	-1.07666e-10	-1.32207	2.05992e-05	-1.07666e-10	-1.28657	2.12737e-05	-1.07666e-10	-1.28443
105489934	chr14:105489934:C:T	2.12136e-05	-1.07666e-10	-0.841233	2.53645e-05	-1.07666e-10	-1.07847	3.00443e-05	-1.07666e-10	-0.93923
105491109	chr14:105491109:G:A	1.27961e-05	-1.07666e-10	-1.34674	1.98986e-05	-1.07666e-10	-1.32118	2.08404e-05	-1.07666e-10	-1.30501
105491175	chr14:105491175:G:A	3.53366e-05	-1.07666e-10	-0.330953	4.8758e-05	-1.07666e-10	-0.424955	5.15302e-05	-1.07666e-10	-0.399734
105491554	chr14:105491554:G:A	6.55127e-06	-0.645234	-1.37098	9.20013e-06	-0.757698	-1.33491	9.51084e-06	-0.759132	-1.33034
105493181	chr14:105493181:A:G	1.37611e-05	-1.07666e-10	-1.27402	2.18032e-05	-1.07666e-10	-1.22977	2.1903e-05	-1.07666e-10	-1.25528
105493393	chr14:105493393:C:T	1.84279e-05	-1.07666e-10	-0.982007	2.76179e-05	-1.07666e-10	-0.993359	2.81221e-05	-1.07666e-10	-1.00535
105493476	chr14:105493476:C:T	2.91764e-05	-1.07666e-10	-0.522512	4.14875e-05	-1.07666e-10	-0.586433	4.24596e-05	-1.07666e-10	-0.593349
105493922	chr14:105493922:G:A	2.10114e-05	-1.07666e-10	-0.850808	2.84979e-05	-1.07666e-10	-0.961994	3.20261e-05	-1.07666e-10	-0.87535
105493981	chr14:105493981:C:T	1.39802e-05	-1.07666e-10	-1.25823	2.05751e-05	-1.07666e-10	-1.28774	2.09927e-05	-1.07666e-10	-1.29773
105494183	chr14:105494183:C:T	1.56734e-05	-1.07666e-10	-1.14391	2.24539e-05	-1.07666e-10	-1.20036	2.30208e-05	-1.07666e-10	-1.2055
105494757	chr14:105494757:C:T	3.87909e-06	-1.45737	-1.08291	4.69848e-06	-1.49543	-1.26916	5.32357e-06	-1.47285	-1.19691
105494873	chr14:105494873:TTTTA:T	1.23024e-05	-1.52505	0.138966	1.04214e-05	-1.54576	-0.422198	1.20406e-05	-1.53775	-0.315866
105495018	chr14:105495018:C:T	2.64165e-05	-1.07666e-10	-0.621886	4.67403e-05	-1.07666e-10	-0.467217	4.57585e-05	-1.07666e-10	-0.518524
105495028	chr14:105495028:G:A	1.16326e-05	-1.44206	-3.65436e-10	1.87701e-05	-1.37956	-3.65436e-10	1.83116e-05	-1.43437	-3.65436e-10
105495062	chr14:105495062:G:A	3.96116e-06	-1.18029	-1.33904	5.98815e-06	-1.22741	-1.29463	6.30268e-06	-1.19237	-1.30856
105495192	chr14:105495192:G:A	5.67972e-05	-1.07666e-10	0.143614	4.14534e-05	-1.07666e-10	-0.587253	4.8476e-05	-1.07666e-10	-0.460833
105495231	chr14:105495231:C:T	4.31662e-05	-1.07666e-10	-0.130816	5.99692e-05	-1.07666e-10	-0.217994	6.22556e-05	-1.07666e-10	-0.210654
105495897	chr14:105495897:T:C	4.47154e-06	-1.47276	-0.925378	5.82843e-06	-1.50401	-1.04506	5.93623e-06	-1.49688	-1.06394
105496032	chr14:105496032:A:G	3.04308e-06	-1.41661	-1.36639	4.40125e-06	-1.45645	-1.37348	4.5775e-06	-1.44771	-1.37303
105496379	chr14:105496379:C:G	1.32848e-05	-1.07666e-10	-1.30925	2.02411e-05	-1.07666e-10	-1.30411	2.04289e-05	-1.07666e-10	-1.32495
105496500	chr14:105496500:C:A	3.10199e-06	-1.52918	-1.23465	4.4905e-06	-1.48968	-1.32018	4.59899e-06	-1.51261	-1.30346
105496594	chr14:105496594:C:T	5.14441e-06	-1.22083	-1.03713	8.16891e-06	-1.2573	-0.954184	8.63573e-06	-1.23261	-0.95338
105496597	chr14:105496597:G:T	2.97339e-05	-1.07666e-10	-0.503585	4.12753e-05	-1.07666e-10	-0.591561	4.30887e-05	-1.07666e-10	-0.578642
105496627	chr14:105496627:A:T	3.71101e-05	-1.07666e-10	-0.281985	3.01125e-05	-1.07666e-10	-0.906883	3.44966e-05	-1.07666e-10	-0.801042
105496643	chr14:105496643:C:T	5.48921e-06	-1.37333	-0.819761	9.20212e-06	-1.40048	-0.691907	9.50146e-06	-1.38078	-0.709681
105496830	chr14:105496830:A:G	5.1315e-06	-1.21364	-1.04683	8.16613e-06	-1.24863	-0.963203	8.63753e-06	-1.22319	-0.962598
105496911	chr14:105496911:C:T	7.42055e-06	-0.561348	-1.33027	1.08659e-05	-0.65137	-1.27482	1.17318e-05	-0.609503	-1.2701
105497243	chr14:105497243:G:A	1.86972e-05	-1.07666e-10	-0.967501	2.99578e-05	-1.07666e-10	-0.912035	3.06399e-05	-1.07666e-10	-0.9196
105497607	chr14:105497607:C:T	1.28372e-05	-1.031	-0.312531	1.335e-05	-1.00778	-0.712526	1.49734e-05	-1.00046	-0.635164
105497608	chr14:105497608:T:C	1.29581e-05	-0.982778	-0.351372	1.36018e-05	-0.958564	-0.743059	1.52274e-05	-0.951298	-0.66751
105498005	chr14:105498005:A:G	1.24736e-05	-1.07666e-10	-1.37226	1.90619e-05	-1.07666e-10	-1.36413	1.97139e-05	-1.07666e-10	-1.36058
105499035	chr14:105499035:G:A	2.69428e-06	-1.55043	-1.35432	4.02835e-06	-1.54871	-1.36975	4.1366e-06	-1.54887	-1.37316
105499125	chr14:105499125:A:G	1.2613e-05	-1.07666e-10	-1.36115	1.92875e-05	-1.07666e-10	-1.35237	1.98523e-05	-1.07666e-10	-1.35358
105499253	chr14:105499253:G:T	1.40541e-05	-1.07666e-10	-1.25296	2.33406e-05	-1.07666e-10	-1.16163	2.33583e-05	-1.07666e-10	-1.19095
105499787	chr14:105499787:G:A	2.42319e-05	-1.07666e-10	-0.708204	3.39167e-05	-1.07666e-10	-0.787918	3.46222e-05	-1.07666e-10	-0.797407
105499995	chr14:105499995:G:A	8.51117e-05	-1.07666e-10	0.548091	0.000135926	-1.07666e-10	0.600285	0.000145488	-1.07666e-10	0.638192
105500268	chr14:105500268:A:G	1.5471e-05	0.0548236	-1.21173	1.46786e-05	-0.265143	-1.36029	1.89261e-05	-0.0561515	-1.34521
105500275	chr14:105500275:C:T	4.27354e-06	-1.34368	-1.09975	7.69819e-06	-1.1929	-1.07794	6.50564e-06	-1.34645	-1.12279
105500326	chr14:105500326:G:T	1.28867e-05	-1.07666e-10	-1.33968	1.98155e-05	-1.07666e-10	-1.32536	2.03203e-05	-1.07666e-10	-1.33028
105500554	chr14:105500554:C:T	2.35001e-05	-1.07666e-10	-0.738868	2.69808e-05	-1.07666e-10	-1.0167	3.19084e-05	-1.07666e-10	-0.879033
105500678	chr14:105500678:G:T	1.37879e-05	-1.07666e-10	-1.27208	2.16586e-05	-1.07666e-10	-1.23642	2.19279e-05	-1.07666e-10	-1.25414
105500941	chr14:105500941:G:A	7.85819e-06	-0.525397	-1.30892	8.41324e-06	-0.828188	-1.35383	1.08878e-05	-0.599836	-1.35443
105501218	chr14:105501218:C:T	1.73801e-05	-1.07666e-10	-1.04055	2.62605e-05	-1.07666e-10	-1.04376	2.60522e-05	-1.07666e-10	-1.0818
105501851	chr14:105501851:ACTT:A	6.43816e-06	-0.870375	-1.16326	7.61742e-06	-1.10787	-1.17352	9.7951e-06	-0.900347	-1.15967
105501984	chr14:105501984:T:C	1.90489e-05	-1.07666e-10	-0.948865	2.62166e-05	-1.07666e-10	-1.04543	2.89306e-05	-1.07666e-10	-0.977003
105502290	chr14:105502290:G:A	1.34232e-05	-1.07666e-10	-1.29889	2.09527e-05	-1.07666e-10	-1.26956	2.13131e-05	-1.07666e-10	-1.28258
105502363	chr14:105502363:C:T	6.46454e-06	-0.686814	-1.34273	7.25028e-06	-0.962456	-1.36833	9.31655e-06	-0.742627	-1.36748
105502574	chr14:105502574:G:A	4.25075e-06	-1.08218	-1.36659	5.33521e-06	-1.26654	-1.37095	6.38772e-06	-1.11531	-1.37221
105502724	chr14:105502724:C:T	6.09511e-06	-0.748829	-1.33956	6.89845e-06	-1.01387	-1.36666	8.78974e-06	-0.802659	-1.36566
105502733	chr14:105502733:C:T	1.37156e-05	-1.07666e-10	-1.27734	2.14664e-05	-1.07666e-10	-1.24533	2.18097e-05	-1.07666e-10	-1.25955
105502766	chr14:105502766:C:T	1.35982e-05	-1.07666e-10	-1.28594	2.12544e-05	-1.07666e-10	-1.25526	2.16076e-05	-1.07666e-10	-1.26886
105502775	chr14:105502775:T:C	8.57412e-06	-0.84339	-0.903736	7.328e-06	-1.106	-1.21412	9.95823e-06	-0.904928	-1.13858
105503059	chr14:105503059:A:G	1.17233e-05	-0.904924	-0.529376	9.38103e-06	-1.15276	-0.920374	1.32695e-05	-0.960593	-0.795842
105503354	chr14:105503354:C:G	9.46307e-05	-1.07666e-10	0.654109	0.000151344	-1.07666e-10	0.707734	0.000161538	-1.07666e-10	0.742837
105503460	chr14:105503460:G:A	1.60575e-05	-1.07666e-10	-1.1197	2.40737e-05	-1.07666e-10	-1.1307	2.45794e-05	-1.07666e-10	-1.14
105503788	chr14:105503788:C:A	3.8471e-05	-1.07666e-10	-0.245968	4.03451e-05	-1.07666e-10	-0.614355	5.08015e-05	-1.07666e-10	-0.413977
105503839	chr14:105503839:A:G	1.33468e-05	-1.08867	-0.215932	1.03635e-05	-1.28979	-0.683746	1.44412e-05	-1.13685	-0.534972
105504452	chr14:105504452:C:T	5.09574e-06	-0.981253	-1.28622	5.86065e-06	-1.20377	-1.33979	7.15502e-06	-1.03297	-1.34112
105504678	chr14:105504678:C:T	2.96773e-05	-1.07666e-10	-0.50549	3.78538e-05	-1.07666e-10	-0.678092	3.9075e-05	-1.07666e-10	-0.67642
105504679	chr14:105504679:G:A	3.27937e-05	-1.07666e-10	-0.405636	5.25212e-05	-1.07666e-10	-0.350608	5.49162e-05	-1.07666e-10	-0.336095
105505027	chr14:105505027:G:GA	5.53286e-06	-0.913047	-1.27212	6.23796e-06	-1.1502	-1.33097	7.70491e-06	-0.967635	-1.33241
105505333	chr14:105505333:A:G	5.49531e-06	-0.918939	-1.27304	6.19985e-06	-1.15478	-1.33252	7.65656e-06	-0.973307	-1.33303
105505365	chr14:105505365:A:G	5.63306e-06	-0.897348	-1.26987	6.31909e-06	-1.13762	-1.33063	7.83184e-06	-0.952649	-1.33106
105505457	chr14:105505457:T:C	5.54964e-06	-0.91111	-1.27103	6.24531e-06	-1.1487	-1.33129	7.72473e-06	-0.96567	-1.33181
105505458	chr14:105505458:G:A	2.03857e-05	-1.07666e-10	-0.881039	3.03073e-05	-1.07666e-10	-0.900437	3.07711e-05	-1.07666e-10	-0.915326
105505557	chr14:105505557:A:G	1.81036e-05	0.36635	-1.36611	2.78699e-05	0.3796	-1.36388	2.61591e-05	0.285219	-1.36292
105506180	chr14:105506180:C:T	1.04362e-05	-1.55059	-3.65436e-10	1.58224e-05	-1.5504	-3.65436e-10	1.62946e-05	-1.55107	-3.65436e-10
105506225	chr14:105506225:G:A	7.87509e-06	-0.634635	-1.19753	9.11066e-06	-0.938747	-1.16363	1.22256e-05	-0.678871	-1.1595
105506274	chr14:105506274:G:A	1.48081e-05	-1.07666e-10	-1.2007	2.33236e-05	-1.07666e-10	-1.16236	2.38252e-05	-1.07666e-10	-1.17116
105506784	chr14:105506784:G:A	7.32246e-06	-0.711142	-1.19379	8.602e-06	-1.00046	-1.15937	1.13987e-05	-0.75311	-1.1553
105506991	chr14:105506991:C:T	1.29002e-05	-1.07666e-10	-1.33863	1.97402e-05	-1.07666e-10	-1.32917	2.03275e-05	-1.07666e-10	-1.32993
105507214	chr14:105507214:T:A	7.96012e-06	-0.452672	-1.36876	1.11552e-05	-0.526446	-1.37348	1.19203e-05	-0.490846	-1.37281
105507849	chr14:105507849:G:A	3.77355e-05	-0.265273	-3.65436e-10	6.9874e-05	-0.06513	-3.65436e-10	6.32026e-05	-0.195556	-3.65436e-10
105508032	chr14:105508032:G:A	1.45188e-05	-1.07666e-10	-1.22043	2.17718e-05	-1.07666e-10	-1.23121	2.20004e-05	-1.07666e-10	-1.25084
105508164	chr14:105508164:A:G	5.34954e-06	-0.959736	-1.25913	6.05737e-06	-1.18702	-1.32353	7.43662e-06	-1.01147	-1.32402
105508359	chr14:105508359:G:A	6.3888e-06	-0.824898	-1.21643	7.65336e-06	-1.09337	-1.18331	9.95442e-06	-0.864324	-1.17956
105508444	chr14:105508444:T:C	5.35472e-06	-0.99932	-1.21858	6.04148e-06	-1.21803	-1.29514	7.36869e-06	-1.04879	-1.29587
105508808	chr14:105508808:A:G	2.78731e-05	-1.07666e-10	-0.568212	3.53518e-05	-1.07666e-10	-0.746474	3.68893e-05	-1.07666e-10	-0.733981
105509473	chr14:105509473:C:T	1.24978e-05	-1.07666e-10	-1.37032	1.89029e-05	-1.07666e-10	-1.37251	1.94894e-05	-1.07666e-10	-1.37203
105509628	chr14:105509628:C:T	3.23891e-05	-1.07666e-10	-0.418051	4.0831e-05	-1.07666e-10	-0.602382	4.22446e-05	-1.07666e-10	-0.598427
105509871	chr14:105509871:C:T	3.14436e-05	-1.07666e-10	-0.447679	3.9784e-05	-1.07666e-10	-0.628359	4.11525e-05	-1.07666e-10	-0.624619
105510284	chr14:105510284:T:C	6.42387e-06	-0.796532	-1.23932	7.64404e-06	-1.07089	-1.20701	9.97287e-06	-0.838296	-1.20374
105510489	chr14:105510489:A:C	4.37279e-05	-1.07666e-10	-0.117887	5.85344e-05	-1.07666e-10	-0.242209	5.86287e-05	-1.07666e-10	-0.270678
105510813	chr14:105510813:T:C	5.3176e-06	-1.00402	-1.22083	5.97581e-06	-1.22685	-1.29726	7.32099e-06	-1.05327	-1.29789
105510944	chr14:105510944:A:G	8.99617e-05	-1.07666e-10	0.603511	0.000107511	-1.07666e-10	0.365767	0.000108818	-1.07666e-10	0.347772
105510976	chr14:105510976:T:C	4.41604e-06	-1.17003	-1.2406	5.22559e-06	-1.3472	-1.31106	6.16092e-06	-1.21154	-1.31214
105511069	chr14:105511069:G:A	8.73122e-06	-1.52255	-0.206414	9.07003e-06	-1.52659	-0.580254	1.01003e-05	-1.51541	-0.513925
105511609	chr14:105511609:A:G	3.02827e-05	-1.07666e-10	-0.485297	3.32912e-05	-1.07666e-10	-0.806531	4.08648e-05	-1.07666e-10	-0.631632
105511673	chr14:105511673:T:C	3.0122e-05	-1.07666e-10	-0.490617	3.31395e-05	-1.07666e-10	-0.811098	4.06782e-05	-1.07666e-10	-0.636209
105511715	chr14:105511715:ACACACACAC:A	1.10154e-05	-1.49658	-3.65436e-10	1.69022e-05	-1.48438	-3.65436e-10	1.7176e-05	-1.49839	-3.65436e-10
105511750	chr14:105511750:G:A	2.78663e-05	-1.07666e-10	-0.568455	4.60727e-05	-1.07666e-10	-0.481603	4.55648e-05	-1.07666e-10	-0.522767
105512014	chr14:105512014:A:G	1.47273e-05	-1.07666e-10	-1.20617	2.34818e-05	-1.07666e-10	-1.1556	2.35043e-05	-1.07666e-10	-1.18472
105512200	chr14:105512200:T:G	6.35346e-06	-1.22215	-0.824728	5.80844e-06	-1.3929	-1.15961	7.35752e-06	-1.26662	-1.07956
105512536	chr14:105512536:G:A	3.04399e-05	-1.07666e-10	-0.480119	3.34197e-05	-1.07666e-10	-0.802679	4.10606e-05	-1.07666e-10	-0.626854
105512678	chr14:105512678:G:A	3.67959e-06	-1.21961	-1.37347	4.8274e-06	-1.37798	-1.35954	5.60096e-06	-1.26087	-1.3581
105513642	chr14:105513642:G:A	1.94053e-05	-1.07666e-10	-0.930326	2.71518e-05	-1.07666e-10	-1.01038	2.74133e-05	-1.07666e-10	-1.03087
105514141	chr14:105514141:A:G	1.44227e-05	-1.14857	-0.0785012	1.0534e-05	-1.34063	-0.616591	1.45569e-05	-1.1969	-0.466929
105514221	chr14:105514221:C:G	1.34274e-05	-1.07666e-10	-1.29857	1.9787e-05	-1.07666e-10	-1.3268	2.04162e-05	-1.07666e-10	-1.32557
105514241	chr14:105514241:GA:G	4.74672e-06	-1.13037	-1.20805	5.53639e-06	-1.31161	-1.28888	6.5256e-06	-1.17584	-1.29033
105514904	chr14:105514904:C:T	3.62429e-06	-1.26994	-1.33827	4.91052e-06	-1.4099	-1.31054	5.64393e-06	-1.30356	-1.30776
105515265	chr14:105515265:C:T	4.44541e-06	-1.18242	-1.22158	5.2773e-06	-1.35002	-1.29839	6.15542e-06	-1.22483	-1.29974
105515934	chr14:105515934:T:C	9.41981e-05	-1.07666e-10	0.649527	0.000121059	-1.07666e-10	0.484456	0.000120594	-1.07666e-10	0.450526
105516100	chr14:105516100:G:A	1.06221e-05	-1.53294	-3.65436e-10	1.6173e-05	-1.52848	-3.65436e-10	1.67091e-05	-1.52595	-3.65436e-10
105516443	chr14:105516443:A:G	4.54683e-06	-1.28372	-1.09772	5.97849e-06	-1.42443	-1.09922	7.11847e-06	-1.30388	-1.07533
105516482	chr14:105516482:G:A	2.16993e-05	-1.07666e-10	-0.818594	3.1137e-05	-1.07666e-10	-0.873427	3.19504e-05	-1.07666e-10	-0.877718
105516759	chr14:105516759:C:T	5.49398e-06	-1.33924	-0.852979	7.25717e-06	-1.46086	-0.868976	8.43771e-06	-1.35576	-0.853434
105517302	chr14:105517302:A:ACGGGACAG	1.39192e-05	-1.07666e-10	-1.26261	2.08984e-05	-1.07666e-10	-1.27215	2.1179e-05	-1.07666e-10	-1.28889
105517403	chr14:105517403:A:G	8.74576e-06	-0.714531	-1.01277	7.9209e-06	-1.02795	-1.21437	1.1325e-05	-0.767339	-1.14755
105517510	chr14:105517510:G:T	8.89669e-05	-1.07666e-10	0.592391	0.000114703	-1.07666e-10	0.430521	0.000114332	-1.07666e-10	0.397201
105517738	chr14:105517738:G:C	3.74226e-05	-1.07666e-10	-0.273599	5.70257e-05	-1.07666e-10	-0.268322	6.2042e-05	-1.07666e-10	-0.21409
105519125	chr14:105519125:G:A	8.93261e-05	-1.07666e-10	0.59642	0.000115803	-1.07666e-10	0.440067	0.00011559	-1.07666e-10	0.408143
105519302	chr14:105519302:TGGCACATGGATCACTTTGGGGGGCTTA:T	3.35201e-06	-1.48135	-1.20496	4.43612e-06	-1.52611	-1.29593	4.72634e-06	-1.50831	-1.28045
105520177	chr14:105520177:T:G	1.90927e-05	-1.07666e-10	-0.946566	3.25357e-05	-1.07666e-10	-0.829487	3.37833e-05	-1.07666e-10	-0.821937
105520242	chr14:105520242:A:G	7.63176e-06	-0.517199	-1.34636	1.06308e-05	-0.584066	-1.364	1.13877e-05	-0.552254	-1.35711
105520322	chr14:105520322:C:T	6.72724e-06	-0.655058	-1.33465	9.38994e-06	-0.715485	-1.3567	1.00537e-05	-0.686083	-1.34788
105521442	chr14:105521442:T:C	1.34972e-05	-1.07666e-10	-1.29339	2.04206e-05	-1.07666e-10	-1.29528	2.06845e-05	-1.07666e-10	-1.31252
105521483	chr14:105521483:CAT:C	2.24559e-05	-1.07666e-10	-0.784321	3.03917e-05	-1.07666e-10	-0.897654	3.39864e-05	-1.07666e-10	-0.815941
105521829	chr14:105521829:T:C	2.25378e-05	-0.552214	-0.228468	1.46305e-05	-0.906194	-0.722525	2.30717e-05	-0.616142	-0.587152
105522713	chr14:105522713:G:A	6.11936e-05	-1.07666e-10	0.218169	5.96499e-05	-1.07666e-10	-0.223331	7.75511e-05	-1.07666e-10	0.00903425
105522767	chr14:105522767:T:A	1.25362e-05	-1.07666e-10	-1.36725	1.92289e-05	-1.07666e-10	-1.35541	1.97922e-05	-1.07666e-10	-1.35662
105523188	chr14:105523188:T:C	6.84199e-05	-1.07666e-10	0.32979	0.000118351	-1.07666e-10	0.461833	0.000116854	-1.07666e-10	0.419024
105523262	chr14:105523262:C:T	9.32815e-06	-0.932342	-0.730495	1.09016e-05	-1.17167	-0.75125	1.41255e-05	-0.957997	-0.735922
105523520	chr14:105523520:C:A	1.85319e-05	-1.07666e-10	-0.976382	2.89772e-05	-1.07666e-10	-0.945316	2.99025e-05	-1.07666e-10	-0.94396
105525010	chr14:105525010:G:A	1.64803e-05	-1.07666e-10	-1.09371	2.45553e-05	-1.07666e-10	-1.11089	2.50974e-05	-1.07666e-10	-1.11914
105525087	chr14:105525087:T:C	1.90534e-05	-1.07666e-10	-0.94863	2.58684e-05	-1.07666e-10	-1.0588	2.65824e-05	-1.07666e-10	-1.06165
105525467	chr14:105525467:G:A	7.56316e-05	0.430001	-3.65436e-10	0.00010802	0.370494	-3.65436e-10	0.000115149	0.404325	-3.65436e-10
105525514	chr14:105525514:C:T	3.22851e-05	-1.07666e-10	-0.421269	5.33338e-05	-1.07666e-10	-0.335255	5.36774e-05	-1.07666e-10	-0.358911
105525577	chr14:105525577:G:A	5.07131e-05	-1.07666e-10	0.0303107	5.06241e-05	-1.07666e-10	-0.387397	6.4098e-05	-1.07666e-10	-0.18149
105525589	chr14:105525589:T:G	1.61379e-05	-1.07666e-10	-1.1147	2.60683e-05	-1.07666e-10	-1.0511	2.58804e-05	-1.07666e-10	-1.08841
105525787	chr14:105525787:G:A	6.25631e-05	-1.07666e-10	0.240302	0.000107261	-1.07666e-10	0.363444	0.000106752	-1.07666e-10	0.32861
105525839	chr14:105525839:T:C	2.40203e-05	-1.07666e-10	-0.716973	3.18416e-05	-1.07666e-10	-0.851051	3.26206e-05	-1.07666e-10	-0.856957
105525846	chr14:105525846:A:C	1.58064e-05	-1.05521	-0.0802516	1.17436e-05	-1.274	-0.574517	1.6123e-05	-1.11099	-0.450669
105526123	chr14:105526123:T:C	1.61239e-05	-1.07666e-10	-1.11557	2.2773e-05	-1.07666e-10	-1.18625	2.33856e-05	-1.07666e-10	-1.18978
105526209	chr14:105526209:T:C	6.41098e-05	-1.07666e-10	0.264723	8.38166e-05	-1.07666e-10	0.116807	8.38575e-05	-1.07666e-10	0.0872166
105526462	chr14:105526462:C:T	6.17734e-05	-1.07666e-10	0.227599	8.08695e-05	-1.07666e-10	0.0810133	8.091e-05	-1.07666e-10	0.0514354
105526921	chr14:105526921:G:A	7.22713e-06	-1.17077	-0.747262	8.8592e-06	-1.34918	-0.781185	1.09224e-05	-1.1908	-0.760288
105527361	chr14:105527361:AGGCCCAGGTGGGCCTGGAATG:A	1.27842e-05	-1.34766	-3.65436e-10	1.88937e-05	-1.373	-3.65436e-10	2.01152e-05	-1.34043	-3.65436e-10
105528255	chr14:105528255:A:G	3.98546e-05	-1.07666e-10	-0.210635	6.61742e-05	-1.07666e-10	-0.119534	6.68255e-05	-1.07666e-10	-0.139818
105530004	chr14:105530004:C:G	5.80042e-06	-0.998148	-1.1398	6.0473e-06	-1.24102	-1.27119	8.00032e-06	-1.03813	-1.22429
105531884	chr14:105531884:C:T	3.5143e-05	-1.07666e-10	-0.336447	5.82882e-05	-1.07666e-10	-0.246424	5.86163e-05	-1.07666e-10	-0.270889
105531988	chr14:105531988:C:G	2.84501e-05	-1.07666e-10	-0.547721	3.1401e-05	-1.07666e-10	-0.864985	3.80766e-05	-1.07666e-10	-0.702301
105532207	chr14:105532207:T:C	5.79385e-06	-0.780413	-1.35866	6.66426e-06	-1.06214	-1.35292	8.76247e-06	-0.822078	-1.34935
105532278	chr14:105532278:T:C	1.55914e-05	-1.07666e-10	-1.14915	2.21256e-05	-1.07666e-10	-1.21509	2.27349e-05	-1.07666e-10	-1.218
105532370	chr14:105532370:G:A	3.3395e-05	-1.07666e-10	-0.387468	5.0861e-05	-1.07666e-10	-0.382727	5.52858e-05	-1.07666e-10	-0.329387
105532421	chr14:105532421:G:A	5.96701e-05	-1.07666e-10	0.192958	7.83048e-05	-1.07666e-10	0.0487847	7.83456e-05	-1.07666e-10	0.0192279
105532476	chr14:105532476:G:A	6.08291e-05	-1.07666e-10	0.212195	7.97787e-05	-1.07666e-10	0.0674323	7.97863e-05	-1.07666e-10	0.0374491
105532597	chr14:105532597:C:T	6.82303e-05	-1.07666e-10	0.327015	0.000117845	-1.07666e-10	0.457544	0.000116714	-1.07666e-10	0.417821
105532939	chr14:105532939:G:T	4.46e-05	-1.07666e-10	-0.0981401	7.62255e-05	-1.07666e-10	0.0218718	7.50748e-05	-1.07666e-10	-0.0234169
105533182	chr14:105533182:T:C	1.46618e-05	-1.07666e-10	-1.21063	2.27722e-05	-1.07666e-10	-1.18628	2.34542e-05	-1.07666e-10	-1.18685
105534239	chr14:105534239:C:G	1.79054e-05	-1.07666e-10	-1.01077	2.5469e-05	-1.07666e-10	-1.07436	2.65973e-05	-1.07666e-10	-1.06109
105534511	chr14:105534511:T:G	1.61559e-05	-1.11359	-3.65436e-10	2.35728e-05	-1.15173	-3.65436e-10	2.49963e-05	-1.12318	-3.65436e-10
105534640	chr14:105534640:A:G	5.81259e-06	-0.968286	-1.16756	6.73694e-06	-1.19091	-1.21331	8.14756e-06	-1.01694	-1.22724
105534645	chr14:105534645:C:T	7.08404e-05	-1.07666e-10	0.364556	9.30176e-05	-1.07666e-10	0.220965	9.26167e-05	-1.07666e-10	0.186568
105534857	chr14:105534857:C:T	4.87341e-05	-1.07666e-10	-0.00949519	6.4385e-05	-1.07666e-10	-0.146944	6.47598e-05	-1.07666e-10	-0.171217
105535084	chr14:105535084:C:T	7.63563e-06	-0.640953	-1.22209	1.04521e-05	-0.700664	-1.26436	1.12915e-05	-0.670972	-1.24688
105535273	chr14:105535273:G:A	1.98395e-05	-1.07666e-10	-0.908198	2.81258e-05	-1.07666e-10	-0.975137	2.93728e-05	-1.07666e-10	-0.961833
105535600	chr14:105535600:G:A	1.45434e-05	-1.07666e-10	-1.21873	2.13553e-05	-1.07666e-10	-1.25052	2.2018e-05	-1.07666e-10	-1.25004
105535661	chr14:105535661:G:A	2.09737e-05	-1.07666e-10	-0.852603	2.96491e-05	-1.07666e-10	-0.922393	3.09526e-05	-1.07666e-10	-0.909445
105535769	chr14:105535769:TC:T	2.04407e-05	-1.07666e-10	-0.878346	2.89466e-05	-1.07666e-10	-0.946372	3.02123e-05	-1.07666e-10	-0.933653
105536003	chr14:105536003:T:C	3.48983e-05	-1.07666e-10	-0.343434	3.7434e-05	-1.07666e-10	-0.689245	4.65079e-05	-1.07666e-10	-0.50228
105536015	chr14:105536015:C:A	3.16224e-05	-1.17194	0.72993	2.15622e-05	-1.35822	0.117334	3.0145e-05	-1.2188	0.282918
105536397	chr14:105536397:G:A	1.97047e-05	-1.07666e-10	-0.915015	2.84981e-05	-1.07666e-10	-0.961985	2.92751e-05	-1.07666e-10	-0.965165
105536496	chr14:105536496:C:T	2.17929e-05	-1.07666e-10	-0.814289	3.0696e-05	-1.07666e-10	-0.887691	3.20668e-05	-1.07666e-10	-0.874082
105537050	chr14:105537050:C:T	1.2459e-05	-1.07666e-10	-1.37343	1.89148e-05	-1.07666e-10	-1.37188	1.94813e-05	-1.07666e-10	-1.37245
105537123	chr14:105537123:C:T	1.2601e-05	-1.07666e-10	-1.3621	1.89044e-05	-1.07666e-10	-1.37243	1.95096e-05	-1.07666e-10	-1.371
105537409	chr14:105537409:T:C	1.30255e-05	-1.07666e-10	-1.32896	1.93739e-05	-1.07666e-10	-1.3479	1.99813e-05	-1.07666e-10	-1.34711
105537565	chr14:105537565:A:G	1.24843e-05	-1.07666e-10	-1.3714	1.904e-05	-1.07666e-10	-1.36528	1.95931e-05	-1.07666e-10	-1.36672
105537602	chr14:105537602:G:T	1.8379e-05	-1.07666e-10	-0.984667	2.66727e-05	-1.07666e-10	-1.02818	2.78677e-05	-1.07666e-10	-1.01444
105537690	chr14:105537690:C:T	6.08114e-05	-0.48664	0.698544	3.82856e-05	-0.664875	-0.0018763	4.99041e-05	-0.594953	0.163154
105537886	chr14:105537886:C:T	1.8834e-05	-1.07666e-10	-0.960211	2.96852e-05	-1.07666e-10	-0.921176	3.05613e-05	-1.07666e-10	-0.922169
105538156	chr14:105538156:C:A	1.2664e-05	-1.07666e-10	-1.35711	1.90493e-05	-1.07666e-10	-1.36479	1.96565e-05	-1.07666e-10	-1.36349
105538607	chr14:105538607:G:A	6.26444e-06	-1.54931	-0.51167	1.12694e-05	-1.54078	-0.348959	1.18455e-05	-1.54436	-0.325597
105539025	chr14:105539025:C:G	1.37574e-05	-1.07666e-10	-1.2743	2.03388e-05	-1.07666e-10	-1.29929	2.10789e-05	-1.07666e-10	-1.29363
105539235	chr14:105539235:T:G	2.98256e-05	-0.675612	0.175106	1.84206e-05	-0.849666	-0.548687	2.36792e-05	-0.786244	-0.391061
105539287	chr14:105539287:T:C	1.27884e-05	-1.07666e-10	-1.34734	1.92558e-05	-1.07666e-10	-1.35401	1.98063e-05	-1.07666e-10	-1.3559
105539433	chr14:105539433:T:C	0.000442589	0.306521	1.89025	0.000264153	0.119037	1.14567	0.000388692	0.204413	1.41647
105539952	chr14:105539952:A:C	4.00579e-05	-1.07666e-10	-0.205548	6.45432e-05	-1.07666e-10	-0.14449	6.7978e-05	-1.07666e-10	-0.122718
105540015	chr14:105540015:G:A	1.0993e-05	-1.49861	-3.65436e-10	1.59996e-05	-1.53926	-3.65436e-10	1.72709e-05	-1.49288	-3.65436e-10
105540266	chr14:105540266:C:T	0.000175868	-1.07666e-10	1.27386	0.000220939	-1.07666e-10	1.08606	0.000217614	-1.07666e-10	1.04082
105540384	chr14:105540384:C:T	3.4955e-05	-1.07666e-10	-0.341813	3.77761e-05	-1.07666e-10	-0.680147	4.59787e-05	-1.07666e-10	-0.513725
105540742	chr14:105540742:A:C	1.41426e-05	-1.07666e-10	-1.24668	2.08405e-05	-1.07666e-10	-1.27493	2.16125e-05	-1.07666e-10	-1.26863
105540961	chr14:105540961:C:A	1.75663e-05	-1.07666e-10	-1.02989	2.63881e-05	-1.07666e-10	-1.03891	2.62604e-05	-1.07666e-10	-1.07384
105541128	chr14:105541128:CTGTT:C	3.94282e-05	-1.07666e-10	-0.221391	3.18686e-05	-1.07666e-10	-0.850204	3.52859e-05	-1.07666e-10	-0.778419
105541136	chr14:105541136:C:G	4.25545e-06	-1.54734	-0.900337	7.45548e-06	-1.5511	-0.751774	7.59134e-06	-1.55053	-0.764359
105541301	chr14:105541301:T:C	6.98387e-05	-1.07666e-10	0.350315	4.96881e-05	-1.07666e-10	-0.406059	6.0245e-05	-1.07666e-10	-0.243483
105541744	chr14:105541744:A:G	1.30842e-05	-1.07666e-10	-1.32447	1.96037e-05	-1.07666e-10	-1.3361	2.01716e-05	-1.07666e-10	-1.33763
105541746	chr14:105541746:C:T	1.26052e-05	-1.07666e-10	-1.36176	1.95608e-05	-1.07666e-10	-1.3383	2.01263e-05	-1.07666e-10	-1.33988
105541979	chr14:105541979:C:T	1.84367e-05	-0.165712	-0.81582	2.34248e-05	-0.159537	-0.99849	2.35062e-05	-0.211145	-0.973494
105541985	chr14:105541985:C:T	1.58231e-05	-1.07666e-10	-1.1344	2.54209e-05	-1.07666e-10	-1.07625	2.52752e-05	-1.07666e-10	-1.11208
105542021	chr14:105542021:A:C	1.0784e-05	-1.51781	-3.65436e-10	1.69355e-05	-1.48241	-3.65436e-10	1.72079e-05	-1.49654	-3.65436e-10
105542308	chr14:105542308:C:T	2.8104e-05	-0.673737	0.113775	1.76073e-05	-0.856915	-0.586596	2.2767e-05	-0.782394	-0.434198
105542782	chr14:105542782:G:C	2.34091e-05	-1.07666e-10	-0.742748	3.34683e-05	-1.07666e-10	-0.801225	3.46133e-05	-1.07666e-10	-0.797664
105543035	chr14:105543035:T:C	1.05036e-05	-1.54415	-3.65436e-10	1.59828e-05	-1.54031	-3.65436e-10	1.64493e-05	-1.54162	-3.65436e-10
105543140	chr14:105543140:G:A	2.61974e-05	-0.700617	0.0704035	1.6671e-05	-0.880237	-0.617916	2.1468e-05	-0.806831	-0.468507
105543144	chr14:105543144:G:A	2.3054e-05	-1.07666e-10	-0.758033	2.7117e-05	-1.07666e-10	-1.01166	3.22869e-05	-1.07666e-10	-0.867241
105543235	chr14:105543235:T:C	4.76833e-05	-1.07666e-10	-0.031293	3.43469e-05	-1.07666e-10	-0.775313	3.81463e-05	-1.07666e-10	-0.700473
105543472	chr14:105543472:C:T	4.15278e-06	-1.52203	-0.950067	7.09947e-06	-1.53902	-0.812789	7.27697e-06	-1.53346	-0.823725
105543904	chr14:105543904:G:C	2.17534e-05	-0.400346	-0.415756	2.0507e-05	-0.528267	-0.76279	2.68523e-05	-0.464475	-0.587075
105544118	chr14:105544118:A:G	1.61983e-05	-1.07666e-10	-1.11097	2.30831e-05	-1.07666e-10	-1.17272	2.38155e-05	-1.07666e-10	-1.17157
105544381	chr14:105544381:CCCT:C	1.04315e-05	-1.55104	-3.65436e-10	1.59047e-05	-1.54521	-3.65436e-10	1.62947e-05	-1.55107	-3.65436e-10
105544477	chr14:105544477:G:A	1.28923e-05	-1.07666e-10	-1.33924	1.96649e-05	-1.07666e-10	-1.33299	1.99806e-05	-1.07666e-10	-1.34714
105544658	chr14:105544658:G:A	3.7303e-06	-1.54811	-1.03127	6.3837e-06	-1.55107	-0.907004	6.51825e-06	-1.55077	-0.916526
105544959	chr14:105544959:C:T	2.6741e-05	-1.07666e-10	-0.609676	3.02837e-05	-1.07666e-10	-0.901215	3.64464e-05	-1.07666e-10	-0.74606
105545109	chr14:105545109:C:A	2.17581e-05	-0.879986	0.0640978	1.42005e-05	-1.03763	-0.620916	1.81132e-05	-0.972538	-0.472721
105545214	chr14:105545214:A:G	2.12818e-05	-0.874035	0.0360143	1.39782e-05	-1.03278	-0.641545	1.78072e-05	-0.967075	-0.495225
105545256	chr14:105545256:C:T	3.35919e-06	-1.52958	-1.15459	5.78365e-06	-1.50794	-1.04885	5.86672e-06	-1.51717	-1.05543
105545713	chr14:105545713:C:T	5.28571e-05	-1.07666e-10	0.0717185	8.54318e-05	-1.07666e-10	0.135894	9.0242e-05	-1.07666e-10	0.160592
105545720	chr14:105545720:T:C	2.77086e-05	-1.07666e-10	-0.574132	3.11454e-05	-1.07666e-10	-0.873157	3.76715e-05	-1.07666e-10	-0.712998
105545759	chr14:105545759:T:C	1.71689e-05	-1.21871	0.165937	1.15152e-05	-1.32269	-0.545472	1.44499e-05	-1.28131	-0.389906
105545786	chr14:105545786:G:A	1.3623e-05	-1.07666e-10	-1.28411	2.15784e-05	-1.07666e-10	-1.24013	2.22274e-05	-1.07666e-10	-1.24058
105547193	chr14:105547193:T:C	2.17029e-05	-1.07666e-10	-0.818427	2.58377e-05	-1.07666e-10	-1.05999	3.02905e-05	-1.07666e-10	-0.931069
105547554	chr14:105547554:C:T	9.31246e-05	-1.07666e-10	0.638065	0.000148603	-1.07666e-10	0.689455	0.000153387	-1.07666e-10	0.691064
105547658	chr14:105547658:G:C	0.000152585	-1.07666e-10	1.13185	0.000193148	-1.07666e-10	0.951633	0.000190153	-1.07666e-10	0.905925
105547862	chr14:105547862:C:T	1.69279e-05	0.244336	-1.31125	2.47274e-05	0.170672	-1.27459	2.59051e-05	0.210783	-1.29824
105548011	chr14:105548011:T:C	1.32645e-05	-1.07666e-10	-1.31078	1.8931e-05	-1.07666e-10	-1.37102	1.94984e-05	-1.07666e-10	-1.37157
105548022	chr14:105548022:C:T	1.75412e-05	-1.07666e-10	-1.03132	2.64716e-05	-1.07666e-10	-1.03575	2.84283e-05	-1.07666e-10	-0.994519
105548145	chr14:105548145:G:A	1.19423e-05	-1.41578	-3.65436e-10	1.93351e-05	-1.3499	-3.65436e-10	1.94356e-05	-1.37479	-3.65436e-10
105548262	chr14:105548262:C:T	1.39629e-05	-1.07666e-10	-1.25947	2.28503e-05	-1.07666e-10	-1.18286	2.34288e-05	-1.07666e-10	-1.18793
105549272	chr14:105549272:A:G	5.2854e-05	0.297469	-0.22581	0.000118544	0.464827	-0.00136682	9.81548e-05	0.298887	-0.0542439
105549539	chr14:105549539:TGTC:T	4.49667e-06	-1.19242	-1.20012	7.83902e-06	-1.14166	-1.11105	7.90784e-06	-1.15649	-1.11755
105549778	chr14:105549778:G:A	1.35766e-05	-1.07666e-10	-1.28753	2.01681e-05	-1.07666e-10	-1.30772	2.09505e-05	-1.07666e-10	-1.29974
105550093	chr14:105550093:T:C	1.71541e-05	-1.07666e-10	-1.05364	2.57591e-05	-1.07666e-10	-1.06303	2.57102e-05	-1.07666e-10	-1.09502
105550097	chr14:105550097:T:C	1.43917e-05	-1.07666e-10	-1.22922	2.36795e-05	-1.07666e-10	-1.14722	2.43049e-05	-1.07666e-10	-1.15123
105550291	chr14:105550291:T:C	1.68287e-05	-1.07666e-10	-1.07279	2.98529e-05	-1.07666e-10	-0.915543	3.05741e-05	-1.07666e-10	-0.921748
105550363	chr14:105550363:A:G	1.68798e-05	-1.07666e-10	-1.06975	2.99615e-05	-1.07666e-10	-0.911911	3.06809e-05	-1.07666e-10	-0.918261
105550509	chr14:105550509:T:TTTCAGGGAGCAG	1.3601e-05	-1.07666e-10	-1.28573	2.20169e-05	-1.07666e-10	-1.22001	2.26197e-05	-1.07666e-10	-1.22308
105550703	chr14:105550703:G:A	1.47466e-05	-1.07666e-10	-1.20486	2.37157e-05	-1.07666e-10	-1.14569	2.4403e-05	-1.07666e-10	-1.14719
105550938	chr14:105550938:G:T	1.39122e-05	-1.07666e-10	-1.26311	2.26584e-05	-1.07666e-10	-1.19129	2.32821e-05	-1.07666e-10	-1.19422
105550944	chr14:105550944:T:C	1.74205e-05	-1.07666e-10	-1.03822	3.10786e-05	-1.07666e-10	-0.875304	3.18458e-05	-1.07666e-10	-0.880998
105551120	chr14:105551120:A:G	6.66202e-05	-1.07666e-10	0.303134	4.77782e-05	-1.07666e-10	-0.445254	5.79327e-05	-1.07666e-10	-0.28262
105551346	chr14:105551346:T:C	1.6898e-05	-1.07666e-10	-1.06868	2.5007e-05	-1.07666e-10	-1.09267	2.57158e-05	-1.07666e-10	-1.09479
105551474	chr14:105551474:A:G	1.32607e-05	-1.07666e-10	-1.31107	2.12822e-05	-1.07666e-10	-1.25395	2.18748e-05	-1.07666e-10	-1.25657
105551828	chr14:105551828:T:C	5.49166e-06	-0.916849	-1.27579	9.58179e-06	-0.848636	-1.20332	9.62625e-06	-0.86832	-1.20909
105551885	chr14:105551885:T:TAC	0.000151463	-1.07666e-10	1.12447	8.86835e-05	-1.07666e-10	0.173249	0.00011228	-1.07666e-10	0.379091
105552527	chr14:105552527:G:A	1.6127e-05	-1.07666e-10	-1.11538	2.63641e-05	-1.07666e-10	-1.03982	2.59726e-05	-1.07666e-10	-1.08486
105552588	chr14:105552588:TAGTG:T	1.34996e-05	-1.07666e-10	-1.29321	2.1802e-05	-1.07666e-10	-1.22982	2.24022e-05	-1.07666e-10	-1.23274
105552947	chr14:105552947:C:T	1.51949e-05	-1.07666e-10	-1.17491	2.42701e-05	-1.07666e-10	-1.12258	2.4154e-05	-1.07666e-10	-1.15745
105553007	chr14:105553007:G:T	1.48061e-05	-1.07666e-10	-1.20083	2.38255e-05	-1.07666e-10	-1.14107	2.45124e-05	-1.07666e-10	-1.14272
105553251	chr14:105553251:T:C	1.94843e-05	-1.07666e-10	-0.926263	3.53345e-05	-1.07666e-10	-0.746965	3.61604e-05	-1.07666e-10	-0.753939
105553442	chr14:105553442:A:G	1.59961e-05	-1.07666e-10	-1.12353	2.80248e-05	-1.07666e-10	-0.978734	2.87286e-05	-1.07666e-10	-0.98401
105553722	chr14:105553722:T:C	1.59892e-05	-1.07666e-10	-1.12396	2.80082e-05	-1.07666e-10	-0.979325	2.87025e-05	-1.07666e-10	-0.984917
105553737	chr14:105553737:T:C	5.19261e-06	-0.972428	-1.27621	9.0263e-06	-0.907835	-1.20385	9.0736e-06	-0.926643	-1.20989
105553883	chr14:105553883:A:G	3.15206e-05	-0.00559787	-0.439633	2.89559e-05	-0.156146	-0.789904	3.79696e-05	-0.0828268	-0.622289
105554029	chr14:105554029:T:C	1.62551e-05	-1.07666e-10	-1.10747	2.85923e-05	-1.07666e-10	-0.958688	2.92975e-05	-1.07666e-10	-0.964402
105554103	chr14:105554103:T:TG	1.44598e-05	-1.07666e-10	-1.2245	2.31784e-05	-1.07666e-10	-1.1686	2.38522e-05	-1.07666e-10	-1.17002
105554170	chr14:105554170:T:C	4.68979e-06	-1.06684	-1.28364	8.05094e-06	-1.00981	-1.21622	8.13195e-06	-1.02529	-1.22081
105554316	chr14:105554316:T:G	2.18367e-05	-1.07666e-10	-0.812282	3.20094e-05	-1.07666e-10	-0.845794	3.29415e-05	-1.07666e-10	-0.847168
105554916	chr14:105554916:G:C	1.61851e-05	-1.07666e-10	-1.11178	2.36885e-05	-1.07666e-10	-1.14684	2.40451e-05	-1.07666e-10	-1.16197
105555333	chr14:105555333:C:T	5.46126e-06	-0.929329	-1.26887	9.53552e-06	-0.862591	-1.19421	9.58193e-06	-0.881606	-1.20042
105555360	chr14:105555360:G:T	1.6346e-05	-1.07666e-10	-1.10189	2.87911e-05	-1.07666e-10	-0.951758	2.95016e-05	-1.07666e-10	-0.957458
105555496	chr14:105555496:A:C	5.36283e-06	-0.938214	-1.27817	9.33342e-06	-0.871677	-1.20655	9.37923e-06	-0.890883	-1.21252
105555528	chr14:105555528:C:T	5.48908e-06	-1.11901	-1.0741	1.05223e-05	-1.04574	-0.912582	1.04779e-05	-1.07011	-0.922522
105555715	chr14:105555715:A:G	5.49983e-06	-0.915621	-1.27554	9.59393e-06	-0.847718	-1.20298	9.63585e-06	-0.867381	-1.20903
105556146	chr14:105556146:G:A	1.78133e-05	-1.07666e-10	-1.01593	2.07415e-05	-1.07666e-10	-1.27969	2.2714e-05	-1.07666e-10	-1.21892
105556244	chr14:105556244:T:C	5.3522e-06	-0.953291	-1.26507	9.34418e-06	-0.887851	-1.18922	9.39067e-06	-0.906658	-1.19553
105556343	chr14:105556343:G:A	1.3361e-05	-1.30354	-3.65436e-10	2.00011e-05	-1.31604	-3.65436e-10	2.06907e-05	-1.31222	-3.65436e-10
105556500	chr14:105556500:G:C	1.24914e-05	-1.07666e-10	-1.37083	1.89687e-05	-1.07666e-10	-1.36903	1.9599e-05	-1.07666e-10	-1.36643
105556536	chr14:105556536:C:T	2.06399e-05	-1.07666e-10	-0.868649	3.14688e-05	-1.07666e-10	-0.862826	3.35409e-05	-1.07666e-10	-0.829135
105556558	chr14:105556558:G:C	1.36221e-05	-1.07666e-10	-1.28418	2.20704e-05	-1.07666e-10	-1.21759	2.26715e-05	-1.07666e-10	-1.22079
105556574	chr14:105556574:T:C	0.000135043	-1.07666e-10	1.00972	0.000171789	-1.07666e-10	0.834442	0.000169601	-1.07666e-10	0.791545
105556852	chr14:105556852:C:T	2.36317e-05	0.632083	-1.36537	3.35356e-05	0.548636	-1.34785	3.59323e-05	0.597192	-1.35746
105556913	chr14:105556913:G:A	3.05097e-06	-1.53471	-1.24571	4.93866e-06	-1.53624	-1.17849	4.94195e-06	-1.53729	-1.20686
105557049	chr14:105557049:T:C	1.71978e-05	-1.07666e-10	-1.05109	3.06272e-05	-1.07666e-10	-0.889935	3.13585e-05	-1.07666e-10	-0.896418
105557842	chr14:105557842:T:G	2.36776e-05	-1.07666e-10	-0.731346	3.76052e-05	-1.07666e-10	-0.684683	3.87801e-05	-1.07666e-10	-0.683996
105557850	chr14:105557850:C:T	1.63522e-05	0.270902	-1.37241	2.33965e-05	0.203937	-1.36318	2.48308e-05	0.239019	-1.36884
105563050	chr14:105563050:GTC:G	1.15338e-05	-1.45059	-3.65436e-10	1.75018e-05	-1.44952	-3.65436e-10	1.80248e-05	-1.45015	-3.65436e-10
105563287	chr14:105563287:G:A	1.34275e-05	-1.29857	-3.65436e-10	2.01016e-05	-1.31103	-3.65436e-10	2.11734e-05	-1.28916	-3.65436e-10
105563329	chr14:105563329:G:A	7.9181e-05	0.475863	-3.65436e-10	0.000111028	0.397962	-3.65436e-10	0.000118668	0.434425	-3.65436e-10
105563336	chr14:105563336:T:TG	1.3352e-05	-1.07666e-10	-1.3042	1.88907e-05	-1.07666e-10	-1.37316	1.95492e-05	-1.07666e-10	-1.36897
105564495	chr14:105564495:G:T	1.87416e-05	-0.965128	-3.65436e-10	2.84569e-05	-0.963432	-3.65436e-10	2.94924e-05	-0.957771	-3.65436e-10
105564518	chr14:105564518:A:G	1.26303e-05	-1.07666e-10	-1.35977	1.93949e-05	-1.07666e-10	-1.34681	1.95869e-05	-1.07666e-10	-1.36704
105564995	chr14:105564995:G:T	1.24584e-05	-1.07666e-10	-1.37348	2.03388e-05	-1.07666e-10	-1.29929	2.01584e-05	-1.07666e-10	-1.33828
105565189	chr14:105565189:GTATC:G	6.54558e-05	1.64701	-1.36151	8.91038e-05	1.54969	-1.37171	9.63974e-05	1.59579	-1.36922
105568579	chr14:105568579:T:C	1.43068e-05	-1.07666e-10	-1.23514	2.3312e-05	-1.07666e-10	-1.16286	2.40603e-05	-1.07666e-10	-1.16134
105569653	chr14:105569653:A:ACACT	0.000196695	-1.07666e-10	1.38578	0.000238221	-1.07666e-10	1.16138	0.000240156	-1.07666e-10	1.13939
105569832	chr14:105569832:A:G	6.79229e-05	0.3225	-3.65436e-10	0.000110634	0.394401	-3.65436e-10	0.000105897	0.320562	-3.65436e-10
105569926	chr14:105569926:A:G	0.000219239	-1.07666e-10	1.49429	0.000265296	-1.07666e-10	1.26902	0.000264439	-1.07666e-10	1.23571
105570134	chr14:105570134:A:ACACT	0.00019852	-1.07666e-10	1.39502	0.000240322	-1.07666e-10	1.17015	0.000239119	-1.07666e-10	1.13506
105570189	chr14:105570189:ACT:A	0.000155408	-1.07666e-10	1.15018	0.000196915	-1.07666e-10	0.97095	0.000194014	-1.07666e-10	0.926027
105570389	chr14:105570389:A:G	0.000236018	-1.07666e-10	1.56804	0.00028459	-1.07666e-10	1.33923	0.00028376	-1.07666e-10	1.30623
105570613	chr14:105570613:C:T	5.78506e-06	-0.898698	-1.2419	8.6287e-06	-0.876972	-1.27976	8.77853e-06	-0.903477	-1.26612
105570635	chr14:105570635:C:T	1.65285e-05	-1.07666e-10	-1.09079	2.70591e-05	-1.07666e-10	-1.0138	2.83478e-05	-1.07666e-10	-0.997354
105570886	chr14:105570886:A:T	0.000227876	-1.07666e-10	1.53293	0.000275514	-1.07666e-10	1.30681	0.000274527	-1.07666e-10	1.27315
105571427	chr14:105571427:G:A	0.000161779	-1.07666e-10	1.19036	0.000204726	-1.07666e-10	1.00985	0.000202014	-1.07666e-10	0.966436
105571444	chr14:105571444:C:T	0.000237253	-1.07666e-10	1.57325	0.000285914	-1.07666e-10	1.34387	0.000285525	-1.07666e-10	1.31243
105571538	chr14:105571538:C:T	1.27192e-05	-1.07666e-10	-1.35276	1.89976e-05	-1.07666e-10	-1.36751	1.96719e-05	-1.07666e-10	-1.36271
105571660	chr14:105571660:G:C	5.89028e-06	-1.05525	-1.06732	8.60069e-06	-1.00752	-1.15246	8.43132e-06	-1.04058	-1.16937
105571687	chr14:105571687:G:A	6.33115e-06	-0.998217	-1.05217	1.05037e-05	-0.958918	-1.00118	1.06373e-05	-0.992243	-0.98529
105571951	chr14:105571951:A:G	2.40321e-05	-0.716483	-3.65436e-10	3.8492e-05	-0.661374	-3.65436e-10	3.8018e-05	-0.703843	-3.65436e-10
105573788	chr14:105573788:C:T	1.68863e-05	-1.07666e-10	-1.06937	2.50496e-05	-1.07666e-10	-1.09097	2.57064e-05	-1.07666e-10	-1.09516
105573828	chr14:105573828:C:T	3.23509e-06	-1.54427	-1.17754	5.88876e-06	-1.52135	-1.01742	5.83704e-06	-1.53173	-1.04595
105576537	chr14:105576537:G:GTCTGTATC	1.66599e-05	-1.07666e-10	-1.08287	2.46055e-05	-1.07666e-10	-1.10885	2.53567e-05	-1.07666e-10	-1.10886
105576933	chr14:105576933:T:C	1.52185e-05	-1.07666e-10	-1.17336	2.27421e-05	-1.07666e-10	-1.18761	2.32637e-05	-1.07666e-10	-1.19501
105577468	chr14:105577468:G:T	3.89441e-06	-1.42337	-1.11296	4.94495e-06	-1.39842	-1.31504	5.24202e-06	-1.40223	-1.28297
105577494	chr14:105577494:C:T	1.90519e-05	-1.07666e-10	-0.948707	2.84546e-05	-1.07666e-10	-0.963513	2.9043e-05	-1.07666e-10	-0.973124
105577816	chr14:105577816:T:G	1.91272e-05	-1.07666e-10	-0.944761	2.81589e-05	-1.07666e-10	-0.973959	2.88211e-05	-1.07666e-10	-0.980794
105578245	chr14:105578245:T:C	1.70099e-05	-1.07666e-10	-1.06208	2.522e-05	-1.07666e-10	-1.08418	2.5828e-05	-1.07666e-10	-1.09044
105578654	chr14:105578654:A:G	1.71263e-05	-1.07666e-10	-1.05526	2.67284e-05	-1.07666e-10	-1.0261	2.8414e-05	-1.07666e-10	-0.995021
105579714	chr14:105579714:C:T	2.98501e-06	-1.46333	-1.33894	4.16889e-06	-1.51282	-1.37136	4.40204e-06	-1.49149	-1.36835
105579736	chr14:105579736:A:T	3.88022e-06	-1.53605	-1.00393	7.14734e-06	-1.50685	-0.83823	7.12588e-06	-1.52031	-0.857862
105580256	chr14:105580256:T:G	3.49345e-05	-1.07666e-10	-0.342397	4.44292e-05	-1.07666e-10	-0.517928	4.59998e-05	-1.07666e-10	-0.513266
105580850	chr14:105580850:C:T	1.49993e-05	-1.07666e-10	-1.18787	2.46102e-05	-1.07666e-10	-1.10866	2.54947e-05	-1.07666e-10	-1.10343
105581000	chr14:105581000:C:T	1.64777e-05	-1.07666e-10	-1.09387	2.44992e-05	-1.07666e-10	-1.11318	2.50848e-05	-1.07666e-10	-1.11964
105581568	chr14:105581568:T:C	1.29565e-05	-0.387444	-0.946831	2.04592e-05	-0.391785	-0.901608	2.2208e-05	-0.363961	-0.877488
105581613	chr14:105581613:G:A	5.84758e-06	-1.29572	-0.834129	6.71651e-06	-1.26565	-1.1416	7.39777e-06	-1.26756	-1.07316
105581889	chr14:105581889:G:A	2.70678e-05	0.670786	-1.26831	3.6456e-05	0.584925	-1.30064	3.9407e-05	0.62718	-1.29514
105582283	chr14:105582283:C:T	0.000105164	1.27943	-0.519788	0.000118169	1.13344	-0.673147	0.000130902	1.19828	-0.665733
105582332	chr14:105582332:T:C	2.833e-05	-1.07666e-10	-0.551953	3.68829e-05	-1.07666e-10	-0.704077	3.83014e-05	-1.07666e-10	-0.696416
105582456	chr14:105582456:T:C	5.69477e-06	-1.228	-0.928324	6.70982e-06	-1.1911	-1.21716	7.32201e-06	-1.19226	-1.15876
105582496	chr14:105582496:C:T	2.74301e-05	-1.07666e-10	-0.584234	3.58215e-05	-1.07666e-10	-0.733277	3.71889e-05	-1.07666e-10	-0.725893
105582546	chr14:105582546:C:T	2.57111e-05	-1.07666e-10	-0.64895	3.95591e-05	-1.07666e-10	-0.634029	4.25821e-05	-1.07666e-10	-0.590467
105582552	chr14:105582552:C:A	2.72457e-05	-1.07666e-10	-0.590979	3.55969e-05	-1.07666e-10	-0.739566	3.69546e-05	-1.07666e-10	-0.732211
105582662	chr14:105582662:G:A	1.42267e-05	-1.07666e-10	-1.24075	2.22808e-05	-1.07666e-10	-1.2081	2.27835e-05	-1.07666e-10	-1.21587
105582672	chr14:105582672:T:A	2.04989e-05	-1.07666e-10	-0.8755	3.28221e-05	-1.07666e-10	-0.820723	3.24396e-05	-1.07666e-10	-0.862524
105582700	chr14:105582700:A:G	2.13291e-05	-1.07666e-10	-0.835799	2.53826e-05	-1.07666e-10	-1.07776	2.97049e-05	-1.07666e-10	-0.950591
105583524	chr14:105583524:G:T	1.12189e-05	-1.47828	-3.65436e-10	1.6434e-05	-1.51247	-3.65436e-10	1.71753e-05	-1.49843	-3.65436e-10
105584322	chr14:105584322:C:G	2.22201e-05	-1.07666e-10	-0.794875	3.41681e-05	-1.07666e-10	-0.780533	3.66367e-05	-1.07666e-10	-0.740853
105584385	chr14:105584385:C:G	5.46557e-05	-1.07666e-10	0.105181	8.72363e-05	-1.07666e-10	0.156796	9.26163e-05	-1.07666e-10	0.186563
105585086	chr14:105585086:C:T	4.63029e-05	-1.07666e-10	-0.0606687	5.81121e-05	-1.07666e-10	-0.24945	6.02423e-05	-1.07666e-10	-0.243527
105585249	chr14:105585249:G:T	4.09331e-05	-1.07666e-10	-0.183935	3.68875e-05	-1.07666e-10	-0.703952	4.27362e-05	-1.07666e-10	-0.586857
105585497	chr14:105585497:C:T	0.000158649	-1.07666e-10	1.17082	0.000200207	-1.07666e-10	0.987528	0.000198066	-1.07666e-10	0.946698
105585906	chr14:105585906:T:C	3.9576e-06	-1.40404	-1.11619	6.70985e-06	-1.37297	-1.03527	6.87516e-06	-1.38647	-1.02752
105585928	chr14:105585928:T:C	4.40714e-06	-1.32442	-1.08823	7.55017e-06	-1.28677	-1.00349	7.74054e-06	-1.30042	-0.995013
105586035	chr14:105586035:T:A	0.000173621	-1.07666e-10	1.261	0.000218234	-1.07666e-10	1.07374	0.000215701	-1.07666e-10	1.03199
105586341	chr14:105586341:C:T	9.79436e-06	-1.05987	-0.554193	1.14184e-05	-1.09206	-0.784536	1.25455e-05	-1.07282	-0.739723
105586498	chr14:105586498:A:G	1.27977e-05	-1.34661	-3.65436e-10	2.01401e-05	-1.30911	-3.65436e-10	2.04698e-05	-1.32295	-3.65436e-10
105587093	chr14:105587093:A:G	1.84267e-05	-0.982075	-3.65436e-10	3.094e-05	-0.879773	-3.65436e-10	3.19627e-05	-0.877333	-3.65436e-10
105587117	chr14:105587117:T:C	1.04331e-05	-1.55089	-3.65436e-10	1.5905e-05	-1.54519	-3.65436e-10	1.63872e-05	-1.5454	-3.65436e-10
105587124	chr14:105587124:T:A	1.05342e-05	-1.54125	-3.65436e-10	1.62181e-05	-1.52569	-3.65436e-10	1.67134e-05	-1.52569	-3.65436e-10
105587529	chr14:105587529:G:A	1.62492e-05	-1.07666e-10	-1.10783	2.25632e-05	-1.07666e-10	-1.1955	2.28579e-05	-1.07666e-10	-1.21261
105587906	chr14:105587906:A:C	1.25647e-05	-1.07666e-10	-1.36498	1.89858e-05	-1.07666e-10	-1.36813	1.97043e-05	-1.07666e-10	-1.36106
105588719	chr14:105588719:G:A	3.8784e-06	-1.45894	-1.08152	6.55576e-06	-1.43349	-0.997985	6.81343e-06	-1.44127	-0.981739
105591378	chr14:105591378:A:G	4.11694e-05	-1.07666e-10	-0.178177	5.31085e-05	-1.07666e-10	-0.339487	5.25265e-05	-1.07666e-10	-0.380585
105591443	chr14:105591443:A:T	1.27323e-05	-1.35173	-3.65436e-10	1.91971e-05	-1.35706	-3.65436e-10	2.00557e-05	-1.34339	-3.65436e-10
105591638	chr14:105591638:A:G	1.42746e-05	-1.23739	-3.65436e-10	2.25798e-05	-1.19477	-3.65436e-10	2.28557e-05	-1.2127	-3.65436e-10
105591921	chr14:105591921:C:T	1.33247e-05	-1.07666e-10	-1.30626	2.0045e-05	-1.07666e-10	-1.31384	2.05712e-05	-1.07666e-10	-1.31801
105592350	chr14:105592350:T:C	1.68277e-05	-1.07666e-10	-1.07284	2.80469e-05	-1.07666e-10	-0.977944	2.90708e-05	-1.07666e-10	-0.972168
105592608	chr14:105592608:G:A	1.76025e-05	-1.02783	-3.65436e-10	2.408e-05	-1.13044	-3.65436e-10	2.58726e-05	-1.08872	-3.65436e-10
105593055	chr14:105593055:T:C	0.000287457	-1.07666e-10	1.7652	0.000358975	-1.07666e-10	1.57143	0.000345413	-1.07666e-10	1.50284
105593138	chr14:105593138:G:A	3.58126e-05	-1.07666e-10	-0.317574	4.67833e-05	-1.07666e-10	-0.466297	4.60525e-05	-1.07666e-10	-0.51212
105595057	chr14:105595057:T:C	1.72356e-05	-1.07666e-10	-1.0489	2.54412e-05	-1.07666e-10	-1.07545	2.57034e-05	-1.07666e-10	-1.09528
105599778	chr14:105599778:G:A	1.26711e-05	-1.07666e-10	-1.35655	1.95739e-05	-1.07666e-10	-1.33763	1.99798e-05	-1.07666e-10	-1.34718
105599811	chr14:105599811:C:T	2.1028e-05	-1.07666e-10	-0.850017	2.52587e-05	-1.07666e-10	-1.08266	2.94525e-05	-1.07666e-10	-0.959124
105599925	chr14:105599925:G:A	5.68148e-05	-1.07666e-10	0.143924	9.1444e-05	-1.07666e-10	0.203903	9.66534e-05	-1.07666e-10	0.22923
105600348	chr14:105600348:C:T	1.43593e-05	-1.23147	-3.65436e-10	2.14819e-05	-1.24461	-3.65436e-10	2.22624e-05	-1.239	-3.65436e-10
105600364	chr14:105600364:G:A	2.35332e-05	-1.07666e-10	-0.737462	4.04268e-05	-1.07666e-10	-0.61233	4.11743e-05	-1.07666e-10	-0.624089
105600369	chr14:105600369:C:T	1.47325e-05	-1.20582	-3.65436e-10	2.46261e-05	-1.10802	-3.65436e-10	2.38625e-05	-1.16959	-3.65436e-10
105601621	chr14:105601621:C:T	2.70986e-05	-1.07666e-10	-0.596393	4.3777e-05	-1.07666e-10	-0.532716	4.63988e-05	-1.07666e-10	-0.504629
105601768	chr14:105601768:C:T	2.67274e-05	-1.07666e-10	-0.610186	4.56778e-05	-1.07666e-10	-0.490212	4.68468e-05	-1.07666e-10	-0.495019
105602050	chr14:105602050:G:A	1.62025e-05	-1.07666e-10	-1.11071	2.41129e-05	-1.07666e-10	-1.12908	2.46879e-05	-1.07666e-10	-1.13559
105602051	chr14:105602051:G:C	1.62385e-05	-1.07666e-10	-1.10849	2.41647e-05	-1.07666e-10	-1.12693	2.47404e-05	-1.07666e-10	-1.13347
105602276	chr14:105602276:C:T	2.50276e-05	-1.07666e-10	-0.675896	2.87998e-05	-1.07666e-10	-0.951456	3.4252e-05	-1.07666e-10	-0.808159
105602366	chr14:105602366:C:T	2.65772e-05	-1.07666e-10	-0.61582	4.28817e-05	-1.07666e-10	-0.55338	4.53418e-05	-1.07666e-10	-0.527672
105602587	chr14:105602587:A:G	1.63448e-05	-1.07666e-10	-1.10196	2.27758e-05	-1.07666e-10	-1.18613	2.31225e-05	-1.07666e-10	-1.2011
105602654	chr14:105602654:G:A	0.000362157	-1.07666e-10	1.9962	0.000472252	-1.07666e-10	1.84569	0.000432215	-1.07666e-10	1.72702
105602943	chr14:105602943:A:C	8.68324e-05	-1.07666e-10	0.568106	0.000124991	-1.07666e-10	0.51642	0.000124535	-1.07666e-10	0.482684
105603009	chr14:105603009:A:G	1.85882e-05	-1.07666e-10	-0.973348	2.53972e-05	-1.07666e-10	-1.07719	2.56839e-05	-1.07666e-10	-1.09604
105603605	chr14:105603605:C:A	1.07202e-05	-1.52374	-3.65436e-10	1.67308e-05	-1.49457	-3.65436e-10	1.70924e-05	-1.50327	-3.65436e-10
105604988	chr14:105604988:T:A	1.37389e-05	-1.07666e-10	-1.27564	2.24626e-05	-1.07666e-10	-1.19997	2.30871e-05	-1.07666e-10	-1.20263
105605081	chr14:105605081:C:T	0.000116197	0.859412	-3.65436e-10	0.000210478	1.03756	-3.65436e-10	0.000174589	0.820533	-3.65436e-10
105605208	chr14:105605208:G:A	2.12294e-05	-1.07666e-10	-0.840486	2.87355e-05	-1.07666e-10	-0.953692	2.91306e-05	-1.07666e-10	-0.970112
105605233	chr14:105605233:C:T	3.27229e-05	-1.07666e-10	-0.407799	5.80865e-05	-1.07666e-10	-0.24989	5.71884e-05	-1.07666e-10	-0.295551
105605317	chr14:105605317:T:C	2.07383e-05	-1.07666e-10	-0.863893	2.80997e-05	-1.07666e-10	-0.976065	2.84351e-05	-1.07666e-10	-0.994277
105605363	chr14:105605363:C:G	0.000338973	1.93005	-3.65436e-10	0.000518039	1.93823	-3.65436e-10	0.000517669	1.90743	-3.65436e-10
105605402	chr14:105605402:C:T	1.69995e-05	-1.07666e-10	-1.06269	2.78286e-05	-1.07666e-10	-0.985761	2.82859e-05	-1.07666e-10	-0.999537
105605707	chr14:105605707:G:A	4.35117e-06	-1.43963	-0.985798	5.24033e-06	-1.4278	-1.22764	5.76252e-06	-1.42078	-1.16975
105605843	chr14:105605843:C:T	1.66462e-05	-1.07666e-10	-1.08369	2.47477e-05	-1.07666e-10	-1.10309	2.53296e-05	-1.07666e-10	-1.10993
105605862	chr14:105605862:C:T	1.26929e-05	-1.07666e-10	-1.35483	1.90518e-05	-1.07666e-10	-1.36466	1.97413e-05	-1.07666e-10	-1.35919
105605891	chr14:105605891:G:C	6.92436e-05	-1.07666e-10	0.341757	0.000117138	-1.07666e-10	0.451527	0.000118157	-1.07666e-10	0.430115
105605979	chr14:105605979:A:G	6.51242e-06	-1.13228	-0.889877	7.65509e-06	-1.11039	-1.16606	8.5698e-06	-1.09704	-1.09662
105606133	chr14:105606133:G:A	4.50097e-06	-1.44021	-0.95137	5.35033e-06	-1.42853	-1.20613	5.90835e-06	-1.42151	-1.14403
105606824	chr14:105606824:C:T	4.74622e-06	-1.38172	-0.956807	5.66745e-06	-1.36791	-1.20918	6.26563e-06	-1.35915	-1.14767
105606916	chr14:105606916:C:T	4.05492e-05	-1.07666e-10	-0.193358	7.31656e-05	-1.07666e-10	-0.0190986	7.18227e-05	-1.07666e-10	-0.0677023
105606967	chr14:105606967:C:T	0.000219871	-1.07666e-10	1.49717	0.000285742	-1.07666e-10	1.34327	0.000266717	-1.07666e-10	1.24428
105607047	chr14:105607047:C:G	5.80253e-05	-1.07666e-10	0.165006	9.34965e-05	-1.07666e-10	0.2261	9.87657e-05	-1.07666e-10	0.250848
105608575	chr14:105608575:C:G	1.43155e-05	-1.07666e-10	-1.23453	2.09908e-05	-1.07666e-10	-1.26774	2.21291e-05	-1.07666e-10	-1.24501
105611194	chr14:105611194:A:G	6.58638e-06	-1.15184	-0.85903	7.65436e-06	-1.12976	-1.14679	8.58557e-06	-1.11682	-1.075
105611873	chr14:105611873:C:G	5.3867e-05	-1.07666e-10	0.0906439	8.66285e-05	-1.07666e-10	0.149805	9.13897e-05	-1.07666e-10	0.173231
105612084	chr14:105612084:A:G	1.25607e-05	-1.07666e-10	-1.3653	1.88964e-05	-1.07666e-10	-1.37285	1.95413e-05	-1.07666e-10	-1.36937
105612131	chr14:105612131:CT:C	0.000108579	-1.52038	2.31199	8.01889e-05	-1.52104	1.5936	0.000101608	-1.51431	1.79353
105612371	chr14:105612371:T:TAC	1.49414e-05	-1.07666e-10	-1.19174	2.16193e-05	-1.07666e-10	-1.23824	2.28319e-05	-1.07666e-10	-1.21374
105612853	chr14:105612853:A:C	1.67922e-05	-1.07666e-10	-1.07496	2.61062e-05	-1.07666e-10	-1.04965	2.67423e-05	-1.07666e-10	-1.05566
105612862	chr14:105612862:A:G	1.34924e-05	-1.07666e-10	-1.29374	2.12285e-05	-1.07666e-10	-1.25648	2.15526e-05	-1.07666e-10	-1.2714
105612939	chr14:105612939:T:A	4.53343e-05	-1.07666e-10	-0.081809	3.53275e-05	-1.07666e-10	-0.747163	4.02532e-05	-1.07666e-10	-0.646713
105613818	chr14:105613818:A:G	1.39251e-05	-1.07666e-10	-1.26218	1.92537e-05	-1.07666e-10	-1.35412	1.97831e-05	-1.07666e-10	-1.35707
105613853	chr14:105613853:G:A	9.71047e-05	-1.07666e-10	0.679916	0.000119267	-1.07666e-10	0.469541	0.000115125	-1.07666e-10	0.40412
105614164	chr14:105614164:A:T	1.59924e-05	-1.07666e-10	-1.12376	2.11517e-05	-1.07666e-10	-1.2601	2.35183e-05	-1.07666e-10	-1.18412
105614197	chr14:105614197:C:T	1.30928e-05	-1.07666e-10	-1.32381	2.0192e-05	-1.07666e-10	-1.30654	2.06286e-05	-1.07666e-10	-1.31522
105614352	chr14:105614352:A:G	5.39066e-05	-1.07666e-10	0.0913801	3.95278e-05	-1.07666e-10	-0.63482	4.55288e-05	-1.07666e-10	-0.523558
105615924	chr14:105615924:TTC:T	1.49636e-05	-1.07666e-10	-1.19025	2.36054e-05	-1.07666e-10	-1.15035	2.38114e-05	-1.07666e-10	-1.17174
105616123	chr14:105616123:C:T	3.15777e-06	-1.55027	-1.19574	5.42112e-06	-1.54113	-1.08039	5.53143e-06	-1.5456	-1.08586
105616194	chr14:105616194:C:T	3.37297e-06	-1.52328	-1.1568	5.69489e-06	-1.542	-1.03025	5.86133e-06	-1.53669	-1.03684
105616293	chr14:105616293:T:A	2.10068e-05	-1.07666e-10	-0.851027	3.37047e-05	-1.07666e-10	-0.794186	3.49578e-05	-1.07666e-10	-0.78776
105616315	chr14:105616315:A:G	2.35704e-05	-1.07666e-10	-0.735882	3.80405e-05	-1.07666e-10	-0.673172	3.94639e-05	-1.07666e-10	-0.666515
105616335	chr14:105616335:C:A	2.21603e-05	-1.07666e-10	-0.797573	3.56116e-05	-1.07666e-10	-0.739152	3.69545e-05	-1.07666e-10	-0.732215
105616343	chr14:105616343:T:A	2.23326e-05	-1.07666e-10	-0.789827	3.59023e-05	-1.07666e-10	-0.731023	3.72578e-05	-1.07666e-10	-0.724042
105616707	chr14:105616707:T:C	3.78544e-06	-1.52644	-1.03827	6.57686e-06	-1.54417	-0.884097	6.75355e-06	-1.53865	-0.893183
105616973	chr14:105616973:C:T	3.63249e-06	-1.54318	-1.06277	6.34309e-06	-1.55083	-0.91363	6.49211e-06	-1.5491	-0.922214
105617066	chr14:105617066:C:T	4.87921e-06	-1.19332	-1.11757	8.65232e-06	-1.30982	-0.844175	9.19823e-06	-1.23746	-0.885436
105617084	chr14:105617084:A:G	1.65422e-05	-1.07666e-10	-1.08996	2.89266e-05	-1.07666e-10	-0.947063	2.95709e-05	-1.07666e-10	-0.955112
105617324	chr14:105617324:G:A	1.84191e-05	-1.07666e-10	-0.982483	3.29595e-05	-1.07666e-10	-0.816546	3.36431e-05	-1.07666e-10	-0.826095
105619073	chr14:105619073:C:T	7.86006e-05	-1.07666e-10	0.468506	0.000112133	-1.07666e-10	0.407863	0.000113004	-1.07666e-10	0.385518
105619583	chr14:105619583:C:T	3.72726e-06	-1.52107	-1.05913	6.85526e-06	-1.48865	-0.898154	6.84031e-06	-1.50289	-0.916179
105620446	chr14:105620446:C:T	0.000395009	-1.07666e-10	2.08303	0.000519295	-1.07666e-10	1.94065	0.000540734	-1.07666e-10	1.95102
105620602	chr14:105620602:A:G	3.89717e-05	-1.07666e-10	-0.233038	5.66104e-05	-1.07666e-10	-0.275632	5.75498e-05	-1.07666e-10	-0.289252
105620636	chr14:105620636:G:A	3.20238e-06	-1.36046	-1.37151	5.4285e-06	-1.27908	-1.34108	5.25917e-06	-1.31894	-1.36299
105621567	chr14:105621567:G:A	3.35643e-06	-1.42767	-1.25733	5.74319e-06	-1.37938	-1.18443	5.59789e-06	-1.41174	-1.20777
105621595	chr14:105621595:A:G	2.57071e-05	-1.07666e-10	-0.649108	2.91914e-05	-1.07666e-10	-0.937949	3.47833e-05	-1.07666e-10	-0.792765
105621686	chr14:105621686:T:C	1.28303e-05	-1.07666e-10	-1.34407	1.9016e-05	-1.07666e-10	-1.36654	1.94612e-05	-1.07666e-10	-1.37348
105623424	chr14:105623424:C:A	2.41175e-05	-1.07666e-10	-0.712935	2.78025e-05	-1.07666e-10	-0.9867	3.28748e-05	-1.07666e-10	-0.849195
105623476	chr14:105623476:C:T	1.30187e-05	-1.07666e-10	-1.32948	2.02993e-05	-1.07666e-10	-1.30124	2.06688e-05	-1.07666e-10	-1.31328
105624445	chr14:105624445:C:T	1.25991e-05	-1.07666e-10	-1.36225	1.89603e-05	-1.07666e-10	-1.36948	1.9608e-05	-1.07666e-10	-1.36596
105624746	chr14:105624746:C:T	3.54017e-05	-1.07666e-10	-0.329114	5.13724e-05	-1.07666e-10	-0.372723	5.22005e-05	-1.07666e-10	-0.38681
105624944	chr14:105624944:T:G	1.39124e-05	-1.07666e-10	-1.26309	2.20023e-05	-1.07666e-10	-1.22068	2.22885e-05	-1.07666e-10	-1.23783
105624995	chr14:105624995:C:T	1.37635e-05	-1.07666e-10	-1.27386	2.1746e-05	-1.07666e-10	-1.23239	2.20296e-05	-1.07666e-10	-1.24951
105625248	chr14:105625248:T:C	7.83746e-06	-0.467271	-1.36969	1.25132e-05	-0.420377	-1.36466	1.24926e-05	-0.450877	-1.36589
105625325	chr14:105625325:G:A	1.79326e-05	-1.07666e-10	-1.00925	2.70592e-05	-1.07666e-10	-1.0138	2.76115e-05	-1.07666e-10	-1.02367
105625335	chr14:105625335:T:C	1.33277e-05	-1.07666e-10	-1.30603	1.98855e-05	-1.07666e-10	-1.32183	2.04774e-05	-1.07666e-10	-1.32258
105625666	chr14:105625666:C:A	3.94676e-06	-1.52423	-0.998745	5.08817e-06	-1.46847	-1.21644	5.30551e-06	-1.49949	-1.17366
105625683	chr14:105625683:G:A	2.04849e-05	-1.07666e-10	-0.876183	2.46439e-05	-1.07666e-10	-1.10729	2.84598e-05	-1.07666e-10	-0.993409
105625914	chr14:105625914:G:T	2.75753e-05	-1.07666e-10	-0.578954	4.03123e-05	-1.07666e-10	-0.615168	4.10802e-05	-1.07666e-10	-0.626375
105626334	chr14:105626334:G:A	2.06548e-05	-0.867924	-3.65436e-10	3.72074e-05	-0.695316	-3.65436e-10	3.57617e-05	-0.765025	-3.65436e-10
105627758	chr14:105627758:C:T	1.07333e-05	-1.52252	-3.65436e-10	1.66256e-05	-1.50088	-3.65436e-10	1.67686e-05	-1.5224	-3.65436e-10
105627781	chr14:105627781:T:C	1.2467e-05	-1.07666e-10	-1.37279	1.88889e-05	-1.07666e-10	-1.37325	1.94625e-05	-1.07666e-10	-1.37341
105628402	chr14:105628402:C:G	6.04611e-06	-1.55081	-0.545648	8.33114e-06	-1.54973	-0.642099	8.32117e-06	-1.55035	-0.672752
105628463	chr14:105628463:C:T	1.4111e-05	-1.24892	-3.65436e-10	2.0426e-05	-1.29502	-3.65436e-10	2.19986e-05	-1.25093	-3.65436e-10
105628508	chr14:105628508:G:A	4.9945e-05	-1.07666e-10	0.0150499	8.0559e-05	-1.07666e-10	0.0771658	8.43852e-05	-1.07666e-10	0.0934898
105628612	chr14:105628612:G:GC	1.60646e-05	-1.07666e-10	-1.11926	2.51684e-05	-1.07666e-10	-1.08624	2.57701e-05	-1.07666e-10	-1.09269
105628641	chr14:105628641:G:A	2.74389e-05	-1.07666e-10	-0.583912	3.75917e-05	-1.07666e-10	-0.685041	3.80944e-05	-1.07666e-10	-0.701835
105628738	chr14:105628738:C:T	4.47808e-05	-1.07666e-10	-0.0940945	6.14768e-05	-1.07666e-10	-0.193165	6.00396e-05	-1.07666e-10	-0.246898
105629154	chr14:105629154:C:T	2.49044e-05	-1.07666e-10	-0.680829	4.09251e-05	-1.07666e-10	-0.600079	4.01759e-05	-1.07666e-10	-0.648635
105629383	chr14:105629383:G:T	3.29735e-06	-1.54289	-1.15986	5.85262e-06	-1.50452	-1.04041	5.4469e-06	-1.52947	-1.11738
105629471	chr14:105629471:C:CCTT	1.27332e-05	-1.07666e-10	-1.35166	2.24454e-05	-1.07666e-10	-1.20074	2.15997e-05	-1.07666e-10	-1.26922
105629905	chr14:105629905:C:T	2.18517e-05	-1.07666e-10	-0.811595	3.5712e-05	-1.07666e-10	-0.736338	3.51802e-05	-1.07666e-10	-0.78142
105630063	chr14:105630063:C:T	5.84476e-06	-1.46908	-0.661248	7.74054e-06	-1.48457	-0.780779	7.77175e-06	-1.46633	-0.825081
105630088	chr14:105630088:T:C	5.45462e-06	-0.892568	-1.30684	7.56272e-06	-0.955832	-1.33276	8.22279e-06	-0.900258	-1.33473
105630401	chr14:105630401:G:A	1.75554e-05	-1.07666e-10	-1.03051	2.67187e-05	-1.07666e-10	-1.02646	2.76949e-05	-1.07666e-10	-1.02065
105630644	chr14:105630644:T:A	4.62935e-06	-1.54748	-0.815982	5.05254e-06	-1.52604	-1.16589	5.33159e-06	-1.54115	-1.1271
105631332	chr14:105631332:C:G	1.3284e-05	-1.07666e-10	-1.30931	2.00797e-05	-1.07666e-10	-1.31211	2.05471e-05	-1.07666e-10	-1.31918
105631586	chr14:105631586:G:A	5.91861e-05	-1.07666e-10	0.184813	8.12788e-05	-1.07666e-10	0.0860614	7.81092e-05	-1.07666e-10	0.016205
105631676	chr14:105631676:T:C	4.07072e-06	-1.53638	-0.95567	4.87066e-06	-1.50256	-1.22603	5.01852e-06	-1.52521	-1.20355
105632009	chr14:105632009:G:A	1.24793e-05	-1.07666e-10	-1.3718	2.06754e-05	-1.07666e-10	-1.28288	2.03776e-05	-1.07666e-10	-1.32746
105632063	chr14:105632063:T:A	4.07404e-06	-1.54796	-0.943281	4.68401e-06	-1.52741	-1.24026	4.90796e-06	-1.54189	-1.20916
105632083	chr14:105632083:G:A	3.53992e-06	-1.5499	-1.08187	4.33656e-06	-1.5334	-1.31135	4.51296e-06	-1.54555	-1.2894
105632143	chr14:105632143:A:G	5.97676e-05	-1.07666e-10	0.19459	8.21621e-05	-1.07666e-10	0.0968696	7.89e-05	-1.07666e-10	0.0262786
105632293	chr14:105632293:C:G	1.99212e-05	-1.07666e-10	-0.904089	2.41146e-05	-1.07666e-10	-1.12901	2.78015e-05	-1.07666e-10	-1.01681
105632876	chr14:105632876:T:TA	1.1333e-05	-1.46815	-3.65436e-10	1.67898e-05	-1.49105	-3.65436e-10	1.76589e-05	-1.47066	-3.65436e-10
105633290	chr14:105633290:T:C	1.24643e-05	-1.07666e-10	-1.37301	2.04487e-05	-1.07666e-10	-1.2939	2.02133e-05	-1.07666e-10	-1.33556
105633493	chr14:105633493:T:C	4.83225e-06	-1.54767	-0.772893	5.18758e-06	-1.52669	-1.13887	5.49055e-06	-1.5415	-1.09738
105635647	chr14:105635647:T:A	1.77554e-05	-1.07666e-10	-1.01918	2.80591e-05	-1.07666e-10	-0.97751	2.82823e-05	-1.07666e-10	-0.999667
105635744	chr14:105635744:T:G	2.6812e-05	-1.07666e-10	-0.607024	4.23482e-05	-1.07666e-10	-0.565898	4.32521e-05	-1.07666e-10	-0.574856
105635751	chr14:105635751:G:A	2.72793e-05	-1.07666e-10	-0.589746	4.31151e-05	-1.07666e-10	-0.547951	4.40483e-05	-1.07666e-10	-0.556616
105636537	chr14:105636537:G:A	2.24664e-05	-1.07666e-10	-0.783852	2.7674e-05	-1.07666e-10	-0.991331	3.21726e-05	-1.07666e-10	-0.870786
105637187	chr14:105637187:A:C	2.35291e-05	-1.07666e-10	-0.737637	3.39796e-05	-1.07666e-10	-0.786065	3.32489e-05	-1.07666e-10	-0.837881
105637257	chr14:105637257:C:T	2.12185e-05	-1.07666e-10	-0.841002	3.32927e-05	-1.07666e-10	-0.806487	3.39606e-05	-1.07666e-10	-0.816702
105640475	chr14:105640475:GA:G	6.07048e-06	-0.732699	-1.35974	8.1226e-06	-0.844247	-1.37293	8.65583e-06	-0.810219	-1.37345
105640479	chr14:105640479:G:C	6.60855e-06	-0.644998	-1.36251	8.81952e-06	-0.762676	-1.37218	9.41314e-06	-0.726643	-1.37315
105640589	chr14:105640589:C:T	2.92417e-05	-1.07666e-10	-0.520278	3.21622e-05	-1.07666e-10	-0.841032	3.70185e-05	-1.07666e-10	-0.730485
105640647	chr14:105640647:A:G	1.55257e-05	-1.28236	0.128978	2.10291e-05	-1.30853	0.0426158	2.08119e-05	-1.28754	-0.0188402
105640734	chr14:105640734:T:C	3.07112e-06	-1.54992	-1.22391	5.28427e-06	-1.53867	-1.10842	5.365e-06	-1.54423	-1.11777
105641184	chr14:105641184:G:C	1.10682e-05	-1.4918	-3.65436e-10	1.64223e-05	-1.51318	-3.65436e-10	1.72143e-05	-1.49616	-3.65436e-10
105641344	chr14:105641344:A:C	1.04349e-05	-1.55072	-3.65436e-10	1.59086e-05	-1.54497	-3.65436e-10	1.62998e-05	-1.55075	-3.65436e-10
105641637	chr14:105641637:A:G	4.04532e-05	-1.07666e-10	-0.195728	7.41786e-05	-1.07666e-10	-0.00534792	7.70576e-05	-1.07666e-10	0.00265129
105641644	chr14:105641644:C:T	2.64499e-06	-1.55073	-1.37248	4.31268e-06	-1.54145	-1.30882	4.30237e-06	-1.54952	-1.33321
105642095	chr14:105642095:A:G	1.2463e-05	-1.07666e-10	-1.37311	1.8935e-05	-1.07666e-10	-1.37081	1.94974e-05	-1.07666e-10	-1.37162
105642312	chr14:105642312:A:AC	3.14935e-05	-0.446093	-3.65436e-10	4.36877e-05	-0.534758	-3.65436e-10	4.63277e-05	-0.506162	-3.65436e-10
105643562	chr14:105643562:G:A	9.18449e-05	-1.07666e-10	0.624228	0.000125129	-1.07666e-10	0.517522	0.000118431	-1.07666e-10	0.432425
105643723	chr14:105643723:G:A	2.85364e-05	-1.07666e-10	-0.544694	3.21306e-05	-1.07666e-10	-0.842015	3.85365e-05	-1.07666e-10	-0.690296
105643800	chr14:105643800:C:T	5.07394e-06	-1.54873	-0.72303	5.2248e-06	-1.54875	-1.10966	5.61574e-06	-1.55101	-1.06532
105643993	chr14:105643993:T:C	3.35159e-06	-1.54788	-1.13856	5.8329e-06	-1.55069	-0.99762	5.94019e-06	-1.55103	-1.00913
105644354	chr14:105644354:C:T	1.30584e-05	-1.07666e-10	-1.32644	2.05182e-05	-1.07666e-10	-1.29051	2.08412e-05	-1.07666e-10	-1.30497
105644873	chr14:105644873:T:C	1.25068e-05	-1.07666e-10	-1.3696	1.95389e-05	-1.07666e-10	-1.33942	1.96892e-05	-1.07666e-10	-1.36183
105646728	chr14:105646728:C:T	1.52891e-05	-1.07666e-10	-1.16873	1.99232e-05	-1.07666e-10	-1.31994	2.10867e-05	-1.07666e-10	-1.29326
105647030	chr14:105647030:G:A	4.93897e-06	-1.55101	-0.747704	5.15771e-06	-1.54338	-1.12795	5.51138e-06	-1.5502	-1.08488
105647552	chr14:105647552:G:A	8.63154e-05	-1.07666e-10	0.562135	0.000140052	-1.07666e-10	0.630192	0.000148177	-1.07666e-10	0.656503
105647778	chr14:105647778:C:G	1.27599e-05	-1.07666e-10	-1.34957	1.9501e-05	-1.07666e-10	-1.34136	2.00856e-05	-1.07666e-10	-1.3419
105647994	chr14:105647994:C:T	1.77484e-05	-1.07666e-10	-1.01958	2.73007e-05	-1.07666e-10	-1.00491	2.88779e-05	-1.07666e-10	-0.978827
105648258	chr14:105648258:C:T	1.50264e-05	-1.07666e-10	-1.18606	2.3673e-05	-1.07666e-10	-1.14749	2.39449e-05	-1.07666e-10	-1.16615
105648340	chr14:105648340:C:G	7.60567e-06	-0.500267	-1.36671	1.01665e-05	-0.623015	-1.36971	1.0868e-05	-0.584494	-1.37159
105648724	chr14:105648724:C:T	0.000119879	-1.07666e-10	0.89061	0.000162126	-1.07666e-10	0.776548	0.00015233	-1.07666e-10	0.684145
105648738	chr14:105648738:C:G	2.93853e-06	-1.44771	-1.37026	4.34005e-06	-1.4705	-1.37344	4.56434e-06	-1.45016	-1.37347
105648890	chr14:105648890:G:A	2.89139e-05	-1.07666e-10	-0.531551	4.22424e-05	-1.07666e-10	-0.568399	4.30075e-05	-1.07666e-10	-0.580528
105649195	chr14:105649195:A:G	1.25408e-05	-1.07666e-10	-1.36689	2.12768e-05	-1.07666e-10	-1.25421	2.07757e-05	-1.07666e-10	-1.30812
105649372	chr14:105649372:A:T	1.30443e-05	-1.07666e-10	-1.32752	1.96352e-05	-1.07666e-10	-1.3345	2.05419e-05	-1.07666e-10	-1.31944
105650533	chr14:105650533:T:C	2.91451e-05	-1.07666e-10	-0.523588	4.69533e-05	-1.07666e-10	-0.46267	4.75998e-05	-1.07666e-10	-0.479073
105650594	chr14:105650594:C:T	2.34123e-05	-1.07666e-10	-0.742611	3.80156e-05	-1.07666e-10	-0.673828	3.82847e-05	-1.07666e-10	-0.696851
105650718	chr14:105650718:A:G	3.68331e-06	-1.45652	-1.13554	7.30734e-06	-1.49962	-0.823328	7.2937e-06	-1.46483	-0.890057
105652176	chr14:105652176:C:T	1.5417e-05	-1.07666e-10	-1.1604	2.44703e-05	-1.07666e-10	-1.11436	2.48639e-05	-1.07666e-10	-1.12848
105652232	chr14:105652232:C:G	2.78239e-06	-1.52659	-1.34597	4.29324e-06	-1.48634	-1.36844	4.32561e-06	-1.50389	-1.37346
105652366	chr14:105652366:G:A	3.00771e-06	-1.45156	-1.34313	4.14909e-06	-1.51566	-1.37327	4.433e-06	-1.48202	-1.3708
105652419	chr14:105652419:C:G	3.20265e-06	-1.54773	-1.18417	5.47291e-06	-1.53449	-1.07753	5.60844e-06	-1.5397	-1.07793
105652610	chr14:105652610:C:T	2.75643e-06	-1.54417	-1.33776	4.14525e-06	-1.51869	-1.37118	4.21504e-06	-1.53054	-1.37271
105652789	chr14:105652789:A:G	1.24706e-05	-1.07666e-10	-1.3725	1.92603e-05	-1.07666e-10	-1.35378	1.96499e-05	-1.07666e-10	-1.36383
105652892	chr14:105652892:C:T	3.25506e-06	-1.43928	-1.27638	4.27879e-06	-1.50811	-1.35004	4.632e-06	-1.47149	-1.33742
105653668	chr14:105653668:G:A	1.57659e-05	-1.07666e-10	-1.13802	2.47253e-05	-1.07666e-10	-1.104	2.53441e-05	-1.07666e-10	-1.10936
105653727	chr14:105653727:T:G	9.07341e-05	-1.07666e-10	0.612059	0.000123327	-1.07666e-10	0.503012	0.000116636	-1.07666e-10	0.417158
105653780	chr14:105653780:G:A	4.0813e-05	-1.07666e-10	-0.186872	5.56104e-05	-1.07666e-10	-0.293455	5.4403e-05	-1.07666e-10	-0.345483
105653958	chr14:105653958:CAAGT:C	3.48593e-05	-1.07666e-10	-0.344553	5.41972e-05	-1.07666e-10	-0.319195	5.62273e-05	-1.07666e-10	-0.312501
105654767	chr14:105654767:CAGTT:C	3.04462e-05	-0.479911	-3.65436e-10	5.37455e-05	-0.327564	-3.65436e-10	5.4013e-05	-0.352678	-3.65436e-10
105656031	chr14:105656031:A:C	1.29168e-05	-1.07666e-10	-1.33734	1.88969e-05	-1.07666e-10	-1.37283	1.95374e-05	-1.07666e-10	-1.36957
105656643	chr14:105656643:C:G	8.66625e-06	-1.4276	-0.308836	8.94333e-06	-1.4852	-0.635715	1.01852e-05	-1.44846	-0.572502
105656735	chr14:105656735:C:T	8.1026e-05	-1.07666e-10	0.498897	0.000131328	-1.07666e-10	0.565875	0.000138906	-1.07666e-10	0.591893
105657192	chr14:105657192:G:A	2.10285e-05	-1.07666e-10	-0.849993	3.04912e-05	-1.07666e-10	-0.894388	3.09738e-05	-1.07666e-10	-0.908762
105657421	chr14:105657421:C:T	1.53357e-05	-1.07666e-10	-1.16569	2.44064e-05	-1.07666e-10	-1.11698	2.44867e-05	-1.07666e-10	-1.14377
105657435	chr14:105657435:G:T	1.29675e-05	-1.07666e-10	-1.33343	1.92702e-05	-1.07666e-10	-1.35326	2.01074e-05	-1.07666e-10	-1.34082
105657511	chr14:105657511:C:T	1.12126e-05	-0.538198	-0.940639	2.82746e-05	-0.378062	-0.5918	2.39537e-05	-0.503232	-0.662546
105657542	chr14:105657542:CA:C	3.12673e-06	-1.45744	-1.29845	4.18511e-06	-1.51813	-1.36216	4.49707e-06	-1.48677	-1.35171
105657594	chr14:105657594:T:C	5.17235e-05	-1.07666e-10	0.0500381	7.44954e-05	-1.07666e-10	-0.00108722	7.62243e-05	-1.07666e-10	-0.00822242
105658667	chr14:105658667:G:A	2.86816e-06	-1.49253	-1.34967	4.0572e-06	-1.5379	-1.37343	4.28068e-06	-1.51517	-1.37262
105659696	chr14:105659696:G:C	2.8399e-06	-1.54458	-1.30752	4.13517e-06	-1.51919	-1.3731	4.2477e-06	-1.53099	-1.36453
105659929	chr14:105659929:A:G	2.84775e-06	-1.54568	-1.30366	4.12689e-06	-1.52154	-1.37276	4.2456e-06	-1.53292	-1.36309
105660219	chr14:105660219:A:C	6.03354e-06	-1.51069	-0.587847	5.82071e-06	-1.49768	-1.05272	6.38535e-06	-1.49423	-0.99367
105660391	chr14:105660391:G:A	2.99751e-06	-1.49828	-1.29981	5.41411e-06	-1.53066	-1.09216	5.48919e-06	-1.503	-1.13612
105660736	chr14:105660736:G:A	1.30564e-05	-1.07666e-10	-1.32659	2.03795e-05	-1.07666e-10	-1.2973	2.07494e-05	-1.07666e-10	-1.30939
105660812	chr14:105660812:G:A	0.000177819	-1.07666e-10	1.28489	0.000235373	-1.07666e-10	1.14935	0.000224469	-1.07666e-10	1.07184
105661180	chr14:105661180:C:T	4.04668e-05	-1.07666e-10	-0.195392	5.51623e-05	-1.07666e-10	-0.301545	5.38059e-05	-1.07666e-10	-0.356518
105661363	chr14:105661363:T:C	7.88963e-06	-0.58576	-1.24456	1.04037e-05	-0.62059	-1.34907	1.10944e-05	-0.613086	-1.32237
105661449	chr14:105661449:G:A	2.3154e-05	-1.50498	0.751271	1.59946e-05	-1.5386	-0.000972211	1.80472e-05	-1.51738	0.0684621
105661460	chr14:105661460:T:A	3.2251e-06	-1.37793	-1.34698	4.35126e-06	-1.4679	-1.37346	4.71148e-06	-1.42009	-1.37181
105661487	chr14:105661487:C:G	3.97024e-05	-1.07666e-10	-0.214461	4.29431e-05	-1.07666e-10	-0.551948	4.73614e-05	-1.07666e-10	-0.484094
105662643	chr14:105662643:C:T	0.000108133	-1.07666e-10	0.787486	0.000146112	-1.07666e-10	0.672551	0.000137457	-1.07666e-10	0.581411
105664520	chr14:105664520:C:G	1.79452e-05	-1.07666e-10	-1.00855	2.80335e-05	-1.07666e-10	-0.978424	2.90101e-05	-1.07666e-10	-0.974259
105666677	chr14:105666677:G:T	7.29354e-05	-1.07666e-10	0.3937	0.000104371	-1.07666e-10	0.336131	0.000106963	-1.07666e-10	0.330581
105666730	chr14:105666730:G:A	1.66419e-05	-1.07666e-10	-1.08395	2.43019e-05	-1.07666e-10	-1.12127	2.48021e-05	-1.07666e-10	-1.13097
105667045	chr14:105667045:T:C	6.1903e-05	-1.07666e-10	0.229696	4.61968e-05	-1.07666e-10	-0.478914	5.21291e-05	-1.07666e-10	-0.388178
105667110	chr14:105667110:T:C	8.0023e-06	-1.21121	-0.604936	1.19295e-05	-1.1863	-0.646507	1.23126e-05	-1.21253	-0.618749
105668237	chr14:105668237:C:T	4.7487e-06	-1.51222	-0.82578	6.16012e-06	-1.52256	-0.971171	6.27215e-06	-1.50946	-0.996328
105668325	chr14:105668325:A:T	1.66057e-05	-1.07666e-10	-1.08613	2.6499e-05	-1.07666e-10	-1.03472	2.68568e-05	-1.07666e-10	-1.05138
105668556	chr14:105668556:C:T	6.03941e-05	0.398066	-0.193048	7.93482e-05	0.491976	-0.429955	7.64722e-05	0.410122	-0.415097
105668591	chr14:105668591:G:A	4.18356e-06	-1.51778	-0.946926	5.65095e-06	-1.5274	-1.0526	5.75603e-06	-1.51576	-1.07589
105668644	chr14:105668644:C:T	2.40861e-05	-1.07666e-10	-0.714237	3.72813e-05	-1.07666e-10	-0.693332	3.967e-05	-1.07666e-10	-0.661306
105668687	chr14:105668687:C:T	3.35753e-06	-1.34376	-1.34091	4.9971e-06	-1.38197	-1.32099	5.33084e-06	-1.35015	-1.31824
105668724	chr14:105668724:C:T	1.67795e-05	-1.07666e-10	-1.07571	2.44969e-05	-1.07666e-10	-1.11328	2.50253e-05	-1.07666e-10	-1.12201
105668734	chr14:105668734:T:C	0.000164405	-1.07666e-10	1.20646	0.000219046	-1.07666e-10	1.07746	0.000202291	-1.07666e-10	0.967804
105668840	chr14:105668840:C:T	2.48274e-05	-1.07666e-10	-0.683928	3.97846e-05	-1.07666e-10	-0.628344	4.04389e-05	-1.07666e-10	-0.642109
105668934	chr14:105668934:G:A	1.98704e-05	-1.43121	0.524571	1.30064e-05	-1.49924	-0.247147	1.52789e-05	-1.44721	-0.168221
105669055	chr14:105669055:T:C	2.89742e-06	-1.52087	-1.31119	4.31201e-06	-1.47705	-1.37337	4.39121e-06	-1.4961	-1.3662
105669176	chr14:105669176:T:C	5.3792e-06	-1.34026	-0.873072	7.10121e-06	-1.36519	-0.986369	7.34648e-06	-1.33507	-1.01261
105669295	chr14:105669295:A:G	2.80035e-06	-1.54942	-1.31671	4.14185e-06	-1.5229	-1.36778	4.21519e-06	-1.54231	-1.36089
105669872	chr14:105669872:G:A	7.3213e-06	-1.50421	-0.400876	9.41536e-06	-1.51557	-0.553915	9.32664e-06	-1.50193	-0.607098
105669973	chr14:105669973:A:G	2.78168e-06	-1.55084	-1.32198	4.10333e-06	-1.53068	-1.36935	4.18832e-06	-1.54637	-1.36323
105670033	chr14:105670033:A:G	2.76643e-06	-1.54939	-1.32892	4.12841e-06	-1.52284	-1.3711	4.19323e-06	-1.54227	-1.36616
105670040	chr14:105670040:C:T	2.72152e-06	-1.55049	-1.3442	4.09703e-06	-1.52817	-1.37339	4.15968e-06	-1.54511	-1.37136
105670047	chr14:105670047:T:C	2.65658e-06	-1.55098	-1.36785	4.11095e-06	-1.53221	-1.36596	4.15339e-06	-1.547	-1.37097
105670137	chr14:105670137:A:T	0.00046539	-1.07666e-10	2.247	0.000593027	-1.07666e-10	2.07342	0.000536554	-1.07666e-10	1.94327
105670268	chr14:105670268:AT:A	1.79945e-05	-1.07666e-10	-1.0058	3.13936e-05	-1.07666e-10	-0.86522	3.22314e-05	-1.07666e-10	-0.868962
105670357	chr14:105670357:CTT:C	1.27625e-05	-1.34936	-3.65436e-10	1.9762e-05	-1.32806	-3.65436e-10	1.99634e-05	-1.348	-3.65436e-10
105670521	chr14:105670521:C:T	1.75978e-05	-1.43035	0.402254	1.18515e-05	-1.49848	-0.340885	1.38766e-05	-1.44639	-0.265309
105670612	chr14:105670612:C:G	2.70782e-06	-1.53142	-1.3683	4.65535e-06	-1.49486	-1.27895	4.526e-06	-1.51153	-1.32054
105670744	chr14:105670744:T:G	2.70594e-06	-1.52712	-1.3733	4.53801e-06	-1.48769	-1.31164	4.44747e-06	-1.50546	-1.34411
105670963	chr14:105670963:A:C	1.72175e-05	-1.07666e-10	-1.04995	2.17784e-05	-1.07666e-10	-1.23091	2.4471e-05	-1.07666e-10	-1.14441
105671114	chr14:105671114:A:C	3.63172e-05	-1.07666e-10	-0.303581	5.65286e-05	-1.07666e-10	-0.277078	5.86499e-05	-1.07666e-10	-0.270316
105674318	chr14:105674318:T:C	6.11133e-06	-1.49198	-0.593747	7.92638e-06	-1.50274	-0.738889	8.02658e-06	-1.48838	-0.770761
105675090	chr14:105675090:G:T	2.94138e-06	-1.53774	-1.27925	5.5906e-06	-1.50673	-1.08401	5.25542e-06	-1.52099	-1.16165
105675250	chr14:105675250:G:A	1.51912e-05	-1.07666e-10	-1.17515	2.55036e-05	-1.07666e-10	-1.07301	2.61931e-05	-1.07666e-10	-1.07641
105675411	chr14:105675411:C:T	2.68056e-05	-1.07666e-10	-0.607262	3.92165e-05	-1.07666e-10	-0.642727	3.99535e-05	-1.07666e-10	-0.654186
105675919	chr14:105675919:T:C	2.87779e-05	-1.07666e-10	-0.536264	4.20186e-05	-1.07666e-10	-0.573712	4.28188e-05	-1.07666e-10	-0.584925
105676047	chr14:105676047:A:G	0.000222942	2.70116	-1.19013	0.000222716	2.36976	-1.27569	0.000281116	2.56352	-1.26666
105676165	chr14:105676165:T:C	2.84565e-06	-1.47749	-1.37259	4.14077e-06	-1.53087	-1.36008	4.35333e-06	-1.50386	-1.3671
105676463	chr14:105676463:C:T	1.97855e-05	-1.29217	0.381246	1.28711e-05	-1.39943	-0.357406	1.55826e-05	-1.31656	-0.279184
105677243	chr14:105677243:T:C	3.07614e-05	-1.07666e-10	-0.469614	4.4862e-05	-1.07666e-10	-0.508232	4.56877e-05	-1.07666e-10	-0.520074
105678347	chr14:105678347:C:T	1.33909e-05	-1.34886	0.0475663	9.64528e-06	-1.43525	-0.61011	1.14018e-05	-1.37392	-0.534208
105679906	chr14:105679906:A:T	1.29994e-05	-1.07666e-10	-1.33097	1.97363e-05	-1.07666e-10	-1.32936	2.04012e-05	-1.07666e-10	-1.32631
105680067	chr14:105680067:G:C	1.59141e-05	-1.07666e-10	-1.12867	2.48343e-05	-1.07666e-10	-1.0996	2.56084e-05	-1.07666e-10	-1.09898
105684454	chr14:105684454:A:C	1.53342e-05	-1.4392	0.273414	1.07529e-05	-1.49574	-0.440909	1.25157e-05	-1.45763	-0.357284
105685189	chr14:105685189:A:G	0.000199689	-1.07666e-10	1.40089	0.00025574	-1.07666e-10	1.23234	0.000237216	-1.07666e-10	1.12707
105685327	chr14:105685327:TAA:T	0.000215414	-1.07666e-10	1.47669	0.000354098	-1.07666e-10	1.55775	0.000379874	-1.07666e-10	1.59794
105685409	chr14:105685409:A:G	1.5922e-05	-1.07666e-10	-1.12817	2.42283e-05	-1.07666e-10	-1.1243	2.59321e-05	-1.07666e-10	-1.08642
105686797	chr14:105686797:A:G	3.2138e-06	-1.54967	-1.17875	6.53543e-06	-1.54896	-0.885621	6.331e-06	-1.55037	-0.946072
105687016	chr14:105687016:G:A	2.29625e-05	-1.07666e-10	-0.762011	3.31029e-05	-1.07666e-10	-0.812203	3.35091e-05	-1.07666e-10	-0.830087
105687484	chr14:105687484:G:A	4.77164e-06	-1.25994	-1.07324	7.45041e-06	-1.30617	-0.997381	7.8965e-06	-1.26882	-1.00667
105687505	chr14:105687505:G:A	2.0083e-05	-1.07666e-10	-0.896	3.25112e-05	-1.07666e-10	-0.83024	3.22275e-05	-1.07666e-10	-0.869081
105687589	chr14:105687589:CTGTA:C	1.09727e-05	-1.50046	-3.65436e-10	1.66691e-05	-1.49827	-3.65436e-10	1.70786e-05	-1.50408	-3.65436e-10
105687766	chr14:105687766:C:T	2.85535e-06	-1.47388	-1.37279	4.24523e-06	-1.49759	-1.36844	4.45082e-06	-1.48003	-1.36879
105687945	chr14:105687945:A:G	1.41578e-05	-1.07666e-10	-1.24561	1.95325e-05	-1.07666e-10	-1.33974	2.08866e-05	-1.07666e-10	-1.30279
105690034	chr14:105690034:A:G	8.21944e-06	-1.04118	-0.748188	1.28421e-05	-1.10546	-0.653635	1.38755e-05	-1.0541	-0.657673
105690048	chr14:105690048:C:G	1.99438e-05	-1.07666e-10	-0.902953	3.23188e-05	-1.07666e-10	-0.836174	3.20254e-05	-1.07666e-10	-0.875374
105690227	chr14:105690227:C:T	1.16311e-05	-1.53177	0.0895803	8.82272e-06	-1.54993	-0.584566	9.95158e-06	-1.53944	-0.504732
105690777	chr14:105690777:C:T	1.88912e-05	-1.07666e-10	-0.957179	3.02659e-05	-1.07666e-10	-0.901804	2.99938e-05	-1.07666e-10	-0.940913
105690988	chr14:105690988:A:C	6.30217e-06	-0.761747	-1.29323	9.01395e-06	-0.848721	-1.26433	9.90448e-06	-0.785286	-1.26363
105691421	chr14:105691421:T:C	1.05218e-05	-1.54243	-3.65436e-10	1.58706e-05	-1.54735	-3.65436e-10	1.6412e-05	-1.54389	-3.65436e-10
105691427	chr14:105691427:C:T	1.65239e-05	-1.09107	-3.65436e-10	2.76865e-05	-0.990879	-3.65436e-10	2.76402e-05	-1.02263	-3.65436e-10
105691880	chr14:105691880:G:A	4.81296e-06	-1.44085	-0.883708	7.40059e-06	-1.50946	-0.8008	7.34452e-06	-1.46971	-0.878235
105691886	chr14:105691886:T:C	4.77852e-06	-1.4425	-0.889244	7.34929e-06	-1.51043	-0.806787	7.29187e-06	-1.47111	-0.884037
105694264	chr14:105694264:CAG:C	9.38828e-06	-1.54665	-0.109764	7.81643e-06	-1.52265	-0.732951	8.52256e-06	-1.54162	-0.657562
105694613	chr14:105694613:GAGAC:G	1.16817e-05	-1.43785	-3.65436e-10	1.73911e-05	-1.45587	-3.65436e-10	1.81626e-05	-1.44254	-3.65436e-10
105694709	chr14:105694709:TAAAG:T	1.46682e-05	-1.07666e-10	-1.21019	2.31086e-05	-1.07666e-10	-1.17162	2.35016e-05	-1.07666e-10	-1.18483
105694897	chr14:105694897:G:C	0.00013134	-1.07666e-10	0.981919	0.000174537	-1.07666e-10	0.850311	0.000164364	-1.07666e-10	0.760182
105695178	chr14:105695178:A:G	1.4044e-05	-1.07666e-10	-1.25368	2.18765e-05	-1.07666e-10	-1.22641	2.22026e-05	-1.07666e-10	-1.24169
105697307	chr14:105697307:G:T	1.4356e-05	-1.07666e-10	-1.2317	2.30025e-05	-1.07666e-10	-1.17622	2.29713e-05	-1.07666e-10	-1.20766
105697511	chr14:105697511:C:T	1.46409e-05	-1.07666e-10	-1.21205	2.12406e-05	-1.07666e-10	-1.25591	2.22768e-05	-1.07666e-10	-1.23836
105698018	chr14:105698018:C:T	3.35135e-06	-1.38156	-1.30495	4.62156e-06	-1.45842	-1.32267	4.86605e-06	-1.41271	-1.3469
105698051	chr14:105698051:G:A	2.79845e-05	-1.07666e-10	-0.564223	4.27512e-05	-1.07666e-10	-0.556427	4.45261e-05	-1.07666e-10	-0.545826
105698231	chr14:105698231:ACTAT:A	9.66981e-06	-1.49197	-0.134894	7.69481e-06	-1.53229	-0.738992	8.72826e-06	-1.50647	-0.668866
105698362	chr14:105698362:T:G	8.71782e-06	-0.52751	-1.20299	1.96026e-05	-0.37003	-0.966134	1.68787e-05	-0.4945	-1.02135
105700901	chr14:105700901:C:T	2.14299e-05	-1.07666e-10	-0.831087	3.4851e-05	-1.07666e-10	-0.760742	3.44793e-05	-1.07666e-10	-0.801542
105700902	chr14:105700902:A:G	1.11582e-05	-1.51088	0.0271878	8.52624e-06	-1.54171	-0.626962	9.658e-06	-1.52273	-0.551388
105700958	chr14:105700958:C:T	1.24549e-05	-1.50859	0.134833	9.29391e-06	-1.5407	-0.541766	1.05557e-05	-1.52116	-0.464074
105701369	chr14:105701369:A:G	3.84753e-06	-1.51313	-1.03531	5.98528e-06	-1.54644	-0.976083	5.91054e-06	-1.52894	-1.03623
105701613	chr14:105701613:G:A	1.25079e-05	-1.07666e-10	-1.36951	1.88981e-05	-1.07666e-10	-1.37276	1.95068e-05	-1.07666e-10	-1.37114
105701984	chr14:105701984:C:CAG	1.71351e-05	-1.07666e-10	-1.05475	2.16397e-05	-1.07666e-10	-1.23729	2.43454e-05	-1.07666e-10	-1.14956
105702719	chr14:105702719:A:G	1.19348e-05	-0.564695	-0.851723	1.07842e-05	-0.665635	-1.2681	1.23127e-05	-0.605916	-1.22535
105704385	chr14:105704385:T:C	1.27334e-05	-1.35165	-3.65436e-10	1.84602e-05	-1.39621	-3.65436e-10	1.97847e-05	-1.35699	-3.65436e-10
105704574	chr14:105704574:C:T	1.14699e-05	-1.50565	0.0495034	1.16435e-05	-1.46304	-0.394037	1.33852e-05	-1.48173	-0.266015
105705364	chr14:105705364:C:A	3.0129e-05	-1.07666e-10	-0.490385	4.86977e-05	-1.07666e-10	-0.426192	4.96067e-05	-1.07666e-10	-0.437776
105706071	chr14:105706071:G:A	5.75245e-05	-1.07666e-10	0.156337	7.4848e-05	-1.07666e-10	0.00363488	7.27682e-05	-1.07666e-10	-0.0546229
105706135	chr14:105706135:C:T	1.41092e-05	-1.07666e-10	-1.24905	2.23262e-05	-1.07666e-10	-1.20606	2.26507e-05	-1.07666e-10	-1.22171
105706273	chr14:105706273:C:T	1.85795e-05	-1.07666e-10	-0.973816	3.21296e-05	-1.07666e-10	-0.842047	3.33512e-05	-1.07666e-10	-0.834809
105706518	chr14:105706518:C:T	1.8481e-05	-1.07666e-10	-0.979132	2.28263e-05	-1.07666e-10	-1.18391	2.60254e-05	-1.07666e-10	-1.08283
105706543	chr14:105706543:G:A	4.21027e-05	-0.225107	0.0693466	2.56984e-05	-0.331667	-0.733729	3.08989e-05	-0.277253	-0.633927
105706569	chr14:105706569:G:C	1.04655e-05	-1.54779	-3.65436e-10	1.58116e-05	-1.55108	-3.65436e-10	1.63297e-05	-1.54892	-3.65436e-10
105707726	chr14:105707726:A:G	8.29112e-06	-0.408516	-1.37217	1.33069e-05	-0.350063	-1.37348	1.29692e-05	-0.406482	-1.37284
105707744	chr14:105707744:C:T	7.4005e-06	-1.09702	-0.79731	8.0934e-06	-1.17577	-1.04501	9.72717e-06	-1.14462	-0.922357
105707786	chr14:105707786:G:A	2.39353e-05	-1.07666e-10	-0.72052	2.76631e-05	-1.07666e-10	-0.991726	3.25972e-05	-1.07666e-10	-0.857676
105707851	chr14:105707851:T:C	1.65516e-05	-1.07666e-10	-1.08939	2.65638e-05	-1.07666e-10	-1.03228	2.65128e-05	-1.07666e-10	-1.06427
105707884	chr14:105707884:G:A	7.29848e-05	0.394378	-3.65436e-10	0.000108269	0.372798	-3.65436e-10	0.000117157	0.421609	-3.65436e-10
105707924	chr14:105707924:C:G	7.88014e-06	-0.73352	-1.09801	9.62042e-06	-0.869726	-1.17821	1.04644e-05	-0.832412	-1.16151
105708068	chr14:105708068:T:C	1.66818e-05	-1.07666e-10	-1.08156	2.73082e-05	-1.07666e-10	-1.00464	2.81652e-05	-1.07666e-10	-1.00382
105708291	chr14:105708291:A:G	3.45815e-06	-1.51788	-1.13726	4.67386e-06	-1.53633	-1.23351	5.03078e-06	-1.51843	-1.2079
105708459	chr14:105708459:C:T	1.48783e-05	-1.07666e-10	-1.19597	2.45152e-05	-1.07666e-10	-1.11253	2.49731e-05	-1.07666e-10	-1.1241
105708594	chr14:105708594:G:A	1.28673e-05	-1.07666e-10	-1.34118	1.99977e-05	-1.07666e-10	-1.31621	2.03718e-05	-1.07666e-10	-1.32775
105708647	chr14:105708647:T:C	1.29283e-05	-1.07666e-10	-1.33645	2.01135e-05	-1.07666e-10	-1.31043	2.04419e-05	-1.07666e-10	-1.32432
105708968	chr14:105708968:G:A	1.48457e-05	-1.07666e-10	-1.19816	2.39252e-05	-1.07666e-10	-1.13689	2.46558e-05	-1.07666e-10	-1.13689
105709100	chr14:105709100:CAG:C	0.000123047	-1.07666e-10	0.916689	0.000160974	-1.07666e-10	0.769419	0.000151088	-1.07666e-10	0.67596
105709265	chr14:105709265:G:A	1.38017e-05	-1.07666e-10	-1.27108	2.24423e-05	-1.07666e-10	-1.20088	2.3291e-05	-1.07666e-10	-1.19384
105709338	chr14:105709338:G:A	4.56165e-06	-1.04175	-1.33643	6.17214e-06	-1.12084	-1.37094	6.45137e-06	-1.10805	-1.36956
105709388	chr14:105709388:G:A	2.06638e-05	-1.07666e-10	-0.867489	2.46927e-05	-1.07666e-10	-1.10531	2.86447e-05	-1.07666e-10	-0.986935
105710007	chr14:105710007:CCAGCT:C	1.3327e-05	-1.30608	-3.65436e-10	2.18462e-05	-1.2278	-3.65436e-10	2.1934e-05	-1.25387	-3.65436e-10
105710033	chr14:105710033:CAGTCCAGCTCAGCCCAGCCT:C	3.65224e-06	-1.40575	-1.19478	5.23741e-06	-1.31884	-1.33716	5.36609e-06	-1.35796	-1.30384
105712414	chr14:105712414:T:A	2.17802e-05	-1.07666e-10	-0.814874	3.20574e-05	-1.07666e-10	-0.844295	3.27907e-05	-1.07666e-10	-0.851757
105712416	chr14:105712416:G:C	1.99393e-05	-1.07666e-10	-0.903182	2.94213e-05	-1.07666e-10	-0.930105	3.01132e-05	-1.07666e-10	-0.93694
105713272	chr14:105713272:C:T	3.07939e-05	-1.07666e-10	-0.468557	4.95114e-05	-1.07666e-10	-0.409622	5.03863e-05	-1.07666e-10	-0.422184
105713759	chr14:105713759:C:CCTT	2.53135e-05	-1.07666e-10	-0.664535	3.60866e-05	-1.07666e-10	-0.725902	3.6526e-05	-1.07666e-10	-0.743878
105713998	chr14:105713998:T:C	2.21961e-05	-1.07666e-10	-0.795958	2.56264e-05	-1.07666e-10	-1.0682	3.00586e-05	-1.07666e-10	-0.938752
105714043	chr14:105714043:G:A	1.54954e-05	-1.07666e-10	-1.15533	2.58991e-05	-1.07666e-10	-1.05761	2.69678e-05	-1.07666e-10	-1.04726
105714100	chr14:105714100:G:A	1.80002e-05	-1.07666e-10	-1.00549	2.90586e-05	-1.07666e-10	-0.942509	2.89038e-05	-1.07666e-10	-0.977931
105717544	chr14:105717544:C:G	2.20882e-05	-1.07666e-10	-0.800828	3.28007e-05	-1.07666e-10	-0.821375	3.30631e-05	-1.07666e-10	-0.843486
105721708	chr14:105721708:C:T	4.74902e-06	-1.18009	-1.15784	6.01073e-06	-1.25406	-1.26422	6.60326e-06	-1.22142	-1.23292
105721761	chr14:105721761:C:T	1.9617e-05	-1.07666e-10	-0.919479	3.13363e-05	-1.07666e-10	-0.867047	3.13727e-05	-1.07666e-10	-0.895965
105721766	chr14:105721766:C:T	4.55831e-06	-1.33552	-1.0434	5.64497e-06	-1.35491	-1.22615	5.99093e-06	-1.36703	-1.18463
105721893	chr14:105721893:C:T	1.24654e-05	-1.07666e-10	-1.37292	1.91373e-05	-1.07666e-10	-1.36018	1.96596e-05	-1.07666e-10	-1.36334
105722522	chr14:105722522:C:T	3.78723e-06	-1.46794	-1.0963	5.39147e-06	-1.45544	-1.17157	5.55387e-06	-1.4751	-1.15231
105722643	chr14:105722643:C:G	1.26097e-05	-1.07666e-10	-1.36141	1.89393e-05	-1.07666e-10	-1.37058	1.9573e-05	-1.07666e-10	-1.36775
105723289	chr14:105723289:A:T	2.06338e-05	-0.868941	-3.65436e-10	3.20603e-05	-0.844205	-3.65436e-10	3.16545e-05	-0.887023	-3.65436e-10
105723808	chr14:105723808:G:A	4.4586e-06	-1.04757	-1.35346	6.46894e-06	-1.14356	-1.30126	6.85974e-06	-1.11863	-1.2976
105723999	chr14:105723999:G:C	2.93108e-05	-1.07666e-10	-0.517917	3.98529e-05	-1.07666e-10	-0.626629	3.91587e-05	-1.07666e-10	-0.67428
105724066	chr14:105724066:C:T	3.97536e-06	-1.4618	-1.05395	5.62239e-06	-1.44918	-1.13589	5.79527e-06	-1.46991	-1.11495
105724104	chr14:105724104:T:C	3.87033e-06	-1.48957	-1.05297	5.46119e-06	-1.47913	-1.13503	5.64967e-06	-1.49631	-1.11399
105724401	chr14:105724401:C:A	4.15787e-06	-1.48989	-0.980982	5.81139e-06	-1.47956	-1.07245	6.02692e-06	-1.49673	-1.04894
105724512	chr14:105724512:T:G	1.11314e-05	-1.4861	-3.65436e-10	1.66099e-05	-1.50183	-3.65436e-10	1.74554e-05	-1.48225	-3.65436e-10
105724570	chr14:105724570:T:C	3.87987e-06	-1.48772	-1.05235	5.47521e-06	-1.4771	-1.1345	5.66213e-06	-1.4946	-1.1135
105724571	chr14:105724571:G:A	4.04535e-06	-1.48549	-1.01281	5.68331e-06	-1.4747	-1.09959	5.88388e-06	-1.4925	-1.07718
105724597	chr14:105724597:T:G	3.94672e-06	-1.46644	-1.05655	5.58217e-06	-1.45409	-1.13815	5.75504e-06	-1.47452	-1.11731
105724910	chr14:105724910:G:C	1.2463e-05	-1.07666e-10	-1.37311	1.89924e-05	-1.07666e-10	-1.36778	1.9517e-05	-1.07666e-10	-1.37062
105725082	chr14:105725082:A:G	4.00177e-06	-1.46429	-1.04484	5.65046e-06	-1.45207	-1.12802	5.82911e-06	-1.47229	-1.10674
105727998	chr14:105727998:T:A	4.01508e-06	-1.49588	-1.00994	5.63202e-06	-1.48451	-1.09885	5.82374e-06	-1.50372	-1.07624
105728124	chr14:105728124:G:A	4.54345e-06	-1.0088	-1.37339	6.27095e-06	-1.11721	-1.35869	6.61061e-06	-1.08952	-1.36371
105728477	chr14:105728477:T:C	4.13185e-06	-1.49955	-0.977598	5.77237e-06	-1.48894	-1.06981	5.98045e-06	-1.50724	-1.04617
105728547	chr14:105728547:G:A	3.37708e-05	-1.07666e-10	-0.376276	5.59548e-05	-1.07666e-10	-0.287279	5.45353e-05	-1.07666e-10	-0.343054
105728603	chr14:105728603:C:T	2.86243e-06	-1.49932	-1.34489	4.30916e-06	-1.48866	-1.36242	4.37812e-06	-1.507	-1.35829
105728607	chr14:105728607:C:T	2.54713e-05	-1.07666e-10	-0.658323	3.43866e-05	-1.07666e-10	-0.774156	3.42208e-05	-1.07666e-10	-0.80907
105728761	chr14:105728761:G:A	3.1569e-05	-0.443698	-3.65436e-10	5.63801e-05	-0.279708	-3.65436e-10	4.95326e-05	-0.439271	-3.65436e-10
105728834	chr14:105728834:C:T	3.03623e-06	-1.42857	-1.35668	4.62549e-06	-1.47466	-1.30559	4.84781e-06	-1.46096	-1.30241
105728863	chr14:105728863:A:G	3.87721e-06	-1.4892	-1.05156	5.47817e-06	-1.4772	-1.13386	5.65045e-06	-1.49733	-1.11284
105729143	chr14:105729143:G:C	2.00407e-05	-1.07666e-10	-0.89811	2.92857e-05	-1.07666e-10	-0.934723	3.00121e-05	-1.07666e-10	-0.940303
105729311	chr14:105729311:C:T	1.04468e-05	-1.54958	-3.65436e-10	1.58721e-05	-1.54726	-3.65436e-10	1.63025e-05	-1.55058	-3.65436e-10
105729346	chr14:105729346:T:A	3.5125e-06	-1.41882	-1.22072	4.64656e-06	-1.43534	-1.34035	4.85717e-06	-1.44672	-1.31472
105729374	chr14:105729374:G:A	1.04618e-05	-1.54814	-3.65436e-10	1.59057e-05	-1.54515	-3.65436e-10	1.63177e-05	-1.54965	-3.65436e-10
105729398	chr14:105729398:T:G	1.05709e-05	-1.53777	-3.65436e-10	1.61161e-05	-1.53201	-3.65436e-10	1.64552e-05	-1.54126	-3.65436e-10
105729400	chr14:105729400:T:C	1.04404e-05	-1.5502	-3.65436e-10	1.58543e-05	-1.54839	-3.65436e-10	1.62968e-05	-1.55093	-3.65436e-10
105729433	chr14:105729433:T:G	1.05238e-05	-1.54223	-3.65436e-10	1.60298e-05	-1.53737	-3.65436e-10	1.6393e-05	-1.54505	-3.65436e-10
105729529	chr14:105729529:G:A	2.37127e-05	-1.07666e-10	-0.729861	3.2385e-05	-1.07666e-10	-0.834129	3.22373e-05	-1.07666e-10	-0.868777
105730071	chr14:105730071:A:G	1.57265e-05	-1.07666e-10	-1.14052	2.29371e-05	-1.07666e-10	-1.17907	2.35584e-05	-1.07666e-10	-1.18242
105730647	chr14:105730647:T:G	3.56407e-06	-1.48071	-1.14426	5.1156e-06	-1.46776	-1.21177	5.24842e-06	-1.4895	-1.19448
105730778	chr14:105730778:G:A	4.08372e-06	-1.4988	-0.990069	5.71749e-06	-1.48772	-1.08058	5.91918e-06	-1.50633	-1.05738
105730895	chr14:105730895:G:C	1.37813e-05	-1.07666e-10	-1.27256	2.32127e-05	-1.07666e-10	-1.16712	2.25433e-05	-1.07666e-10	-1.22646
105731002	chr14:105731002:T:G	3.54995e-06	-1.5049	-1.12404	5.05752e-06	-1.4955	-1.19545	5.21884e-06	-1.51246	-1.17716
105731099	chr14:105731099:A:C	4.5542e-06	-1.4541	-0.925726	6.34728e-06	-1.44106	-1.02274	6.54289e-06	-1.4655	-0.998023
105731128	chr14:105731128:C:T	4.84583e-06	-1.47822	-0.839531	6.86281e-06	-1.47557	-0.910136	6.69683e-06	-1.49314	-0.947124
105731160	chr14:105731160:A:C	2.79039e-06	-1.50651	-1.36319	4.30551e-06	-1.53201	-1.31992	4.48156e-06	-1.5249	-1.31703
105731271	chr14:105731271:C:T	3.62937e-06	-1.53851	-1.0683	5.1352e-06	-1.53479	-1.14092	5.3484e-06	-1.54294	-1.12216
105731329	chr14:105731329:G:A	7.97886e-05	-1.07666e-10	0.483507	0.000132862	-1.07666e-10	0.57749	0.000139302	-1.07666e-10	0.59474
105731345	chr14:105731345:G:T	3.93403e-06	-1.46866	-1.05755	5.59316e-06	-1.45875	-1.13152	5.75001e-06	-1.4803	-1.1124
105731400	chr14:105731400:A:G	2.79381e-06	-1.50169	-1.36677	4.2727e-06	-1.49668	-1.3629	4.33008e-06	-1.51101	-1.36531
105731403	chr14:105731403:G:A	2.89564e-06	-1.48324	-1.34943	4.44847e-06	-1.47556	-1.34371	4.48554e-06	-1.49362	-1.34742
105731412	chr14:105731412:T:C	3.06274e-06	-1.44364	-1.33292	4.71417e-06	-1.4354	-1.32585	4.73243e-06	-1.45711	-1.33035
105731417	chr14:105731417:A:G	3.46741e-06	-1.47979	-1.17267	5.00131e-06	-1.47036	-1.23177	5.1322e-06	-1.49023	-1.21614
105731422	chr14:105731422:C:T	4.48865e-06	-1.51886	-0.875464	6.26826e-06	-1.51155	-0.964772	6.51009e-06	-1.52536	-0.943186
105731430	chr14:105731430:G:A	1.31484e-05	-1.07666e-10	-1.31958	1.94795e-05	-1.07666e-10	-1.34246	2.02411e-05	-1.07666e-10	-1.33419
105731432	chr14:105731432:A:T	1.33582e-05	-1.07666e-10	-1.30375	1.97157e-05	-1.07666e-10	-1.33041	2.052e-05	-1.07666e-10	-1.3205
105731476	chr14:105731476:G:A	1.77235e-05	-1.07666e-10	-1.02098	2.47448e-05	-1.07666e-10	-1.10321	2.50016e-05	-1.07666e-10	-1.12296
105731486	chr14:105731486:C:T	2.07567e-05	-1.07666e-10	-0.863005	3.98431e-05	-1.07666e-10	-0.626874	3.61547e-05	-1.07666e-10	-0.754095
105731542	chr14:105731542:G:A	2.16207e-05	-1.07666e-10	-0.822223	2.95171e-05	-1.07666e-10	-0.926854	2.96676e-05	-1.07666e-10	-0.951846
105731748	chr14:105731748:G:C	1.04983e-05	-1.54466	-3.65436e-10	1.61968e-05	-1.52701	-3.65436e-10	1.63668e-05	-1.54664	-3.65436e-10
105731751	chr14:105731751:T:C	1.04539e-05	-1.5489	-3.65436e-10	1.60477e-05	-1.53626	-3.65436e-10	1.63127e-05	-1.54996	-3.65436e-10
105731761	chr14:105731761:T:C	1.06092e-05	-1.53415	-3.65436e-10	1.64892e-05	-1.50912	-3.65436e-10	1.65163e-05	-1.53755	-3.65436e-10
105731771	chr14:105731771:C:T	2.75466e-06	-1.52561	-1.35697	4.16095e-06	-1.52216	-1.36392	4.27585e-06	-1.5282	-1.36072
105731895	chr14:105731895:G:C	1.24593e-05	-1.07666e-10	-1.37341	1.96208e-05	-1.07666e-10	-1.33524	1.9642e-05	-1.07666e-10	-1.36423
105732119	chr14:105732119:C:T	3.49589e-06	-1.52842	-1.11586	4.97949e-06	-1.5232	-1.1833	5.1874e-06	-1.53011	-1.16556
105732270	chr14:105732270:A:C	1.68427e-05	-1.07666e-10	-1.07195	2.68176e-05	-1.07666e-10	-1.02277	2.74308e-05	-1.07666e-10	-1.03024
105732403	chr14:105732403:A:G	1.29921e-05	-1.33153	-3.65436e-10	1.98706e-05	-1.32258	-3.65436e-10	2.01115e-05	-1.34061	-3.65436e-10
105732642	chr14:105732642:C:T	4.62601e-05	-0.386144	0.324551	5.3315e-05	-0.462562	0.126957	6.26686e-05	-0.386091	0.182049
105733128	chr14:105733128:G:A	3.71868e-06	-1.46113	-1.12137	4.92557e-06	-1.46994	-1.24744	5.15986e-06	-1.47577	-1.22522
105733242	chr14:105733242:A:G	3.95557e-06	-1.54152	-0.979226	5.5341e-06	-1.53813	-1.06276	5.80859e-06	-1.54274	-1.03983
105733274	chr14:105733274:G:A	1.47961e-05	-1.07666e-10	-1.20151	2.00893e-05	-1.07666e-10	-1.31164	2.1127e-05	-1.07666e-10	-1.29135
105733325	chr14:105733325:T:C	1.31059e-05	-1.07666e-10	-1.32281	2.0865e-05	-1.07666e-10	-1.27375	2.16472e-05	-1.07666e-10	-1.26703
105733519	chr14:105733519:C:G	4.18595e-06	-1.42478	-1.03936	4.74263e-06	-1.45856	-1.29667	5.09178e-06	-1.45403	-1.26025
105733977	chr14:105733977:A:G	2.00296e-05	-0.898661	-3.65436e-10	3.44624e-05	-0.771956	-3.65436e-10	3.13005e-05	-0.898267	-3.65436e-10
105733989	chr14:105733989:T:A	2.08261e-05	-1.07666e-10	-0.859664	2.8539e-05	-1.07666e-10	-0.960552	2.87542e-05	-1.07666e-10	-0.983118
105734013	chr14:105734013:A:G	3.2147e-06	-1.50234	-1.2258	4.42208e-06	-1.50794	-1.31727	4.60824e-06	-1.51201	-1.30205
105737405	chr14:105737405:G:A	3.67599e-06	-1.54468	-1.04938	5.20435e-06	-1.54097	-1.12136	5.42046e-06	-1.54504	-1.10668
105737429	chr14:105737429:T:G	3.97106e-05	-1.07666e-10	-0.214256	6.73277e-05	-1.07666e-10	-0.102252	6.545e-05	-1.07666e-10	-0.160616
105738024	chr14:105738024:T:G	1.04401e-05	-1.55021	-3.65436e-10	1.58122e-05	-1.55104	-3.65436e-10	1.63112e-05	-1.55005	-3.65436e-10
105738224	chr14:105738224:A:G	2.80613e-06	-1.49084	-1.37323	4.25947e-06	-1.52677	-1.33591	4.40117e-06	-1.5129	-1.34713
105738439	chr14:105738439:G:A	2.40246e-05	-0.716795	-3.65436e-10	4.21511e-05	-0.570564	-3.65436e-10	3.75704e-05	-0.715686	-3.65436e-10
105740228	chr14:105740228:C:G	2.36199e-05	-0.733784	-3.65436e-10	3.31043e-05	-0.812162	-3.65436e-10	3.48492e-05	-0.790873	-3.65436e-10
105740363	chr14:105740363:G:A	1.98192e-05	-0.909222	-3.65436e-10	2.76304e-05	-0.992908	-3.65436e-10	2.90514e-05	-0.972836	-3.65436e-10
105740413	chr14:105740413:C:T	2.58207e-05	-1.07666e-10	-0.644695	3.4646e-05	-1.07666e-10	-0.766641	3.70377e-05	-1.07666e-10	-0.729967
105740457	chr14:105740457:AG:A	1.2509e-05	-1.07666e-10	-1.36942	1.89009e-05	-1.07666e-10	-1.37262	1.9464e-05	-1.07666e-10	-1.37334
105740474	chr14:105740474:A:C	1.55167e-05	-1.07666e-10	-1.15396	2.27489e-05	-1.07666e-10	-1.18731	2.31374e-05	-1.07666e-10	-1.20045
105740480	chr14:105740480:T:C	0.000102698	-1.07666e-10	0.735922	0.000177211	-1.07666e-10	0.865515	0.000170515	-1.07666e-10	0.796919
105741770	chr14:105741770:G:A	1.50231e-05	-1.07666e-10	-1.18629	2.34146e-05	-1.07666e-10	-1.15847	2.41975e-05	-1.07666e-10	-1.15565
105741821	chr14:105741821:G:A	1.26453e-05	-1.07666e-10	-1.35859	1.96041e-05	-1.07666e-10	-1.33609	2.01654e-05	-1.07666e-10	-1.33793
105741829	chr14:105741829:T:C	1.69012e-05	-1.06849	-3.65436e-10	2.46265e-05	-1.108	-3.65436e-10	2.61488e-05	-1.0781	-3.65436e-10
105742694	chr14:105742694:G:A	2.73817e-05	-1.07666e-10	-0.585998	2.40085e-05	-1.07666e-10	-1.13342	2.6268e-05	-1.07666e-10	-1.07355
105743086	chr14:105743086:T:C	1.38911e-05	-1.07666e-10	-1.26462	2.17063e-05	-1.07666e-10	-1.23422	2.25485e-05	-1.07666e-10	-1.22623
105743185	chr14:105743185:C:T	5.28301e-06	-1.16467	-1.0667	6.17875e-06	-1.26775	-1.22296	6.88714e-06	-1.21999	-1.19226
105746999	chr14:105746999:C:T	9.2683e-06	-0.574364	-1.09491	1.51512e-05	-0.744424	-0.849318	1.54509e-05	-0.698335	-0.905898
105747042	chr14:105747042:G:A	1.72509e-05	-1.07666e-10	-1.04801	3.15975e-05	-1.07666e-10	-0.858747	2.94166e-05	-1.07666e-10	-0.960341
105747360	chr14:105747360:C:T	7.64254e-05	-1.07666e-10	0.440441	0.000132108	-1.07666e-10	0.571797	0.00012676	-1.07666e-10	0.50039
105747510	chr14:105747510:C:T	2.40778e-05	-1.07666e-10	-0.714584	3.25227e-05	-1.07666e-10	-0.829886	3.26108e-05	-1.07666e-10	-0.85726
105748169	chr14:105748169:A:G	1.56937e-05	-1.07666e-10	-1.14261	2.80925e-05	-1.07666e-10	-0.976321	2.64469e-05	-1.07666e-10	-1.06676
105748336	chr14:105748336:G:C	1.24741e-05	-1.07666e-10	-1.37222	1.91063e-05	-1.07666e-10	-1.3618	1.96739e-05	-1.07666e-10	-1.36261
105748482	chr14:105748482:G:C	0.000134924	1.00884	-3.65436e-10	0.000189453	0.932316	-3.65436e-10	0.000215043	1.02894	-3.65436e-10
105748489	chr14:105748489:C:T	2.2544e-05	-1.07666e-10	-0.780405	3.06349e-05	-1.07666e-10	-0.889684	3.08053e-05	-1.07666e-10	-0.914215
105748633	chr14:105748633:T:G	1.55168e-05	-1.07666e-10	-1.15395	2.76017e-05	-1.07666e-10	-0.993946	2.60934e-05	-1.07666e-10	-1.08022
105748654	chr14:105748654:A:G	1.24898e-05	-1.07666e-10	-1.37096	1.89183e-05	-1.07666e-10	-1.37169	1.95047e-05	-1.07666e-10	-1.37125
105748698	chr14:105748698:G:A	2.46887e-05	-1.07666e-10	-0.689528	3.32719e-05	-1.07666e-10	-0.807112	3.33496e-05	-1.07666e-10	-0.834856
105749122	chr14:105749122:C:G	2.13603e-05	-1.07666e-10	-0.834339	2.23971e-05	-1.07666e-10	-1.20289	2.42478e-05	-1.07666e-10	-1.15358
105749711	chr14:105749711:AACAGGAAGCATCCAGTG:A	1.50806e-05	-1.07666e-10	-1.18247	2.65473e-05	-1.07666e-10	-1.0329	2.52247e-05	-1.07666e-10	-1.11408
105749967	chr14:105749967:G:A	1.59362e-05	-1.07666e-10	-1.12728	2.85745e-05	-1.07666e-10	-0.959311	2.68991e-05	-1.07666e-10	-1.04981
105751172	chr14:105751172:G:A	8.82426e-06	-0.646847	-1.07152	1.46292e-05	-0.809667	-0.819135	1.48596e-05	-0.765979	-0.87728
105751207	chr14:105751207:C:T	2.98399e-05	-1.07666e-10	-0.500027	4.2904e-05	-1.07666e-10	-0.552858	4.39363e-05	-1.07666e-10	-0.559161
105751239	chr14:105751239:C:T	8.94318e-05	0.597603	-3.65436e-10	0.000164512	0.791157	-3.65436e-10	0.000165483	0.766963	-3.65436e-10
105751286	chr14:105751286:G:A	1.60156e-05	-1.07666e-10	-1.12231	2.87635e-05	-1.07666e-10	-0.952718	2.70615e-05	-1.07666e-10	-1.04379
105751288	chr14:105751288:C:A	1.60156e-05	-1.07666e-10	-1.12231	2.87635e-05	-1.07666e-10	-0.952718	2.70615e-05	-1.07666e-10	-1.04379
105751447	chr14:105751447:T:C	1.3679e-05	-1.07666e-10	-1.28001	2.21407e-05	-1.07666e-10	-1.2144	2.28817e-05	-1.07666e-10	-1.21156
105751451	chr14:105751451:C:G	1.04689e-05	-1.54746	-3.65436e-10	1.61954e-05	-1.5271	-3.65436e-10	1.65327e-05	-1.53656	-3.65436e-10
105751472	chr14:105751472:C:T	2.51382e-05	-1.07666e-10	-0.671485	3.38298e-05	-1.07666e-10	-0.790481	3.38937e-05	-1.07666e-10	-0.818674
105751613	chr14:105751613:G:A	2.4262e-05	-1.07666e-10	-0.706962	3.352e-05	-1.07666e-10	-0.799682	3.58576e-05	-1.07666e-10	-0.762348
105753307	chr14:105753307:A:G	2.77463e-05	-1.07666e-10	-0.57277	3.72106e-05	-1.07666e-10	-0.695231	4.03852e-05	-1.07666e-10	-0.643439
105753554	chr14:105753554:C:T	2.23291e-05	-1.07666e-10	-0.789983	2.15456e-05	-1.07666e-10	-1.24165	2.33108e-05	-1.07666e-10	-1.19298
105753657	chr14:105753657:T:C	6.46936e-06	-0.837081	-1.19172	1.03194e-05	-0.985643	-0.992159	1.05715e-05	-0.944036	-1.03971
105753803	chr14:105753803:T:C	1.49753e-05	-1.07666e-10	-1.18947	2.06923e-05	-1.07666e-10	-1.28206	2.14881e-05	-1.07666e-10	-1.2744
105753858	chr14:105753858:A:G	2.21871e-05	-1.07666e-10	-0.796364	3.38785e-05	-1.07666e-10	-0.789045	3.52006e-05	-1.07666e-10	-0.780838
105754170	chr14:105754170:TG:T	2.72591e-06	-1.51961	-1.37346	4.22487e-06	-1.54466	-1.32617	4.28966e-06	-1.5369	-1.34879
105754518	chr14:105754518:G:C	1.03032e-05	-0.600458	-0.962959	1.76419e-05	-0.767386	-0.674161	1.77839e-05	-0.723606	-0.740003
105754595	chr14:105754595:T:C	1.07153e-05	-1.5242	-3.65436e-10	1.59433e-05	-1.54279	-3.65436e-10	1.65209e-05	-1.53727	-3.65436e-10
105754802	chr14:105754802:T:G	1.50767e-05	-1.07666e-10	-1.18272	2.11192e-05	-1.07666e-10	-1.26164	2.16274e-05	-1.07666e-10	-1.26794
105756634	chr14:105756634:TG:T	1.24622e-05	-1.07666e-10	-1.37318	1.89148e-05	-1.07666e-10	-1.37188	1.94833e-05	-1.07666e-10	-1.37235
105757618	chr14:105757618:T:C	1.25183e-05	-1.07666e-10	-1.36868	1.93931e-05	-1.07666e-10	-1.34691	2.00185e-05	-1.07666e-10	-1.34525
105758513	chr14:105758513:C:G	1.39282e-05	-1.07666e-10	-1.26196	1.89558e-05	-1.07666e-10	-1.36971	1.96483e-05	-1.07666e-10	-1.36391
105758793	chr14:105758793:T:C	1.27693e-05	-1.07666e-10	-1.34883	1.9015e-05	-1.07666e-10	-1.3666	1.96136e-05	-1.07666e-10	-1.36568
105760146	chr14:105760146:T:A	2.70964e-05	-1.07666e-10	-0.596473	2.3863e-05	-1.07666e-10	-1.1395	2.60737e-05	-1.07666e-10	-1.08098
105760358	chr14:105760358:ACTT:A	2.02325e-05	-1.07666e-10	-0.888585	2.78108e-05	-1.07666e-10	-0.986399	3.0029e-05	-1.07666e-10	-0.939738
105760472	chr14:105760472:A:G	1.41602e-05	-1.07666e-10	-1.24544	2.26143e-05	-1.07666e-10	-1.19324	2.30977e-05	-1.07666e-10	-1.20217
105760627	chr14:105760627:A:AG	1.40411e-05	-1.07666e-10	-1.25389	2.03992e-05	-1.07666e-10	-1.29633	2.14287e-05	-1.07666e-10	-1.27717
105761040	chr14:105761040:A:G	2.89915e-05	-1.07666e-10	-0.528869	4.77178e-05	-1.07666e-10	-0.446519	4.95625e-05	-1.07666e-10	-0.438668
105761631	chr14:105761631:C:G	2.11028e-05	-1.07666e-10	-0.846469	2.88448e-05	-1.07666e-10	-0.949893	2.90533e-05	-1.07666e-10	-0.97277
105761735	chr14:105761735:G:A	1.74547e-05	-1.07666e-10	-1.03626	2.44025e-05	-1.07666e-10	-1.11714	2.59904e-05	-1.07666e-10	-1.08417
105761935	chr14:105761935:A:G	1.65718e-05	-1.07666e-10	-1.08817	3.00433e-05	-1.07666e-10	-0.909184	2.8142e-05	-1.07666e-10	-1.00464
105765687	chr14:105765687:C:T	1.49327e-05	-1.07666e-10	-1.19232	1.98916e-05	-1.07666e-10	-1.32153	2.07078e-05	-1.07666e-10	-1.31139
105766483	chr14:105766483:T:C	3.28628e-05	-1.07666e-10	-0.403532	4.99898e-05	-1.07666e-10	-0.400006	4.97992e-05	-1.07666e-10	-0.433904
105768122	chr14:105768122:C:G	1.34595e-05	-1.07666e-10	-1.29619	2.1664e-05	-1.07666e-10	-1.23617	2.24e-05	-1.07666e-10	-1.23284
105769399	chr14:105769399:C:T	1.51781e-05	-1.07666e-10	-1.17602	2.17071e-05	-1.07666e-10	-1.23418	2.29344e-05	-1.07666e-10	-1.20926
105769405	chr14:105769405:G:C	6.53699e-06	-0.812405	-1.20599	7.99346e-06	-0.904086	-1.32911	8.88806e-06	-0.877187	-1.28001
105769429	chr14:105769429:G:A	5.08737e-06	-0.917599	-1.35151	7.4983e-06	-1.05522	-1.24193	7.81971e-06	-1.02038	-1.26488
105769558	chr14:105769558:T:C	1.68252e-05	-1.07666e-10	-1.07299	3.07074e-05	-1.07666e-10	-0.88732	2.86556e-05	-1.07666e-10	-0.986554
105769629	chr14:105769629:T:C	5.02399e-05	0.0209368	-3.65436e-10	7.60159e-05	0.0191182	-3.65436e-10	7.99745e-05	0.039806	-3.65436e-10
105769663	chr14:105769663:T:C	5.98036e-05	0.195192	-3.65436e-10	9.07222e-05	0.195978	-3.65436e-10	9.48598e-05	0.210497	-3.65436e-10
105769698	chr14:105769698:G:C	1.23876e-05	-0.513642	-0.865535	1.9497e-05	-0.404065	-0.937499	1.85255e-05	-0.509443	-0.913312
105769791	chr14:105769791:T:A	2.75929e-05	-1.07666e-10	-0.578316	2.40865e-05	-1.07666e-10	-1.13017	2.63165e-05	-1.07666e-10	-1.07171
105769806	chr14:105769806:G:A	5.45528e-06	-0.826978	-1.37231	7.41424e-06	-0.975259	-1.33316	7.82866e-06	-0.937605	-1.34651
105770043	chr14:105770043:G:T	1.78086e-05	-1.07666e-10	-1.01619	2.78274e-05	-1.07666e-10	-0.985804	2.82605e-05	-1.07666e-10	-1.00044
105770092	chr14:105770092:TG:T	2.21167e-05	-1.07666e-10	-0.799539	3.37729e-05	-1.07666e-10	-0.792165	3.50912e-05	-1.07666e-10	-0.783952
105770768	chr14:105770768:A:G	1.24586e-05	-1.07666e-10	-1.37346	1.90363e-05	-1.07666e-10	-1.36548	1.96336e-05	-1.07666e-10	-1.36466
105770811	chr14:105770811:T:C	2.37893e-05	-1.07666e-10	-0.726639	3.21503e-05	-1.07666e-10	-0.841403	3.22962e-05	-1.07666e-10	-0.866951
105771060	chr14:105771060:G:C	2.04245e-05	-1.07666e-10	-0.879137	2.80273e-05	-1.07666e-10	-0.978645	2.99764e-05	-1.07666e-10	-0.941491
105771501	chr14:105771501:G:T	1.50736e-05	-1.07666e-10	-1.18293	2.65182e-05	-1.07666e-10	-1.03399	2.52222e-05	-1.07666e-10	-1.11418
105771887	chr14:105771887:T:C	5.02349e-06	-1.03332	-1.24843	5.93581e-06	-1.16142	-1.3694	6.44907e-06	-1.12276	-1.35521
105772516	chr14:105772516:A:G	1.61711e-05	-1.07666e-10	-1.11265	2.291e-05	-1.07666e-10	-1.18025	2.43205e-05	-1.07666e-10	-1.15058
105772596	chr14:105772596:CCCCTCTGGCTG:C	1.91587e-05	-1.07666e-10	-0.943114	2.64424e-05	-1.07666e-10	-1.03686	2.82939e-05	-1.07666e-10	-0.999258
105772932	chr14:105772932:C:T	2.19338e-05	-1.07666e-10	-0.807846	3.0234e-05	-1.07666e-10	-0.902859	3.00584e-05	-1.07666e-10	-0.938761
105772950	chr14:105772950:G:A	1.49783e-05	-1.07666e-10	-1.18927	2.14787e-05	-1.07666e-10	-1.24476	2.26807e-05	-1.07666e-10	-1.22039
105772993	chr14:105772993:C:T	1.54212e-05	-1.07666e-10	-1.16013	2.73214e-05	-1.07666e-10	-1.00415	2.59011e-05	-1.07666e-10	-1.08762
105773017	chr14:105773017:T:C	1.56221e-05	-1.07666e-10	-1.14719	2.22437e-05	-1.07666e-10	-1.20977	2.35571e-05	-1.07666e-10	-1.18247
105774338	chr14:105774338:T:C	5.13435e-05	-1.07666e-10	0.0426646	8.47309e-05	-1.07666e-10	0.127656	8.89364e-05	-1.07666e-10	0.146019
105774346	chr14:105774346:G:A	6.11684e-05	-1.07666e-10	0.217757	0.000101355	-1.07666e-10	0.306802	0.000106534	-1.07666e-10	0.326563
105774363	chr14:105774363:T:C	2.49867e-05	-1.07666e-10	-0.677531	4.02298e-05	-1.07666e-10	-0.617215	4.20656e-05	-1.07666e-10	-0.602672
105774388	chr14:105774388:TC:T	0.000333453	2.73937	-0.825745	0.000465496	2.76821	-0.936933	0.000499346	2.79592	-0.924521
105774410	chr14:105774410:C:T	1.87096e-05	-1.07666e-10	-0.966837	2.98894e-05	-1.07666e-10	-0.914319	2.97878e-05	-1.07666e-10	-0.947804
105774425	chr14:105774425:C:T	7.36753e-06	-0.612372	-1.28642	9.23965e-06	-0.729107	-1.35921	1.02904e-05	-0.659998	-1.35069
105774438	chr14:105774438:T:C	4.95956e-06	-1.41446	-0.880096	7.83327e-06	-1.3506	-0.902844	7.45859e-06	-1.39612	-0.936416
105774449	chr14:105774449:C:T	3.62063e-05	-1.07666e-10	-0.30664	5.08527e-05	-1.07666e-10	-0.382892	5.12811e-05	-1.07666e-10	-0.40458
105774457	chr14:105774457:G:A	2.29074e-05	-1.07666e-10	-0.764413	3.27532e-05	-1.07666e-10	-0.822824	3.30906e-05	-1.07666e-10	-0.842654
105774482	chr14:105774482:C:T	1.71783e-05	-1.07666e-10	-1.05223	2.47819e-05	-1.07666e-10	-1.10171	2.52407e-05	-1.07666e-10	-1.11344
105774605	chr14:105774605:C:T	2.69205e-06	-1.53353	-1.37204	4.09742e-06	-1.54566	-1.35581	4.24568e-06	-1.54181	-1.35419
105774688	chr14:105774688:A:G	4.4619e-05	-1.07666e-10	-0.0977134	6.86301e-05	-1.07666e-10	-0.0830934	7.0431e-05	-1.07666e-10	-0.087269
105774789	chr14:105774789:C:T	6.30196e-05	-1.07666e-10	0.247572	7.38706e-05	-1.07666e-10	-0.00950925	7.60111e-05	-1.07666e-10	-0.0110229
105774823	chr14:105774823:G:A	4.48322e-06	-1.21414	-1.18139	8.18101e-06	-1.30986	-0.900146	8.08445e-06	-1.28317	-0.968787
105775206	chr14:105775206:A:G	9.65393e-06	-0.328467	-1.30004	1.37372e-05	-0.485983	-1.20573	1.52917e-05	-0.392768	-1.22183
105775242	chr14:105775242:A:G	1.2521e-05	-1.07666e-10	-1.36846	1.94533e-05	-1.07666e-10	-1.34381	2.0099e-05	-1.07666e-10	-1.34123
105775327	chr14:105775327:T:C	1.25012e-05	-1.07666e-10	-1.37005	1.93673e-05	-1.07666e-10	-1.34824	2.00107e-05	-1.07666e-10	-1.34564
105775378	chr14:105775378:T:C	1.2481e-05	-1.07666e-10	-1.37167	1.92796e-05	-1.07666e-10	-1.35278	1.99131e-05	-1.07666e-10	-1.35052
105775451	chr14:105775451:T:A	2.02026e-05	-1.07666e-10	-0.890062	3.07819e-05	-1.07666e-10	-0.884897	3.18987e-05	-1.07666e-10	-0.879338
105775469	chr14:105775469:A:G	1.25299e-05	-1.07666e-10	-1.36776	1.94856e-05	-1.07666e-10	-1.34215	2.01351e-05	-1.07666e-10	-1.33944
105775617	chr14:105775617:C:T	1.24903e-05	-1.07666e-10	-1.37092	1.932e-05	-1.07666e-10	-1.35068	1.99603e-05	-1.07666e-10	-1.34816
105775704	chr14:105775704:C:T	3.45371e-06	-1.38114	-1.27529	5.86249e-06	-1.45157	-1.09168	5.97639e-06	-1.42987	-1.12421
105775843	chr14:105775843:G:A	1.25028e-05	-1.07666e-10	-1.36992	1.93815e-05	-1.07666e-10	-1.34751	2.00226e-05	-1.07666e-10	-1.34504
105775860	chr14:105775860:T:C	1.44028e-05	-1.07666e-10	-1.22845	2.07908e-05	-1.07666e-10	-1.27731	2.18823e-05	-1.07666e-10	-1.25622
105775955	chr14:105775955:G:A	1.95259e-05	-1.07666e-10	-0.924131	2.68769e-05	-1.07666e-10	-1.02056	2.71073e-05	-1.07666e-10	-1.0421
105776057	chr14:105776057:C:T	2.11186e-05	-1.07666e-10	-0.845719	3.22195e-05	-1.07666e-10	-0.839254	3.33381e-05	-1.07666e-10	-0.835201
105776219	chr14:105776219:G:T	1.39467e-05	-1.07666e-10	-1.26063	2.36768e-05	-1.07666e-10	-1.14733	2.29162e-05	-1.07666e-10	-1.21006
105776360	chr14:105776360:G:A	1.24927e-05	-1.07666e-10	-1.37073	1.93373e-05	-1.07666e-10	-1.34979	1.99743e-05	-1.07666e-10	-1.34746
105776430	chr14:105776430:C:A	3.57484e-06	-1.39013	-1.23182	6.33712e-06	-1.45854	-1.00686	6.41021e-06	-1.43694	-1.04707
105776667	chr14:105776667:T:G	3.36624e-06	-1.5099	-1.17217	4.62841e-06	-1.52418	-1.25543	4.6967e-06	-1.52357	-1.27147
105776905	chr14:105776905:G:A	2.44668e-05	-0.698555	-3.65436e-10	3.23757e-05	-0.834416	-3.65436e-10	3.7e-05	-0.730984	-3.65436e-10
105776993	chr14:105776993:C:T	5.72058e-05	0.150782	-3.65436e-10	9.92599e-05	0.285917	-3.65436e-10	8.87224e-05	0.14361	-3.65436e-10
105777011	chr14:105777011:C:T	1.4583e-05	-1.07666e-10	-1.21602	2.14931e-05	-1.07666e-10	-1.24409	2.24593e-05	-1.07666e-10	-1.2302
105777034	chr14:105777034:C:T	1.26809e-05	-1.07666e-10	-1.35578	1.98781e-05	-1.07666e-10	-1.32221	2.05543e-05	-1.07666e-10	-1.31883
105777102	chr14:105777102:C:T	5.23355e-05	0.061801	-3.65436e-10	9.21734e-05	0.211848	-3.65436e-10	8.16408e-05	0.0604274	-3.65436e-10
105777129	chr14:105777129:G:A	2.15156e-05	-1.07666e-10	-0.827097	3.39929e-05	-1.07666e-10	-0.785672	3.28656e-05	-1.07666e-10	-0.849477
105777490	chr14:105777490:A:G	1.39496e-05	-1.07666e-10	-1.26042	2.02657e-05	-1.07666e-10	-1.30289	2.12747e-05	-1.07666e-10	-1.28438
105777802	chr14:105777802:C:T	1.29055e-05	-1.07666e-10	-1.33822	1.92741e-05	-1.07666e-10	-1.35306	1.99575e-05	-1.07666e-10	-1.3483
105778087	chr14:105778087:A:T	3.23586e-05	-1.07666e-10	-0.418992	5.35882e-05	-1.07666e-10	-0.330496	5.55415e-05	-1.07666e-10	-0.324772
105778169	chr14:105778169:A:C	2.02637e-05	-1.07666e-10	-0.887041	3.18417e-05	-1.07666e-10	-0.851049	3.23798e-05	-1.07666e-10	-0.864366
105778240	chr14:105778240:A:G	1.3328e-05	-1.07666e-10	-1.30601	2.10396e-05	-1.07666e-10	-1.26542	2.17809e-05	-1.07666e-10	-1.26087
105778578	chr14:105778578:A:G	2.24544e-05	-1.07666e-10	-0.784388	2.18213e-05	-1.07666e-10	-1.22894	2.35234e-05	-1.07666e-10	-1.18391
105778631	chr14:105778631:A:G	5.33315e-06	-1.53349	-0.68844	1.0512e-05	-1.54367	-0.415635	9.48553e-06	-1.5413	-0.550832
105778767	chr14:105778767:C:A	1.89017e-05	-1.07666e-10	-0.956622	2.61312e-05	-1.07666e-10	-1.04869	2.63632e-05	-1.07666e-10	-1.06993
105778924	chr14:105778924:C:T	2.8277e-06	-1.5133	-1.34311	4.23623e-06	-1.49771	-1.37044	4.32654e-06	-1.51114	-1.36599
105779056	chr14:105779056:T:C	3.1731e-05	-1.07666e-10	-0.438579	5.33199e-05	-1.07666e-10	-0.335515	5.32365e-05	-1.07666e-10	-0.367158
105779242	chr14:105779242:C:A	2.88187e-05	-1.07666e-10	-0.534848	2.50278e-05	-1.07666e-10	-1.09184	2.72966e-05	-1.07666e-10	-1.03514
105779492	chr14:105779492:C:T	1.29463e-05	-1.07666e-10	-1.33506	1.8991e-05	-1.07666e-10	-1.36786	1.95165e-05	-1.07666e-10	-1.37064
105779664	chr14:105779664:G:A	2.20331e-05	-1.07666e-10	-0.803327	3.37737e-05	-1.07666e-10	-0.792142	3.57992e-05	-1.07666e-10	-0.763978
105779732	chr14:105779732:G:C	0.00186512	-1.07666e-10	3.63521	0.00367789	-1.07666e-10	3.89827	0.00364163	-1.07666e-10	3.85828
105780079	chr14:105780079:A:G	1.48902e-05	-1.07666e-10	-1.19517	2.13683e-05	-1.07666e-10	-1.24992	2.2563e-05	-1.07666e-10	-1.22559
105780860	chr14:105780860:T:C	1.48902e-05	-1.07666e-10	-1.19517	2.13683e-05	-1.07666e-10	-1.24992	2.2563e-05	-1.07666e-10	-1.22559
105780976	chr14:105780976:G:T	1.28055e-05	-1.07666e-10	-1.346	1.90236e-05	-1.07666e-10	-1.36614	1.96351e-05	-1.07666e-10	-1.36458
105781033	chr14:105781033:C:G	1.26331e-05	-1.07666e-10	-1.35955	1.98137e-05	-1.07666e-10	-1.32545	2.04882e-05	-1.07666e-10	-1.32205
105781134	chr14:105781134:T:C	2.10843e-05	-1.07666e-10	-0.847346	3.21671e-05	-1.07666e-10	-0.84088	3.32837e-05	-1.07666e-10	-0.836835
105781212	chr14:105781212:A:G	2.14976e-05	-1.07666e-10	-0.827931	2.95659e-05	-1.07666e-10	-0.925201	2.84522e-05	-1.07666e-10	-0.993676
105781644	chr14:105781644:C:T	1.28617e-05	-1.07666e-10	-1.34162	1.90475e-05	-1.07666e-10	-1.36489	1.95592e-05	-1.07666e-10	-1.36845
105782062	chr14:105782062:G:A	1.28903e-05	-1.07666e-10	-1.3394	1.90263e-05	-1.07666e-10	-1.366	1.9543e-05	-1.07666e-10	-1.36929
105782557	chr14:105782557:T:C	1.25385e-05	-1.07666e-10	-1.36707	1.95098e-05	-1.07666e-10	-1.34091	2.01696e-05	-1.07666e-10	-1.33772
105782821	chr14:105782821:C:A	1.41633e-05	-1.07666e-10	-1.24522	2.17331e-05	-1.07666e-10	-1.23299	2.24886e-05	-1.07666e-10	-1.22889
105783193	chr14:105783193:A:C	2.94167e-05	-1.07666e-10	-0.51431	2.53238e-05	-1.07666e-10	-1.08008	2.76519e-05	-1.07666e-10	-1.02221
105783277	chr14:105783277:G:A	4.47128e-05	-1.07666e-10	-0.0956143	9.80413e-05	-1.07666e-10	0.273565	8.33094e-05	-1.07666e-10	0.0806592
105783627	chr14:105783627:T:C	2.80197e-05	-1.07666e-10	-0.562967	2.46264e-05	-1.07666e-10	-1.10801	2.68161e-05	-1.07666e-10	-1.0529
105783954	chr14:105783954:C:T	6.18532e-05	0.228891	-3.65436e-10	0.000110119	0.389734	-3.65436e-10	0.000109871	0.3574	-3.65436e-10
105784721	chr14:105784721:C:G	3.12571e-06	-1.42369	-1.33252	5.1661e-06	-1.48375	-1.18596	5.26605e-06	-1.46527	-1.21535
105784919	chr14:105784919:A:G	3.1386e-05	-1.07666e-10	-0.44951	4.98628e-05	-1.07666e-10	-0.402549	4.71989e-05	-1.07666e-10	-0.487531
105785090	chr14:105785090:C:T	3.30867e-05	-1.07666e-10	-0.396742	5.26358e-05	-1.07666e-10	-0.348428	4.97212e-05	-1.07666e-10	-0.43547
105785091	chr14:105785091:A:G	1.25633e-05	-1.07666e-10	-1.3651	1.95977e-05	-1.07666e-10	-1.33641	2.02574e-05	-1.07666e-10	-1.33338
105785305	chr14:105785305:A:T	1.88467e-05	-1.07666e-10	-0.959534	2.74231e-05	-1.07666e-10	-1.00044	2.764e-05	-1.07666e-10	-1.02264
105785990	chr14:105785990:A:G	5.05176e-05	-1.07666e-10	0.026449	8.32997e-05	-1.07666e-10	0.110621	8.73973e-05	-1.07666e-10	0.128562
105786098	chr14:105786098:A:C	8.45912e-06	-0.510763	-1.24986	1.03838e-05	-0.643622	-1.32796	1.15604e-05	-0.575726	-1.31859
105786172	chr14:105786172:C:T	1.55806e-05	-1.14985	-3.65436e-10	2.54143e-05	-1.07651	-3.65436e-10	2.48257e-05	-1.13002	-3.65436e-10
105786533	chr14:105786533:TG:T	1.79368e-05	-1.07666e-10	-1.00902	2.61632e-05	-1.07666e-10	-1.04747	2.64113e-05	-1.07666e-10	-1.06811
105786658	chr14:105786658:T:TG	2.44243e-05	-1.07666e-10	-0.700295	3.61403e-05	-1.07666e-10	-0.724415	3.67922e-05	-1.07666e-10	-0.736615
105786870	chr14:105786870:A:G	1.41891e-05	-1.07666e-10	-1.2434	2.42692e-05	-1.07666e-10	-1.12262	2.34074e-05	-1.07666e-10	-1.18885
105786875	chr14:105786875:A:T	1.43034e-05	-1.07666e-10	-1.23538	2.18084e-05	-1.07666e-10	-1.22953	2.18994e-05	-1.07666e-10	-1.25544
105787270	chr14:105787270:G:T	1.41618e-05	-1.07666e-10	-1.24532	2.0508e-05	-1.07666e-10	-1.29101	2.15548e-05	-1.07666e-10	-1.2713
105787299	chr14:105787299:C:A	1.40113e-05	-1.07666e-10	-1.25601	2.38482e-05	-1.07666e-10	-1.14011	2.30591e-05	-1.07666e-10	-1.20384
105787510	chr14:105787510:G:A	1.39836e-05	-1.07666e-10	-1.25799	2.0302e-05	-1.07666e-10	-1.3011	2.13136e-05	-1.07666e-10	-1.28256
105788841	chr14:105788841:T:C	1.36618e-05	-1.07666e-10	-1.28127	2.29981e-05	-1.07666e-10	-1.17641	2.23594e-05	-1.07666e-10	-1.23465
105788931	chr14:105788931:T:C	2.03002e-05	-1.07666e-10	-0.885244	2.69385e-05	-1.07666e-10	-1.01827	2.68859e-05	-1.07666e-10	-1.0503
105789191	chr14:105789191:C:T	1.34295e-05	-1.07666e-10	-1.29842	2.1709e-05	-1.07666e-10	-1.2341	2.25305e-05	-1.07666e-10	-1.22703
105789546	chr14:105789546:G:A	1.25914e-05	-1.07666e-10	-1.36286	1.88948e-05	-1.07666e-10	-1.37294	1.94821e-05	-1.07666e-10	-1.37241
105789858	chr14:105789858:C:T	1.98625e-05	-1.07666e-10	-0.907038	3.11913e-05	-1.07666e-10	-0.871686	3.17291e-05	-1.07666e-10	-0.884667
105790199	chr14:105790199:C:T	1.2536e-05	-1.07666e-10	-1.36727	1.95914e-05	-1.07666e-10	-1.33673	2.00282e-05	-1.07666e-10	-1.34476
105790800	chr14:105790800:C:T	3.20299e-05	-1.07666e-10	-0.429202	4.22354e-05	-1.07666e-10	-0.568566	4.21422e-05	-1.07666e-10	-0.600852
```
