## Supplementary material for "Characterization of shared and ancestry-specific signals driving complex traits using multi-ancestry fine-mapping": susiex_nc3.cs80.summary

```
# chr14:103678438-105791054
CS_ID	CS_LENGTH	CS_PURITY	MAX_PIP_SNP	BP	REF_ALLELE	ALT_ALLELE	REF_FRQ	BETA	SE	-LOG10P	MAX_PIP	POST-HOC_PROB_POP1	POST-HOC_PROB_POP2
1	322	0	chr14:104172104:A:G	104172104	G,G	A,A	1,1	inf,inf	inf,inf	4.10509,2.9865	0.452409	0.659857	0.547233
2	1051	0	chr14:105247636:A:G	105247636	G,G	A,A	1,1	-inf,-inf	inf,inf	3.32502,2.34576	0.0388345	0.624183	0.464587
3	1141	0	chr14:104316026:G:A	104316026	A,A	G,G	1,1	-inf,-inf	inf,inf	3.79585,1.74899	0.0354195	0.594567	0.490696
```
