## Supplementary material for "Characterization of shared and ancestry-specific signals driving complex traits using multi-ancestry fine-mapping": susiex_nc1.cs80.cs

```
CS_ID	SNP	BP	REF_ALLELE	ALT_ALLELE	REF_FRQ	BETA	SE	-LOG10P	CS_PIP	OVRL_PIP
1	chr15:38992884:C:A	38992884	A,A	C,C	1,1	-inf,-inf	inf,inf	8.86479,0.213406	0.257762	0.257762
1	chr15:38950523:A:T	38950523	T,T	A,A	1,1	-inf,-inf	inf,inf	8.37947,0.257016	0.0932678	0.0932678
1	chr15:38951298:G:C	38951298	C,C	G,G	1,1	-inf,-inf	inf,inf	7.52916,1.38196	0.0849423	0.0849423
1	chr15:38954553:A:G	38954553	G,G	A,A	1,1	-inf,-inf	inf,inf	7.52919,1.28053	0.0708275	0.0708275
1	chr15:38949651:A:C	38949651	C,C	A,A	1,1	-inf,-inf	inf,inf	8.28085,0.119984	0.0667845	0.0667845
1	chr15:38970771:A:C	38970771	C,C	A,A	1,1	-inf,-inf	inf,inf	7.20384,1.63024	0.0659156	0.0659156
1	chr15:38955914:A:G	38955914	G,G	A,A	1,1	-inf,-inf	inf,inf	7.40762,1.27175	0.0535291	0.0535291
1	chr15:38952594:A:T	38952594	T,T	A,A	1,1	-inf,-inf	inf,inf	7.31002,1.2872	0.0445023	0.0445023
1	chr15:38954568:G:A	38954568	A,A	G,G	1,1	-inf,-inf	inf,inf	7.37589,1.15302	0.0405227	0.0405227
1	chr15:38969923:T:C	38969923	C,C	T,T	1,1	-inf,-inf	inf,inf	7.31854,0.986695	0.0268654	0.0268654
```
