## Supplementary material for "Characterization of shared and ancestry-specific signals driving complex traits using multi-ancestry fine-mapping": susiex_nc1.cs80.snp

```
BP	SNP	PIP(CS1)	LogBF(CS1,Pop1)	LogBF(CS1,Pop2)
38493216	chr15:38493216:T:G	4.74081e-08	-1.86077e-10	-0.621532
38493263	chr15:38493263:C:T	2.56402e-08	-1.86077e-10	-1.23616
38493454	chr15:38493454:G:A	1.76755e-08	-1.60815	-3.08617e-10
38493535	chr15:38493535:T:C	4.90132e-09	-1.62157	-1.26925
38494057	chr15:38494057:C:G	1.66053e-08	-1.6706	-3.08617e-10
38494229	chr15:38494229:C:A	2.84609e-08	-1.86077e-10	-1.13179
38495128	chr15:38495128:T:C	1.98584e-07	1.45982	-0.648928
38495225	chr15:38495225:C:T	1.75176e-08	-1.61712	-3.08617e-10
38495943	chr15:38495943:G:C	1.77786e-08	-1.60233	-3.08617e-10
38496274	chr15:38496274:T:C	4.04294e-08	-1.86077e-10	-0.780768
38496430	chr15:38496430:G:A	1.77585e-08	-1.60346	-3.08617e-10
38496500	chr15:38496500:G:A	7.07157e-08	-1.86077e-10	-0.221657
38496512	chr15:38496512:T:C	1.4934e-08	-1.77669	-3.08617e-10
38496598	chr15:38496598:T:G	1.74461e-08	-1.62121	-3.08617e-10
38496680	chr15:38496680:T:C	7.4572e-09	-1.4541	-1.01705
38496747	chr15:38496747:A:G	1.75522e-08	-1.61515	-3.08617e-10
38497571	chr15:38497571:C:T	9.35245e-08	-1.86077e-10	0.0578982
38497912	chr15:38497912:G:T	8.09003e-09	-1.19727	-1.19242
38497964	chr15:38497964:T:C	7.7525e-09	-1.21976	-1.21255
38498333	chr15:38498333:T:A	8.57314e-09	-1.45638	-0.875315
38498469	chr15:38498469:G:A	9.91357e-09	-0.915336	-1.27108
38498656	chr15:38498656:T:G	2.78511e-08	-1.86077e-10	-1.15345
38499082	chr15:38499082:C:T	5.09601e-09	-1.58691	-1.26496
38499147	chr15:38499147:A:G	9.67659e-09	-1.04211	-1.16851
38499192	chr15:38499192:G:A	1.74998e-08	-1.61813	-3.08617e-10
38499303	chr15:38499303:CTT:C	3.02597e-08	-1.86077e-10	-1.07051
38499636	chr15:38499636:T:C	8.13611e-09	-1.46759	-0.916421
38499827	chr15:38499827:C:T	4.31483e-08	-1.86077e-10	-0.715683
38499956	chr15:38499956:G:A	1.70735e-08	-1.6428	-3.08617e-10
38500229	chr15:38500229:A:G	6.95047e-09	-1.35908	-1.18244
38500358	chr15:38500358:T:G	2.67176e-08	-1.86077e-10	-1.195
38500481	chr15:38500481:A:G	1.58655e-08	-0.518084	-1.19809
38500592	chr15:38500592:T:C	1.73284e-08	-1.62798	-3.08617e-10
38500654	chr15:38500654:CA:C	1.74008e-08	-1.62381	-3.08617e-10
38500677	chr15:38500677:C:T	9.48963e-08	0.07246	-3.08617e-10
38500832	chr15:38500832:A:C	1.75841e-08	-1.61333	-3.08617e-10
38501042	chr15:38501042:A:G	2.96212e-08	-1.86077e-10	-1.09184
38501664	chr15:38501664:T:C	1.72709e-08	-1.6313	-3.08617e-10
38502001	chr15:38502001:CCCA:C	1.79215e-08	-1.59432	-3.08617e-10
38502168	chr15:38502168:A:G	1.23703e-07	-1.86077e-10	0.337556
38502365	chr15:38502365:A:G	5.5442e-09	-1.54108	-1.22649
38502371	chr15:38502371:T:C	2.71484e-08	-1.86077e-10	-1.17901
38502758	chr15:38502758:A:T	2.75835e-08	-1.86077e-10	-1.16311
38503014	chr15:38503014:C:T	1.73409e-08	-1.62726	-3.08617e-10
38503431	chr15:38503431:A:G	1.00998e-07	0.134778	-3.08617e-10
38503508	chr15:38503508:G:C	3.77145e-08	-1.86077e-10	-0.85028
38503627	chr15:38503627:A:G	2.81917e-08	-1.86077e-10	-1.1413
38503705	chr15:38503705:A:T	4.00824e-09	-1.7979	-1.29407
38503963	chr15:38503963:T:C	6.52633e-09	-1.40519	-1.19929
38504109	chr15:38504109:A:C	3.43709e-08	-1.86077e-10	-0.943115
38504553	chr15:38504553:G:T	3.07479e-08	-1.86077e-10	-1.0545
38504816	chr15:38504816:C:T	7.57143e-09	-1.61896	-0.836987
38505383	chr15:38505383:C:T	1.14613e-08	-1.2062	-0.835152
38505445	chr15:38505445:G:T	2.71013e-08	-1.86077e-10	-1.18074
38505614	chr15:38505614:C:CA	8.89468e-09	-1.15822	-1.13665
38505738	chr15:38505738:T:C	1.72631e-08	-1.63175	-3.08617e-10
38506021	chr15:38506021:T:C	9.96782e-08	-1.86077e-10	0.121622
38506045	chr15:38506045:TA:CA	6.25989e-09	-1.79081	-0.855349
38506350	chr15:38506350:A:C	4.39562e-08	-0.697131	-3.08617e-10
38506414	chr15:38506414:T:G	2.85237e-08	-1.86077e-10	-1.12959
38506496	chr15:38506496:G:A	2.11483e-08	-1.42876	-3.08617e-10
38506533	chr15:38506533:G:T	8.24534e-08	-1.86077e-10	-0.0680915
38506891	chr15:38506891:A:G	5.04577e-08	-1.86077e-10	-0.55919
38507168	chr15:38507168:G:A	3.97065e-09	-1.80825	-1.29315
38507386	chr15:38507386:C:G	5.93741e-09	-1.65541	-1.04365
38507957	chr15:38507957:G:A	1.77543e-08	-1.6037	-3.08617e-10
38508227	chr15:38508227:G:A	1.74725e-08	-1.6197	-3.08617e-10
38508245	chr15:38508245:T:C	7.21432e-09	-1.79364	-0.710618
38508336	chr15:38508336:A:G	1.0088e-07	-1.86077e-10	0.133607
38508545	chr15:38508545:G:C	5.0295e-08	-1.86077e-10	-0.562418
38508928	chr15:38508928:C:T	7.55939e-09	-1.76529	-0.692242
38509177	chr15:38509177:T:C	2.85559e-08	-1.12846	-3.08617e-10
38509451	chr15:38509451:G:T	1.84658e-08	-1.5644	-3.08617e-10
38509738	chr15:38509738:T:C	1.48289e-08	-1.78374	-3.08617e-10
38509860	chr15:38509860:T:C	2.83736e-08	-1.86077e-10	-1.13486
38509947	chr15:38509947:C:A	1.73283e-08	-1.62798	-3.08617e-10
38510031	chr15:38510031:G:A	1.54682e-08	-1.29189	-0.449642
38510307	chr15:38510307:A:G	3.10043e-08	-1.86077e-10	-1.0462
38510309	chr15:38510309:CTT:C	3.07114e-08	-1.86077e-10	-1.05569
38510584	chr15:38510584:A:G	2.52806e-08	-1.86077e-10	-1.25029
38510726	chr15:38510726:G:A	4.22396e-08	-1.86077e-10	-0.736968
38510831	chr15:38510831:T:C	5.88117e-09	-1.50918	-1.19939
38511349	chr15:38511349:C:A	2.75921e-08	-1.86077e-10	-1.1628
38511488	chr15:38511488:G:A	1.79604e-08	-1.59216	-3.08617e-10
38511734	chr15:38511734:G:A	4.79123e-08	-1.86077e-10	-0.610953
38511903	chr15:38511903:C:A	5.34515e-09	-1.54754	-1.25659
38511957	chr15:38511957:C:T	1.73408e-08	-1.62726	-3.08617e-10
38512001	chr15:38512001:AAC:A	1.7357e-08	-1.62633	-3.08617e-10
38512259	chr15:38512259:A:G	5.84885e-09	-1.47215	-1.24193
38512514	chr15:38512514:T:C	5.97991e-09	-1.47811	-1.21381
38512542	chr15:38512542:TAAAA:T	2.41873e-08	-1.86077e-10	-1.2945
38512972	chr15:38512972:C:A	1.73097e-08	-1.62906	-3.08617e-10
38513197	chr15:38513197:G:A	2.70256e-08	-1.86077e-10	-1.18354
38513227	chr15:38513227:G:A	1.73573e-08	-1.62631	-3.08617e-10
38513667	chr15:38513667:G:C	2.64578e-08	-1.86077e-10	-1.20478
38513869	chr15:38513869:A:C	4.5459e-08	-1.86077e-10	-0.663515
38513899	chr15:38513899:G:A	2.99276e-08	-1.86077e-10	-1.08154
38514261	chr15:38514261:A:C	2.93672e-08	-1.86077e-10	-1.10045
38514325	chr15:38514325:T:C	3.70516e-08	-1.86077e-10	-0.868014
38514798	chr15:38514798:C:T	1.81894e-08	-1.57948	-3.08617e-10
38515376	chr15:38515376:G:A	8.02191e-09	-1.27071	-1.12744
38515967	chr15:38515967:G:C	1.13593e-08	-1.20759	-0.842691
38516082	chr15:38516082:C:T	2.98336e-08	-1.86077e-10	-1.08469
38516093	chr15:38516093:T:C	1.70897e-08	-1.64185	-3.08617e-10
38516135	chr15:38516135:T:C	1.73058e-08	-1.62928	-3.08617e-10
38516479	chr15:38516479:A:G	1.74453e-08	-1.62125	-3.08617e-10
38516632	chr15:38516632:A:G	1.45139e-08	-0.656291	-1.14893
38516936	chr15:38516936:A:G	6.25464e-09	-1.77045	-0.876548
38517319	chr15:38517319:C:T	3.11798e-08	-1.86077e-10	-1.04055
38517525	chr15:38517525:G:A	5.18448e-09	-1.59197	-1.24268
38517841	chr15:38517841:C:A	1.73437e-08	-1.6271	-3.08617e-10
38518323	chr15:38518323:A:T	2.65973e-08	-1.86077e-10	-1.19952
38518384	chr15:38518384:G:A	1.70966e-08	-1.64145	-3.08617e-10
38518518	chr15:38518518:C:T	1.69876e-08	-1.64784	-3.08617e-10
38518861	chr15:38518861:C:T	1.69809e-08	-1.64824	-3.08617e-10
38518998	chr15:38518998:A:T	1.69839e-08	-1.64806	-3.08617e-10
38519151	chr15:38519151:T:C	4.15215e-08	-1.86077e-10	-0.754113
38519208	chr15:38519208:A:G	2.41856e-08	-1.86077e-10	-1.29457
38519271	chr15:38519271:T:G	2.63577e-08	-1.86077e-10	-1.20857
38519665	chr15:38519665:G:A	1.61257e-08	-1.69991	-3.08617e-10
38519888	chr15:38519888:T:C	2.59737e-08	-1.86077e-10	-1.22324
38520213	chr15:38520213:C:T	1.68678e-08	-1.65492	-3.08617e-10
38520311	chr15:38520311:C:T	4.13193e-08	-1.86077e-10	-0.758996
38520485	chr15:38520485:T:A	2.67085e-08	-1.86077e-10	-1.19534
38520640	chr15:38520640:C:T	1.71556e-08	-1.638	-3.08617e-10
38520674	chr15:38520674:AAC:A	1.6723e-08	-1.66354	-3.08617e-10
38521780	chr15:38521780:A:G	1.7325e-08	-1.62817	-3.08617e-10
38521816	chr15:38521816:T:A	1.70324e-08	-1.64521	-3.08617e-10
38522071	chr15:38522071:T:A	3.80568e-08	-1.86077e-10	-0.841244
38522415	chr15:38522415:A:G	1.70858e-08	-1.64208	-3.08617e-10
38522515	chr15:38522515:C:T	2.61858e-08	-1.86077e-10	-1.21511
38522777	chr15:38522777:G:A	3.80869e-08	-1.86077e-10	-0.840455
38522949	chr15:38522949:T:C	2.41842e-08	-1.86077e-10	-1.29463
38523042	chr15:38523042:A:G	1.83369e-08	-1.57141	-3.08617e-10
38523218	chr15:38523218:C:T	1.93038e-08	-0.237874	-1.28215
38523671	chr15:38523671:C:T	4.44927e-09	-1.69594	-1.29164
38523752	chr15:38523752:A:G	2.57124e-08	-0.179153	-1.0542
38523984	chr15:38523984:G:A	2.59795e-08	-1.86077e-10	-1.22302
38524089	chr15:38524089:T:C	2.12168e-08	-1.42553	-3.08617e-10
38524172	chr15:38524172:T:A	1.6201e-08	-0.46217	-1.23308
38524315	chr15:38524315:T:C	3.30472e-08	-1.86077e-10	-0.982388
38524318	chr15:38524318:G:A	1.50618e-08	-1.26175	-0.506409
38524632	chr15:38524632:C:A	1.06062e-08	-1.6124	-0.506488
38524727	chr15:38524727:T:C	4.68525e-08	-1.86077e-10	-0.63332
38524859	chr15:38524859:AG:A	2.98123e-08	-1.86077e-10	-1.0854
38524949	chr15:38524949:C:T	4.56564e-09	-1.67248	-1.28929
38524953	chr15:38524953:G:A	1.30858e-08	-0.619838	-1.28896
38525413	chr15:38525413:C:T	5.43598e-09	-1.58911	-1.19817
38527504	chr15:38527504:T:C	1.50996e-08	-1.76566	-3.08617e-10
38527688	chr15:38527688:G:A	4.97446e-09	-1.58142	-1.29459
38527742	chr15:38527742:G:A	2.80227e-08	-1.86077e-10	-1.14731
38527779	chr15:38527779:T:C	3.97326e-08	-1.86077e-10	-0.798153
38528064	chr15:38528064:G:A	2.41865e-08	-1.86077e-10	-1.29453
38528143	chr15:38528143:C:T	3.03393e-08	-1.86077e-10	-1.06788
38528405	chr15:38528405:AT:A	5.21681e-09	-1.70691	-1.12153
38528446	chr15:38528446:G:A	4.59679e-09	-1.66965	-1.28532
38528582	chr15:38528582:T:C	4.83543e-08	-1.86077e-10	-0.601769
38528655	chr15:38528655:C:T	4.52103e-08	-1.86077e-10	-0.669
38528768	chr15:38528768:T:C	1.92959e-07	-1.86077e-10	0.782153
38530015	chr15:38530015:T:C	3.50078e-08	-1.86077e-10	-0.924754
38530235	chr15:38530235:C:T	3.07254e-08	-1.86077e-10	-1.05523
38530282	chr15:38530282:C:T	4.95104e-08	-1.86077e-10	-0.578142
38530591	chr15:38530591:C:A	1.30295e-08	-1.81153	-0.101577
38530704	chr15:38530704:T:C	6.13126e-09	-1.59052	-1.07641
38531326	chr15:38531326:C:T	1.907e-07	0.770377	-3.08617e-10
38531443	chr15:38531443:C:T	3.06508e-08	-1.86077e-10	-1.05767
38531967	chr15:38531967:T:C	1.49755e-08	-1.77391	-3.08617e-10
38532413	chr15:38532413:C:T	2.98999e-08	-1.86077e-10	-1.08247
38532420	chr15:38532420:C:A	2.41879e-08	-1.86077e-10	-1.29447
38532898	chr15:38532898:GA:G	2.88375e-08	-1.86077e-10	-1.11865
38533362	chr15:38533362:G:A	2.93504e-08	-1.86077e-10	-1.10102
38534173	chr15:38534173:C:CA	2.42199e-08	-1.86077e-10	-1.29315
38534190	chr15:38534190:G:A	2.65577e-08	-1.86077e-10	-1.201
38534385	chr15:38534385:C:CAT	4.68747e-08	-1.86077e-10	-0.632848
38534389	chr15:38534389:G:GTTA	4.68747e-08	-1.86077e-10	-0.632848
38534395	chr15:38534395:C:A	4.68747e-08	-1.86077e-10	-0.632848
38535539	chr15:38535539:G:T	3.6354e-08	-1.86077e-10	-0.88702
38535732	chr15:38535732:G:A	5.21968e-09	-1.66263	-1.16525
38535939	chr15:38535939:G:T	7.69896e-09	-1.55181	-0.887431
38538051	chr15:38538051:G:A	1.50585e-08	-1.76839	-3.08617e-10
38538758	chr15:38538758:C:T	2.41856e-08	-1.86077e-10	-1.29457
38539701	chr15:38539701:C:T	3.35936e-08	-1.86077e-10	-0.96599
38540057	chr15:38540057:T:C	2.59593e-08	-1.86077e-10	-1.2238
38540155	chr15:38540155:T:C	2.66595e-08	-1.86077e-10	-1.19718
38540668	chr15:38540668:C:G	2.86726e-08	-1.12438	-3.08617e-10
38540723	chr15:38540723:A:G	5.89849e-08	-1.86077e-10	-0.403043
38541407	chr15:38541407:G:A	6.01167e-08	-1.86077e-10	-0.384037
38541770	chr15:38541770:T:C	5.56266e-08	-1.86077e-10	-0.461664
38541832	chr15:38541832:T:C	5.05951e-09	-1.58931	-1.26974
38542367	chr15:38542367:C:T	2.23333e-08	-1.37425	-3.08617e-10
38542632	chr15:38542632:C:T	1.59045e-07	-1.86077e-10	0.588863
38542939	chr15:38542939:A:G	6.77007e-09	-1.79593	-0.771887
38543028	chr15:38543028:T:C	1.08566e-07	0.207036	-3.08617e-10
38543117	chr15:38543117:C:A	3.1866e-08	-1.86077e-10	-1.01878
38543834	chr15:38543834:T:C	2.47584e-08	-1.86077e-10	-1.27116
38544576	chr15:38544576:C:A	5.11479e-09	-1.55658	-1.29161
38544936	chr15:38544936:G:C	3.52581e-08	-1.86077e-10	-0.91763
38544980	chr15:38544980:G:A	5.4638e-08	-1.86077e-10	-0.479596
38545175	chr15:38545175:GTCT:G	2.82977e-08	-1.86077e-10	-1.13754
38545368	chr15:38545368:T:C	2.88936e-08	-1.86077e-10	-1.11671
38545746	chr15:38545746:A:C	5.00698e-09	-1.80773	-1.06176
38546063	chr15:38546063:T:C	4.54773e-09	-1.68311	-1.28259
38546188	chr15:38546188:A:G	2.6826e-08	-1.86077e-10	-1.19095
38546226	chr15:38546226:TA:T	3.50338e-08	-1.86077e-10	-0.924011
38546228	chr15:38546228:TTTA:T	2.67823e-08	-1.86077e-10	-1.19258
38546278	chr15:38546278:C:T	1.01204e-07	0.136808	-3.08617e-10
38546416	chr15:38546416:C:T	2.79681e-08	-1.86077e-10	-1.14926
38546430	chr15:38546430:G:A	9.2267e-08	-1.86077e-10	0.0443611
38546619	chr15:38546619:G:A	1.43695e-08	-1.81522	-3.08617e-10
38546838	chr15:38546838:T:C	1.43835e-08	-1.81424	-3.08617e-10
38547386	chr15:38547386:T:C	2.83972e-08	-1.86077e-10	-1.13403
38548030	chr15:38548030:G:T	3.38425e-08	-1.86077e-10	-0.958608
38548073	chr15:38548073:C:T	4.18145e-08	-1.86077e-10	-0.747081
38548630	chr15:38548630:AG:A	3.00272e-08	-1.86077e-10	-1.07822
38548801	chr15:38548801:C:T	3.41122e-08	-1.86077e-10	-0.95067
38548817	chr15:38548817:C:T	4.13856e-07	-1.86077e-10	1.54519
38549429	chr15:38549429:C:T	2.4571e-08	-1.86077e-10	-1.27876
38549739	chr15:38549739:A:G	2.72028e-08	-1.86077e-10	-1.177
38551275	chr15:38551275:G:A	1.32629e-08	-1.72663	-0.168718
38551370	chr15:38551370:G:A	3.69299e-08	-1.86077e-10	-0.871303
38551398	chr15:38551398:G:A	2.65566e-08	-1.86077e-10	-1.20105
38551493	chr15:38551493:T:C	1.3629e-08	-1.72999	-0.138142
38551510	chr15:38551510:A:G	2.61949e-08	-1.86077e-10	-1.21476
38551686	chr15:38551686:A:G	1.62681e-08	-1.64686	-0.0442575
38552839	chr15:38552839:A:C	2.44667e-08	-1.86077e-10	-1.28301
38552952	chr15:38552952:C:CT	2.42453e-08	-1.86077e-10	-1.2921
38553102	chr15:38553102:A:G	3.38948e-08	-1.86077e-10	-0.957063
38553422	chr15:38553422:G:A	1.04313e-07	-1.86077e-10	0.167074
38554477	chr15:38554477:C:T	4.74779e-09	-1.62813	-1.29452
38554507	chr15:38554507:G:A	9.27193e-08	0.0492516	-3.08617e-10
38554537	chr15:38554537:G:C	4.8508e-09	-1.61084	-1.29034
38554821	chr15:38554821:C:T	5.23096e-09	-1.56231	-1.26342
38554822	chr15:38554822:G:A	1.45815e-08	-1.80057	-3.08617e-10
38554913	chr15:38554913:C:T	2.41978e-08	-1.86077e-10	-1.29406
38555098	chr15:38555098:G:A	2.76199e-08	-1.86077e-10	-1.16179
38555676	chr15:38555676:GC:G	4.29485e-09	-1.77253	-1.25038
38556536	chr15:38556536:T:C	2.46502e-08	-1.86077e-10	-1.27554
38557212	chr15:38557212:C:T	2.20421e-08	-1.38737	-3.08617e-10
38557859	chr15:38557859:G:T	3.09031e-08	-1.86077e-10	-1.04947
38558129	chr15:38558129:T:C	4.75336e-09	-1.80989	-1.11158
38558291	chr15:38558291:G:A	3.19683e-08	-1.01558	-3.08617e-10
38558504	chr15:38558504:T:C	2.51008e-08	-1.86077e-10	-1.25742
38560185	chr15:38560185:C:T	4.62347e-09	-1.66197	-1.28721
38560474	chr15:38560474:G:A	4.11927e-08	-1.12225	0.360186
38561009	chr15:38561009:T:C	1.73964e-08	-1.62406	-3.08617e-10
38561012	chr15:38561012:T:C	4.30522e-08	-1.86077e-10	-0.71791
38561434	chr15:38561434:T:C	4.23279e-09	-1.74284	-1.29462
38561498	chr15:38561498:T:C	3.31879e-08	-1.86077e-10	-0.97814
38562141	chr15:38562141:T:C	2.73496e-08	-1.86077e-10	-1.17162
38562980	chr15:38562980:A:T	3.55009e-08	-1.86077e-10	-0.910768
38564247	chr15:38564247:C:G	4.79866e-08	-1.86077e-10	-0.609404
38564617	chr15:38564617:C:T	5.90728e-08	-0.401554	-3.08617e-10
38564760	chr15:38564760:C:T	6.4318e-09	-1.80813	-0.810937
38564945	chr15:38564945:C:A	6.81795e-09	-1.77908	-0.781683
38565535	chr15:38565535:TC:T	4.06865e-09	-1.79587	-1.28114
38565861	chr15:38565861:T:C	6.86438e-09	-1.6759	-0.878075
38566393	chr15:38566393:C:T	7.11651e-08	-1.86077e-10	-0.215322
38566409	chr15:38566409:C:T	2.81347e-08	-1.86077e-10	-1.14332
38566711	chr15:38566711:T:C	7.13515e-08	-1.86077e-10	-0.212707
38566978	chr15:38566978:T:C	3.85666e-08	-1.86077e-10	-0.827938
38567442	chr15:38567442:A:T	5.65189e-09	-1.79909	-0.949245
38567664	chr15:38567664:C:T	4.11554e-08	-1.86077e-10	-0.762969
38567866	chr15:38567866:T:C	4.26834e-08	-1.86077e-10	-0.726515
38568002	chr15:38568002:A:C	4.32141e-09	-1.74814	-1.2686
38568894	chr15:38568894:C:G	3.01749e-08	-1.66691	0.593598
38569358	chr15:38569358:T:C	7.07724e-08	-1.86077e-10	-0.220855
38569450	chr15:38569450:A:C	6.83214e-08	-1.86077e-10	-0.256102
38570134	chr15:38570134:G:C	2.74403e-08	-1.86077e-10	-1.16831
38570354	chr15:38570354:T:A	2.69917e-08	-1.86077e-10	-1.1848
38570484	chr15:38570484:T:G	2.74544e-08	-1.86077e-10	-1.1678
38570530	chr15:38570530:T:C	6.98417e-08	-1.86077e-10	-0.234094
38570533	chr15:38570533:G:T	8.25941e-08	-0.066387	-3.08617e-10
38570570	chr15:38570570:A:AT	6.84503e-08	-1.86077e-10	-0.254217
38570589	chr15:38570589:T:C	2.36295e-08	-1.67819	0.360361
38570635	chr15:38570635:A:T	7.035e-08	-1.86077e-10	-0.226843
38570690	chr15:38570690:A:G	7.93114e-09	-1.18691	-1.22261
38570725	chr15:38570725:T:G	3.21164e-08	-1.86077e-10	-1.01096
38571300	chr15:38571300:T:C	7.38321e-08	-1.86077e-10	-0.178531
38571474	chr15:38571474:A:T	7.31126e-08	-1.86077e-10	-0.188324
38571995	chr15:38571995:G:A	7.30782e-08	-1.86077e-10	-0.188794
38572611	chr15:38572611:C:G	7.93085e-08	-1.86077e-10	-0.106979
38572614	chr15:38572614:T:C	7.82147e-08	-1.86077e-10	-0.120867
38572653	chr15:38572653:T:C	8.87993e-08	-1.86077e-10	0.00605374
38573120	chr15:38573120:CTG:C	5.56873e-09	-1.81099	-0.952173
38573356	chr15:38573356:C:A	2.41872e-08	-1.86077e-10	-1.2945
38573417	chr15:38573417:C:T	2.44548e-08	-1.86077e-10	-1.2835
38574820	chr15:38574820:G:T	2.41844e-08	-1.86077e-10	-1.29462
38575056	chr15:38575056:T:G	4.91566e-09	-1.815	-1.0729
38575089	chr15:38575089:C:A	7.03214e-09	-1.25958	-1.27025
38575167	chr15:38575167:C:G	2.51937e-08	-1.86077e-10	-1.25373
38575358	chr15:38575358:T:C	2.52791e-08	-1.86077e-10	-1.25035
38575447	chr15:38575447:A:G	4.45225e-08	-1.86077e-10	-0.684331
38575548	chr15:38575548:G:C	4.85582e-08	-1.86077e-10	-0.597562
38575600	chr15:38575600:C:T	1.16556e-08	-1.11039	-0.914141
38575638	chr15:38575638:G:A	4.3878e-08	-1.86077e-10	-0.698913
38575807	chr15:38575807:T:C	5.53265e-09	-1.79259	-0.977067
38575834	chr15:38575834:A:T	5.63227e-09	-1.78604	-0.965772
38576006	chr15:38576006:G:A	8.17759e-09	-1.60191	-0.777021
38576236	chr15:38576236:A:C	4.56472e-09	-1.80683	-1.15513
38576409	chr15:38576409:A:G	7.12778e-08	-1.86077e-10	-0.21374
38576534	chr15:38576534:T:G	2.42373e-08	-1.86077e-10	-1.29243
38576587	chr15:38576587:A:C	6.42255e-09	-1.72422	-0.896287
38576862	chr15:38576862:C:T	2.41431e-07	-1.86077e-10	1.00626
38577368	chr15:38577368:G:A	6.41183e-08	-1.86077e-10	-0.319595
38577465	chr15:38577465:G:A	5.63407e-09	-1.8151	-0.936392
38577931	chr15:38577931:G:A	2.50367e-08	-1.86077e-10	-1.25998
38578230	chr15:38578230:C:T	2.42488e-08	-1.29196	-3.08617e-10
38578404	chr15:38578404:A:AT	1.52403e-08	-1.75638	-3.08617e-10
38578811	chr15:38578811:G:A	1.87127e-07	-1.86077e-10	0.751464
38578879	chr15:38578879:T:C	2.4745e-08	-1.86077e-10	-1.2717
38579244	chr15:38579244:G:A	1.49552e-07	-1.86077e-10	0.527322
38579675	chr15:38579675:T:C	1.73465e-08	-1.0102	-0.616733
38579978	chr15:38579978:A:G	1.7659e-08	-0.990933	-0.618146
38580024	chr15:38580024:T:A	1.59367e-08	-0.894398	-0.817301
38580566	chr15:38580566:T:C	2.92624e-08	-1.86077e-10	-1.10402
38580668	chr15:38580668:T:C	3.12866e-08	-1.86077e-10	-1.03713
38580707	chr15:38580707:G:A	6.74065e-09	-1.35547	-1.21669
38580932	chr15:38580932:G:A	2.47226e-08	-1.86077e-10	-1.27261
38581162	chr15:38581162:C:T	6.83642e-08	-1.86077e-10	-0.255476
38581240	chr15:38581240:A:G	1.05002e-07	-1.86077e-10	0.173655
38581315	chr15:38581315:T:A	1.11046e-07	-1.86077e-10	0.229619
38581398	chr15:38581398:C:T	2.69065e-08	-1.86077e-10	-1.18796
38581556	chr15:38581556:C:T	3.145e-08	-1.86077e-10	-1.03193
38581692	chr15:38581692:C:G	2.46579e-08	-1.86077e-10	-1.27523
38582223	chr15:38582223:C:T	2.47431e-08	-1.86077e-10	-1.27178
38582510	chr15:38582510:C:T	3.5433e-08	-1.86077e-10	-0.912682
38582529	chr15:38582529:T:A	2.49049e-08	-1.86077e-10	-1.26526
38583161	chr15:38583161:T:C	9.09023e-08	-1.86077e-10	0.0294609
38583477	chr15:38583477:G:T	2.70006e-08	-1.86077e-10	-1.18447
38583712	chr15:38583712:T:C	8.55591e-08	-1.86077e-10	-0.0311175
38584264	chr15:38584264:T:C	4.99234e-08	-1.86077e-10	-0.569836
38584477	chr15:38584477:G:A	2.5469e-08	-1.86077e-10	-1.24286
38584643	chr15:38584643:C:T	2.73477e-08	-1.86077e-10	-1.17169
38584644	chr15:38584644:G:A	1.17182e-07	-1.86077e-10	0.283403
38585053	chr15:38585053:T:C	2.81029e-08	-1.86077e-10	-1.14445
38585433	chr15:38585433:G:A	2.48723e-08	-1.86077e-10	-1.26657
38585871	chr15:38585871:A:G	3.6283e-08	-1.86077e-10	-0.888975
38586113	chr15:38586113:C:T	2.67248e-08	-1.86077e-10	-1.19473
38586444	chr15:38586444:A:G	2.69011e-08	-1.86077e-10	-1.18816
38586906	chr15:38586906:T:C	2.85672e-08	-1.86077e-10	-1.12806
38587859	chr15:38587859:A:G	2.11129e-07	-1.86077e-10	0.872144
38588054	chr15:38588054:C:T	2.86221e-08	-1.86077e-10	-1.12615
38588113	chr15:38588113:G:A	2.76698e-08	-1.86077e-10	-1.15998
38588185	chr15:38588185:A:G	1.66226e-07	0.633022	-3.08617e-10
38588219	chr15:38588219:C:T	5.35161e-08	-1.86077e-10	-0.500343
38588754	chr15:38588754:T:G	3.0273e-08	-1.86077e-10	-1.07007
38588940	chr15:38588940:G:C	2.89279e-08	-1.86077e-10	-1.11552
38589682	chr15:38589682:C:T	2.61159e-08	-1.86077e-10	-1.21778
38589683	chr15:38589683:G:A	2.85054e-08	-1.86077e-10	-1.13023
38589788	chr15:38589788:T:G	3.11092e-08	-1.86077e-10	-1.04282
38590007	chr15:38590007:A:G	2.95173e-07	-1.86077e-10	1.20724
38590653	chr15:38590653:T:G	2.86557e-08	-1.86077e-10	-1.12497
38590713	chr15:38590713:A:G	1.43929e-08	-1.81359	-3.08617e-10
38590729	chr15:38590729:C:G	6.77528e-08	-1.86077e-10	-0.264459
38590878	chr15:38590878:TAAG:T	3.05196e-08	-1.86077e-10	-1.06196
38591164	chr15:38591164:A:G	6.22134e-09	-1.3622	-1.29014
38591169	chr15:38591169:G:A	5.06626e-08	-1.86077e-10	-0.555137
38591223	chr15:38591223:T:C	2.50196e-08	-1.86077e-10	-1.26066
38591336	chr15:38591336:T:G	3.16026e-08	-1.86077e-10	-1.02709
38591565	chr15:38591565:C:T	2.81374e-08	-1.86077e-10	-1.14323
38591643	chr15:38591643:G:A	1.45763e-07	-1.86077e-10	0.501659
38591690	chr15:38591690:C:A	1.6309e-07	-1.86077e-10	0.613976
38592384	chr15:38592384:G:C	1.43762e-08	-1.81475	-3.08617e-10
38592393	chr15:38592393:C:A	3.57764e-08	-1.86077e-10	-0.903037
38592485	chr15:38592485:C:A	5.6559e-08	-1.86077e-10	-0.44504
38592536	chr15:38592536:G:A	5.14814e-08	-1.86077e-10	-0.539105
38592560	chr15:38592560:G:A	2.95314e-08	-1.09487	-3.08617e-10
38592708	chr15:38592708:C:T	2.97149e-08	-1.86077e-10	-1.08868
38593498	chr15:38593498:C:T	3.02133e-08	-1.86077e-10	-1.07204
38593655	chr15:38593655:C:G	2.02884e-08	-1.47028	-3.08617e-10
38593716	chr15:38593716:T:C	3.59933e-08	-1.86077e-10	-0.896991
38593845	chr15:38593845:C:T	1.57375e-07	-1.86077e-10	0.578303
38593962	chr15:38593962:T:C	3.59844e-08	-1.86077e-10	-0.89724
38594053	chr15:38594053:C:A	2.71719e-08	-1.86077e-10	-1.17814
38594239	chr15:38594239:G:T	3.15476e-07	-1.86077e-10	1.27376
38594431	chr15:38594431:T:G	2.71816e-08	-1.86077e-10	-1.17778
38594625	chr15:38594625:G:A	1.32589e-07	-1.86077e-10	0.406933
38594806	chr15:38594806:T:C	2.43564e-08	-1.86077e-10	-1.28753
38594993	chr15:38594993:C:T	3.79802e-08	-1.86077e-10	-0.843261
38595497	chr15:38595497:C:T	3.72293e-08	-1.86077e-10	-0.863229
38596273	chr15:38596273:A:G	2.71097e-08	-1.86077e-10	-1.18043
38596584	chr15:38596584:G:A	6.86658e-08	-1.86077e-10	-0.251073
38596991	chr15:38596991:T:C	2.71549e-08	-1.86077e-10	-1.17877
38597360	chr15:38597360:C:T	6.86138e-08	-1.86077e-10	-0.251832
38597486	chr15:38597486:T:C	1.43933e-08	-1.81356	-3.08617e-10
38597528	chr15:38597528:T:C	2.15554e-08	-1.4097	-3.08617e-10
38597629	chr15:38597629:T:C	3.98833e-08	-1.86077e-10	-0.794368
38598303	chr15:38598303:CTG:C	2.7173e-08	-1.86077e-10	-1.1781
38598464	chr15:38598464:G:T	2.10656e-07	-1.86077e-10	0.869901
38598567	chr15:38598567:T:A	2.7166e-08	-1.86077e-10	-1.17836
38598589	chr15:38598589:T:C	9.37238e-08	-1.86077e-10	0.0600268
38599606	chr15:38599606:T:C	2.55138e-08	-1.86077e-10	-1.2411
38599884	chr15:38599884:C:T	1.01571e-07	-1.86077e-10	0.14043
38600671	chr15:38600671:A:C	2.70434e-08	-1.86077e-10	-1.18288
38600718	chr15:38600718:G:A	4.31214e-08	-0.716306	-3.08617e-10
38600934	chr15:38600934:A:T	3.89758e-07	-1.86077e-10	1.4852
38601519	chr15:38601519:G:T	1.55493e-08	-1.73631	-3.08617e-10
38601691	chr15:38601691:T:A	3.60045e-08	-1.86077e-10	-0.89668
38601726	chr15:38601726:C:G	3.70037e-08	-1.86077e-10	-0.869308
38601793	chr15:38601793:G:A	3.99135e-08	-1.86077e-10	-0.793611
38601928	chr15:38601928:C:T	1.47893e-08	-1.78642	-3.08617e-10
38602029	chr15:38602029:T:C	3.44208e-08	-1.86077e-10	-0.941663
38602162	chr15:38602162:C:T	2.42887e-08	-1.86077e-10	-1.29031
38602255	chr15:38602255:T:C	3.04857e-08	-1.86077e-10	-1.06307
38602447	chr15:38602447:T:C	7.24143e-08	-1.86077e-10	-0.197921
38603235	chr15:38603235:G:A	1.03808e-07	-1.86077e-10	0.162223
38603623	chr15:38603623:T:C	5.53785e-08	-1.34547	0.879341
38603862	chr15:38603862:A:G	2.52206e-08	-1.86077e-10	-1.25266
38603871	chr15:38603871:C:T	2.0371e-08	-1.46621	-3.08617e-10
38603878	chr15:38603878:A:G	7.07698e-08	-1.86077e-10	-0.220893
38603988	chr15:38603988:G:A	1.20316e-07	-1.86077e-10	0.309795
38604000	chr15:38604000:G:A	2.87229e-08	-1.86077e-10	-1.12263
38604378	chr15:38604378:AAG:A	7.32792e-08	-1.86077e-10	-0.186048
38604533	chr15:38604533:G:T	3.50313e-07	-1.86077e-10	1.3785
38604892	chr15:38604892:G:A	2.63766e-08	-1.86077e-10	-1.20785
38604970	chr15:38604970:C:T	3.50555e-08	-1.86077e-10	-0.923392
38605163	chr15:38605163:A:T	4.21176e-08	-1.86077e-10	-0.73986
38605360	chr15:38605360:T:C	1.12968e-07	-1.86077e-10	0.246778
38605483	chr15:38605483:T:G	3.24809e-08	-1.86077e-10	-0.999672
38605507	chr15:38605507:T:C	2.52176e-08	-1.86077e-10	-1.25278
38605656	chr15:38605656:C:T	1.62082e-08	-1.55208	-0.142734
38605726	chr15:38605726:G:A	3.5788e-08	-1.86077e-10	-0.902713
38605779	chr15:38605779:C:T	2.88928e-08	-1.86077e-10	-1.11673
38605866	chr15:38605866:C:T	3.86261e-08	-0.826398	-3.08617e-10
38605924	chr15:38605924:G:A	3.74207e-08	-1.86077e-10	-0.858101
38605975	chr15:38605975:A:G	1.05781e-07	-1.86077e-10	0.181047
38606018	chr15:38606018:G:A	2.90782e-08	-1.86077e-10	-1.11034
38606030	chr15:38606030:C:T	2.53876e-08	-1.86077e-10	-1.24606
38606088	chr15:38606088:A:C	2.9381e-08	-1.86077e-10	-1.09998
38606155	chr15:38606155:C:T	2.42912e-08	-1.86077e-10	-1.29021
38606273	chr15:38606273:T:A	1.51446e-08	-1.76268	-3.08617e-10
38606375	chr15:38606375:A:G	1.15298e-07	-1.86077e-10	0.267198
38606558	chr15:38606558:G:A	7.21495e-09	-1.79255	-0.71162
38606887	chr15:38606887:T:C	5.96095e-09	-1.80203	-0.893063
38607274	chr15:38607274:G:A	4.07146e-08	-0.773739	-3.08617e-10
38607628	chr15:38607628:C:G	2.94006e-08	-1.86077e-10	-1.09931
38608111	chr15:38608111:C:A	4.89864e-09	-1.7956	-1.09576
38608125	chr15:38608125:G:T	2.77266e-08	-1.86077e-10	-1.15793
38608498	chr15:38608498:G:A	4.05283e-09	-1.79815	-1.28276
38608605	chr15:38608605:G:A	2.47664e-08	-1.86077e-10	-1.27084
38608736	chr15:38608736:C:T	2.93827e-08	-1.86077e-10	-1.09992
38608850	chr15:38608850:G:A	3.63992e-08	-1.86077e-10	-0.885778
38609048	chr15:38609048:C:T	2.41962e-08	-1.86077e-10	-1.29413
38609108	chr15:38609108:A:G	3.66118e-08	-1.86077e-10	-0.879955
38609200	chr15:38609200:T:C	3.77493e-08	-1.86077e-10	-0.849359
38609808	chr15:38609808:T:C	3.16843e-08	-1.86077e-10	-1.0245
38609849	chr15:38609849:C:T	3.99551e-08	-1.86077e-10	-0.792569
38610393	chr15:38610393:G:A	3.26979e-08	-1.78771	0.794698
38610395	chr15:38610395:G:A	3.54263e-08	-0.121384	-0.791487
38610416	chr15:38610416:T:C	2.61525e-08	-1.86077e-10	-1.21638
38610969	chr15:38610969:G:A	4.02782e-09	-1.79262	-1.29448
38611471	chr15:38611471:C:T	4.10994e-09	-1.80774	-1.25918
38611623	chr15:38611623:A:G	4.46439e-09	-1.81055	-1.17364
38611683	chr15:38611683:G:A	9.92813e-09	-1.78464	-0.400309
38611720	chr15:38611720:G:T	3.17361e-08	-1.02287	-3.08617e-10
38611953	chr15:38611953:G:C	5.52495e-09	-1.74636	-1.02469
38612127	chr15:38612127:T:C	3.67897e-08	-1.86077e-10	-0.875108
38612199	chr15:38612199:C:T	2.42488e-08	-1.86077e-10	-1.29196
38612247	chr15:38612247:G:A	2.54296e-08	-1.86077e-10	-1.24441
38612345	chr15:38612345:G:A	4.3554e-09	-1.79821	-1.2107
38613158	chr15:38613158:A:G	1.46927e-07	-1.86077e-10	0.509612
38613523	chr15:38613523:G:T	3.0824e-08	-1.86077e-10	-1.05203
38613569	chr15:38613569:C:T	6.45345e-08	-1.19258	0.879452
38613863	chr15:38613863:A:T	3.2399e-08	-1.86077e-10	-1.0022
38613933	chr15:38613933:G:A	1.00076e-08	-1.77809	-0.398887
38614195	chr15:38614195:C:T	4.02955e-09	-1.80726	-1.27941
38614327	chr15:38614327:T:G	4.86048e-09	-1.8106	-1.08859
38614466	chr15:38614466:C:T	5.64505e-09	-1.80275	-0.946793
38614840	chr15:38614840:A:G	4.29433e-09	-1.80458	-1.21845
38614881	chr15:38614881:A:G	3.08188e-08	-1.86077e-10	-1.0522
38615253	chr15:38615253:T:C	1.63812e-08	-1.68419	-3.08617e-10
38615781	chr15:38615781:A:G	2.46389e-08	-1.86077e-10	-1.276
38615934	chr15:38615934:A:G	5.74764e-08	-1.168	0.739053
38615948	chr15:38615948:G:A	3.08376e-08	-1.86077e-10	-1.05159
38616063	chr15:38616063:G:A	3.10685e-08	-1.04413	-3.08617e-10
38616276	chr15:38616276:C:A	4.36529e-08	-1.86077e-10	-0.704056
38616306	chr15:38616306:C:T	2.43608e-08	-1.28735	-3.08617e-10
38616348	chr15:38616348:G:C	2.55146e-08	-1.86077e-10	-1.24107
38616368	chr15:38616368:C:T	2.44337e-08	-1.86077e-10	-1.28436
38616859	chr15:38616859:C:T	4.38359e-08	-1.86077e-10	-0.699873
38616936	chr15:38616936:G:A	2.4586e-08	-1.86077e-10	-1.27815
38616944	chr15:38616944:C:T	3.65202e-08	-1.86077e-10	-0.88246
38616970	chr15:38616970:C:T	2.97545e-08	-1.86077e-10	-1.08734
38616973	chr15:38616973:C:T	3.0417e-08	-1.86077e-10	-1.06532
38617224	chr15:38617224:A:T	2.03476e-08	-1.46736	-3.08617e-10
38617233	chr15:38617233:T:A	2.44525e-08	-1.86077e-10	-1.28359
38617600	chr15:38617600:A:G	2.83814e-08	-1.86077e-10	-1.13459
38618025	chr15:38618025:T:A	1.84932e-08	-1.56292	-3.08617e-10
38618129	chr15:38618129:A:G	2.46792e-08	-1.86077e-10	-1.27436
38618343	chr15:38618343:G:T	7.16202e-09	-1.76313	-0.748401
38618515	chr15:38618515:C:T	3.00049e-08	-1.86077e-10	-1.07897
38618581	chr15:38618581:C:G	2.48003e-08	-1.86077e-10	-1.26947
38618596	chr15:38618596:G:A	1.46113e-08	-0.907189	-0.891343
38619110	chr15:38619110:A:T	2.47189e-08	-1.86077e-10	-1.27276
38619162	chr15:38619162:G:T	3.03217e-08	-1.86077e-10	-1.06846
38619180	chr15:38619180:C:G	2.42332e-08	-1.86077e-10	-1.2926
38619885	chr15:38619885:A:G	1.49517e-08	-1.7755	-3.08617e-10
38620540	chr15:38620540:C:T	2.46409e-08	-1.86077e-10	-1.27592
38620621	chr15:38620621:G:A	8.23658e-09	-1.67161	-0.700126
38620682	chr15:38620682:CT:C	4.34785e-09	-1.79257	-1.21807
38620712	chr15:38620712:A:G	2.82682e-08	-1.86077e-10	-1.13859
38621051	chr15:38621051:C:G	2.52147e-08	-1.86077e-10	-1.2529
38621112	chr15:38621112:G:A	3.47975e-08	-1.86077e-10	-0.93078
38621951	chr15:38621951:C:T	1.43016e-08	-0.843046	-0.976911
38622442	chr15:38622442:G:A	4.85828e-09	-1.79303	-1.10661
38622671	chr15:38622671:C:T	5.0104e-09	-1.77509	-1.09372
38622768	chr15:38622768:G:A	4.91384e-09	-1.79116	-1.09711
38622909	chr15:38622909:T:C	2.60455e-08	-1.86077e-10	-1.22048
38623112	chr15:38623112:G:C	1.02795e-08	-1.79805	-0.352119
38623217	chr15:38623217:TGCCACTGTGATCTCA:T	2.8815e-08	-1.86077e-10	-1.11943
38624244	chr15:38624244:G:T	6.49232e-08	-1.86077e-10	-0.307121
38624511	chr15:38624511:G:T	1.12739e-08	-1.80706	-0.250775
38624705	chr15:38624705:C:T	5.44395e-08	-1.49534	1.01211
38624781	chr15:38624781:T:C	3.04315e-07	-0.481952	1.71969
38624900	chr15:38624900:C:T	2.97046e-08	-1.86077e-10	-1.08902
38625125	chr15:38625125:T:C	2.76781e-08	-1.86077e-10	-1.15968
38625248	chr15:38625248:C:T	1.70261e-08	-1.64558	-3.08617e-10
38625532	chr15:38625532:C:T	2.61763e-08	-1.86077e-10	-1.21547
38625653	chr15:38625653:G:A	1.4379e-08	-1.81456	-3.08617e-10
38625810	chr15:38625810:T:C	4.38999e-09	-1.81514	-1.18586
38625897	chr15:38625897:C:T	4.23518e-08	-1.86077e-10	-0.734315
38625979	chr15:38625979:G:A	2.61298e-08	-1.86077e-10	-1.21725
38627585	chr15:38627585:G:A	2.75533e-08	-1.86077e-10	-1.1642
38627587	chr15:38627587:T:G	1.16055e-08	-1.06828	-0.960574
38627763	chr15:38627763:T:C	2.59585e-08	-0.864929	-0.358897
38627978	chr15:38627978:C:T	5.40629e-09	-1.81107	-0.981691
38628246	chr15:38628246:C:T	4.59776e-09	-1.81522	-1.13954
38628486	chr15:38628486:A:G	2.861e-08	-1.86077e-10	-1.12657
38628624	chr15:38628624:G:C	5.81953e-09	-1.81019	-0.908917
38628668	chr15:38628668:G:A	2.7308e-08	-1.86077e-10	-1.17315
38628815	chr15:38628815:G:T	1.84879e-08	-1.56321	-3.08617e-10
38629746	chr15:38629746:A:G	1.66481e-08	-1.66803	-3.08617e-10
38629934	chr15:38629934:G:A	1.73077e-08	-1.62917	-3.08617e-10
38630321	chr15:38630321:G:A	3.83325e-08	-0.834028	-3.08617e-10
38630373	chr15:38630373:A:G	6.24857e-09	-1.64449	-1.00348
38630775	chr15:38630775:G:A	2.83344e-08	-1.86077e-10	-1.13625
38630806	chr15:38630806:G:A	3.81576e-08	-1.86077e-10	-0.8386
38630911	chr15:38630911:G:A	2.47063e-08	-1.86077e-10	-1.27327
38631198	chr15:38631198:G:A	2.45689e-08	-1.86077e-10	-1.27885
38631473	chr15:38631473:T:C	2.41878e-08	-1.86077e-10	-1.29448
38631484	chr15:38631484:CA:C	5.79017e-08	-0.421578	-3.08617e-10
38631563	chr15:38631563:G:A	2.80105e-08	-1.86077e-10	-1.14775
38631589	chr15:38631589:T:C	2.73275e-08	-1.86077e-10	-1.17243
38631863	chr15:38631863:A:C	2.74246e-08	-1.86077e-10	-1.16889
38632302	chr15:38632302:C:T	3.781e-08	0.0974743	-0.945227
38632309	chr15:38632309:T:C	1.54786e-08	-1.74087	-3.08617e-10
38632994	chr15:38632994:C:T	4.93463e-09	-1.80229	-1.08175
38633191	chr15:38633191:T:A	2.6512e-08	-1.20273	-3.08617e-10
38634105	chr15:38634105:T:A	2.43281e-08	-1.86077e-10	-1.28869
38634486	chr15:38634486:A:C	2.57329e-08	-1.86077e-10	-1.23256
38634587	chr15:38634587:A:G	2.52497e-08	-1.86077e-10	-1.25151
38634634	chr15:38634634:T:C	4.35696e-09	-1.7331	-1.27545
38634700	chr15:38634700:G:A	2.5216e-08	-1.86077e-10	-1.25285
38634746	chr15:38634746:A:G	3.18005e-08	-1.86077e-10	-1.02084
38634752	chr15:38634752:CAT:C	5.03177e-08	-1.86077e-10	-0.561969
38634787	chr15:38634787:AGGGTAGATAGG:A	5.46262e-08	-1.86077e-10	-0.479812
38634857	chr15:38634857:G:A	1.18608e-06	2.59808	-3.08617e-10
38634947	chr15:38634947:A:G	2.56067e-08	-1.86077e-10	-1.23747
38635088	chr15:38635088:C:T	1.21326e-07	-1.86077e-10	0.318157
38635173	chr15:38635173:A:T	4.74079e-09	-1.75377	-1.17035
38635185	chr15:38635185:A:G	5.17396e-09	-1.81397	-1.02272
38635309	chr15:38635309:C:G	4.43321e-09	-1.76534	-1.22587
38635365	chr15:38635365:G:A	4.37682e-09	-1.72023	-1.28377
38635819	chr15:38635819:C:A	2.52721e-08	-1.86077e-10	-1.25062
38635882	chr15:38635882:A:G	2.52721e-08	-1.86077e-10	-1.25062
38635952	chr15:38635952:T:C	6.56129e-09	-1.81064	-0.788495
38636031	chr15:38636031:G:A	2.75025e-08	-1.86077e-10	-1.16605
38636201	chr15:38636201:A:G	2.41874e-08	-1.86077e-10	-1.29449
38636300	chr15:38636300:T:C	5.98539e-09	-1.41571	-1.27529
38636476	chr15:38636476:G:A	4.19994e-09	-1.76578	-1.27948
38637031	chr15:38637031:A:G	2.81457e-08	-1.86077e-10	-1.14293
38637200	chr15:38637200:A:T	2.75883e-08	-1.86077e-10	-1.16293
38637234	chr15:38637234:T:G	1.44382e-08	-1.81045	-3.08617e-10
38637651	chr15:38637651:C:T	4.35603e-09	-1.74997	-1.25879
38638022	chr15:38638022:T:C	3.3197e-08	-1.86077e-10	-0.977864
38638032	chr15:38638032:C:G	6.20034e-09	-1.80615	-0.849571
38638099	chr15:38638099:A:G	2.41843e-08	-1.86077e-10	-1.29462
38638262	chr15:38638262:G:A	2.82125e-08	-1.86077e-10	-1.14056
38638322	chr15:38638322:C:T	5.31831e-09	-1.6768	-1.13237
38638336	chr15:38638336:A:G	6.05941e-09	-1.81294	-0.865775
38638496	chr15:38638496:C:T	2.59768e-08	-1.86077e-10	-1.22312
38638651	chr15:38638651:T:C	3.51206e-08	-1.86077e-10	-0.921538
38638698	chr15:38638698:A:C	6.789e-09	-1.79799	-0.767033
38639182	chr15:38639182:C:T	3.48954e-08	-1.86077e-10	-0.927969
38639381	chr15:38639381:A:G	3.04558e-08	-1.86077e-10	-1.06405
38639737	chr15:38639737:C:T	4.62394e-09	-1.81142	-1.13766
38639753	chr15:38639753:G:A	5.8772e-09	-1.44018	-1.26907
38639894	chr15:38639894:T:G	3.45025e-08	-1.86077e-10	-0.939294
38640081	chr15:38640081:G:A	5.29381e-09	-1.66483	-1.14895
38640088	chr15:38640088:G:A	3.42538e-08	-1.86077e-10	-0.946527
38640128	chr15:38640128:C:T	3.02304e-08	-1.86077e-10	-1.07148
38640249	chr15:38640249:G:A	3.26146e-08	-1.86077e-10	-0.995566
38640287	chr15:38640287:T:C	2.99442e-08	-1.86077e-10	-1.08099
38640442	chr15:38640442:C:T	2.60888e-08	-1.86077e-10	-1.21882
38640536	chr15:38640536:C:T	2.5387e-08	-1.86077e-10	-1.24609
38640942	chr15:38640942:G:A	2.95651e-08	-1.86077e-10	-1.09373
38640945	chr15:38640945:T:C	2.59858e-08	-1.86077e-10	-1.22277
38641024	chr15:38641024:A:G	2.63486e-08	-1.86077e-10	-1.20891
38641129	chr15:38641129:T:A	2.60127e-08	-1.86077e-10	-1.22174
38641275	chr15:38641275:A:G	2.92026e-08	-1.86077e-10	-1.10607
38641412	chr15:38641412:T:G	3.18291e-08	-1.86077e-10	-1.01994
38641520	chr15:38641520:C:T	2.92024e-08	-1.86077e-10	-1.10607
38641553	chr15:38641553:G:T	3.26146e-08	-1.86077e-10	-0.995566
38641582	chr15:38641582:G:A	4.69812e-09	-1.69719	-1.23597
38641608	chr15:38641608:A:G	3.38796e-08	-0.957513	-3.08617e-10
38641694	chr15:38641694:C:T	2.93876e-08	-1.86077e-10	-1.09975
38642224	chr15:38642224:T:A	6.97093e-09	-1.45211	-1.08647
38642261	chr15:38642261:AGAG:A	1.54398e-08	-1.74338	-3.08617e-10
38642455	chr15:38642455:C:T	3.09975e-08	-1.86077e-10	-1.04642
38642464	chr15:38642464:G:A	2.96277e-08	-1.86077e-10	-1.09162
38642788	chr15:38642788:A:G	2.90264e-08	-1.86077e-10	-1.11212
38642840	chr15:38642840:C:T	6.33296e-09	-1.37083	-1.26373
38642858	chr15:38642858:C:A	2.49711e-08	-1.86077e-10	-1.2626
38642979	chr15:38642979:C:T	4.355e-09	-1.76242	-1.24658
38642993	chr15:38642993:G:T	2.91597e-08	-1.86077e-10	-1.10754
38643164	chr15:38643164:A:G	2.89499e-08	-1.86077e-10	-1.11476
38643356	chr15:38643356:T:C	2.6944e-08	-1.86077e-10	-1.18657
38644016	chr15:38644016:A:G	6.38922e-08	-1.86077e-10	-0.323127
38644446	chr15:38644446:G:C	3.61536e-08	-1.86077e-10	-0.892548
38644727	chr15:38644727:C:T	2.44638e-08	-1.86077e-10	-1.28313
38644751	chr15:38644751:C:T	2.65869e-08	-1.86077e-10	-1.19991
38644791	chr15:38644791:G:A	2.31422e-08	-0.191098	-1.14757
38645018	chr15:38645018:TCA:T	2.80158e-08	-1.86077e-10	-1.14756
38645027	chr15:38645027:TATCAA:T	4.5269e-08	-1.86077e-10	-0.667703
38645260	chr15:38645260:ATAAAT:A	6.46538e-09	-1.35889	-1.25497
38645791	chr15:38645791:A:C	4.91471e-09	-1.7753	-1.11279
38647439	chr15:38647439:C:T	1.36294e-08	-0.945318	-0.922774
38647616	chr15:38647616:C:T	4.33789e-09	-1.79846	-1.21448
38647624	chr15:38647624:A:G	2.49645e-08	-1.86077e-10	-1.26287
38647674	chr15:38647674:T:A	4.4839e-09	-1.81017	-1.16967
38648878	chr15:38648878:C:T	1.48648e-08	-1.1292	-0.65213
38648964	chr15:38648964:A:G	1.73827e-08	-1.03187	-0.592973
38648994	chr15:38648994:T:A	1.61735e-08	-1.07658	-0.620367
38649065	chr15:38649065:A:G	1.56052e-08	-0.899863	-0.832859
38649126	chr15:38649126:A:T	4.50414e-08	-1.80617	1.13342
38649618	chr15:38649618:G:T	4.5994e-09	-1.70561	-1.24879
38649911	chr15:38649911:G:T	2.03089e-08	-0.913338	-0.555928
38650064	chr15:38650064:C:A	3.32507e-08	-1.86077e-10	-0.976248
38650184	chr15:38650184:C:T	2.51481e-08	-1.86077e-10	-1.25554
38650313	chr15:38650313:T:G	3.82047e-08	-1.86077e-10	-0.837365
38650346	chr15:38650346:A:G	2.49336e-08	-1.86077e-10	-1.26411
38650936	chr15:38650936:G:A	4.74917e-09	-1.64974	-1.27262
38651131	chr15:38651131:T:C	1.77816e-08	-0.947646	-0.654512
38651305	chr15:38651305:A:G	1.68401e-08	-0.981059	-0.675501
38651897	chr15:38651897:C:T	2.45111e-08	-1.86077e-10	-1.2812
38651899	chr15:38651899:T:G	2.01937e-08	-0.937534	-0.537419
38651962	chr15:38651962:G:A	2.42556e-08	-1.86077e-10	-1.29168
38652011	chr15:38652011:A:C	3.77557e-08	-1.86077e-10	-0.849187
38652215	chr15:38652215:A:G	4.1321e-09	-1.80456	-1.25698
38652497	chr15:38652497:C:A	1.87562e-07	0.753785	-3.08617e-10
38652549	chr15:38652549:G:A	5.01183e-09	-1.66654	-1.20199
38652579	chr15:38652579:T:C	3.53862e-08	-1.86077e-10	-0.914003
38652769	chr15:38652769:A:G	2.42245e-08	-1.86077e-10	-1.29296
38652795	chr15:38652795:C:T	1.67676e-08	-1.24643	-0.414442
38652968	chr15:38652968:C:T	1.45564e-08	-1.8023	-3.08617e-10
38653236	chr15:38653236:T:C	1.73482e-08	-1.62684	-3.08617e-10
38653556	chr15:38653556:T:C	4.90599e-09	-1.68999	-1.19988
38653717	chr15:38653717:C:T	2.55611e-08	-1.86077e-10	-1.23925
38653893	chr15:38653893:G:A	5.1595e-09	-1.76751	-1.07197
38653993	chr15:38653993:G:T	1.90692e-08	-0.700918	-0.831333
38654127	chr15:38654127:C:T	2.63084e-08	-1.86077e-10	-1.21044
38654143	chr15:38654143:C:T	4.13405e-09	-1.76856	-1.2925
38654335	chr15:38654335:G:A	1.14009e-08	-1.12685	-0.919783
38654398	chr15:38654398:G:A	4.625e-08	-1.86077e-10	-0.646263
38654507	chr15:38654507:G:T	2.4703e-08	-1.86077e-10	-1.2734
38654576	chr15:38654576:C:T	1.38935e-08	-0.956258	-0.892649
38654654	chr15:38654654:T:C	2.42216e-08	-1.86077e-10	-1.29308
38654839	chr15:38654839:C:A	5.11279e-09	-1.77416	-1.07442
38655745	chr15:38655745:TG:T	3.00498e-08	-1.86077e-10	-1.07747
38656080	chr15:38656080:C:T	2.43582e-08	-1.86077e-10	-1.28746
38656097	chr15:38656097:A:G	5.57468e-09	-1.75178	-1.01031
38656515	chr15:38656515:C:T	2.66274e-08	-1.86077e-10	-1.19838
38656565	chr15:38656565:C:G	2.6626e-08	-1.86077e-10	-1.19844
38656606	chr15:38656606:A:T	6.94846e-09	-1.2478	-1.294
38656744	chr15:38656744:CAG:C	4.02007e-09	-1.80058	-1.28845
38657204	chr15:38657204:C:T	2.44182e-08	-1.86077e-10	-1.285
38657212	chr15:38657212:G:A	5.27223e-08	-1.86077e-10	-0.515286
38657962	chr15:38657962:G:C	8.78781e-09	-1.13489	-1.17207
38658028	chr15:38658028:G:T	4.03946e-09	-1.79282	-1.29139
38658359	chr15:38658359:C:T	6.58251e-09	-1.308	-1.28791
38658421	chr15:38658421:C:T	1.45537e-08	-1.80248	-3.08617e-10
38658465	chr15:38658465:T:C	1.81765e-08	-0.325126	-1.25507
38658705	chr15:38658705:T:C	6.76018e-09	-1.28041	-1.28886
38658914	chr15:38658914:G:A	3.05119e-08	-1.86077e-10	-1.06221
38659321	chr15:38659321:TA:T	2.4915e-08	-1.86077e-10	-1.26486
38659401	chr15:38659401:A:G	7.0933e-09	-1.37974	-1.14143
38659777	chr15:38659777:T:A	2.94438e-08	-1.86077e-10	-1.09784
38660186	chr15:38660186:C:T	3.20062e-08	-1.86077e-10	-1.01439
38660225	chr15:38660225:C:T	3.54265e-08	-1.86077e-10	-0.912865
38660268	chr15:38660268:A:G	4.54774e-08	-1.86077e-10	-0.663109
38660425	chr15:38660425:A:G	3.61052e-08	-0.893887	-3.08617e-10
38661213	chr15:38661213:C:T	4.83038e-09	-1.7566	-1.1488
38661601	chr15:38661601:T:C	7.01943e-09	-1.36326	-1.16838
38661750	chr15:38661750:G:A	7.25143e-09	-1.27012	-1.22901
38662218	chr15:38662218:T:G	7.57842e-09	-1.32196	-1.13306
38662299	chr15:38662299:G:A	1.77849e-08	-1.60198	-3.08617e-10
38662406	chr15:38662406:T:C	2.57891e-08	-1.86077e-10	-1.23037
38662690	chr15:38662690:G:A	5.54585e-09	-1.81347	-0.95381
38662881	chr15:38662881:T:G	5.52705e-09	-1.81517	-0.955505
38662903	chr15:38662903:G:C	4.16744e-09	-1.79785	-1.25517
38663355	chr15:38663355:A:G	3.50108e-08	-1.86077e-10	-0.924668
38663777	chr15:38663777:T:C	6.72351e-09	-1.40919	-1.16552
38663889	chr15:38663889:T:C	4.06078e-09	-1.79516	-1.28379
38664346	chr15:38664346:G:C	4.33609e-09	-1.78946	-1.22389
38664570	chr15:38664570:CT:C	7.29457e-09	-1.21734	-1.27586
38664790	chr15:38664790:G:A	2.4262e-08	-1.86077e-10	-1.29141
38665724	chr15:38665724:A:G	1.45367e-08	-1.80365	-3.08617e-10
38665805	chr15:38665805:A:G	3.17201e-08	-1.86077e-10	-1.02337
38665937	chr15:38665937:C:T	2.51803e-08	-1.86077e-10	-1.25426
38666070	chr15:38666070:G:A	2.4245e-08	-1.86077e-10	-1.29211
38666088	chr15:38666088:T:C	1.06092e-08	-1.69227	-0.426337
38666670	chr15:38666670:AT:A	2.51916e-08	-1.86077e-10	-1.25381
38666800	chr15:38666800:T:C	7.904e-08	-0.11037	-3.08617e-10
38667609	chr15:38667609:G:A	2.602e-08	-1.86077e-10	-1.22146
38668225	chr15:38668225:C:G	2.8836e-08	-1.86077e-10	-1.1187
38668342	chr15:38668342:CATG:C	1.57423e-08	-1.72397	-3.08617e-10
38668849	chr15:38668849:G:A	2.69419e-08	-1.86077e-10	-1.18664
38669448	chr15:38669448:G:A	7.69387e-08	-1.86077e-10	-0.137316
38669910	chr15:38669910:T:C	8.62209e-09	-1.77819	-0.547808
38670076	chr15:38670076:A:T	1.0958e-07	0.216328	-3.08617e-10
38670388	chr15:38670388:T:C	1.80696e-08	-1.58609	-3.08617e-10
38670411	chr15:38670411:G:A	4.93933e-09	-1.59644	-1.28665
38670652	chr15:38670652:C:T	2.12737e-08	-1.42285	-3.08617e-10
38671764	chr15:38671764:A:T	2.79923e-08	-1.86077e-10	-1.1484
38672374	chr15:38672374:G:A	5.66738e-09	-1.72127	-1.02433
38672664	chr15:38672664:A:G	4.89062e-08	-1.86077e-10	-0.59042
38673199	chr15:38673199:G:C	4.62727e-09	-1.78537	-1.16299
38673345	chr15:38673345:TAA:T	6.10381e-09	-1.67458	-0.996829
38673436	chr15:38673436:G:A	4.57611e-09	-1.78736	-1.17211
38673703	chr15:38673703:C:T	3.17179e-08	-1.86077e-10	-1.02344
38673726	chr15:38673726:A:G	8.02579e-08	-1.86077e-10	-0.0950798
38673739	chr15:38673739:G:A	1.57442e-08	-1.72385	-3.08617e-10
38673981	chr15:38673981:AT:A	4.19592e-09	-1.79097	-1.25524
38674185	chr15:38674185:C:T	5.07065e-09	-1.78834	-1.06851
38674454	chr15:38674454:A:G	4.0506e-09	-1.81049	-1.27097
38674921	chr15:38674921:G:A	5.28609e-09	-1.7594	-1.05584
38675191	chr15:38675191:C:T	4.07818e-09	-1.79296	-1.28172
38675381	chr15:38675381:G:A	2.46736e-08	-1.86077e-10	-1.27459
38675437	chr15:38675437:GTC:G	2.42163e-08	-1.86077e-10	-1.2933
38675536	chr15:38675536:T:C	2.45781e-08	-1.86077e-10	-1.27847
38675867	chr15:38675867:C:T	2.44089e-08	-1.86077e-10	-1.28538
38676021	chr15:38676021:A:G	9.72472e-09	-1.59062	-0.615037
38676858	chr15:38676858:A:C	4.07697e-09	-1.81433	-1.26065
38677513	chr15:38677513:G:C	7.60288e-09	-1.80109	-0.650711
38677992	chr15:38677992:T:C	5.61661e-08	-1.86077e-10	-0.452012
38678527	chr15:38678527:C:A	5.13168e-09	-1.58496	-1.25993
38678704	chr15:38678704:G:A	5.19284e-08	-1.86077e-10	-0.530459
38679547	chr15:38679547:A:G	3.99273e-09	-1.8138	-1.28205
38679906	chr15:38679906:G:A	2.95381e-08	-1.86077e-10	-1.09465
38679976	chr15:38679976:A:G	4.27872e-09	-1.73219	-1.29449
38680916	chr15:38680916:G:A	1.19448e-07	-1.86077e-10	0.302556
38680927	chr15:38680927:T:C	5.00321e-08	-1.86077e-10	-0.567661
38681483	chr15:38681483:G:C	5.82325e-09	-1.48493	-1.23354
38681592	chr15:38681592:G:A	4.58637e-09	-1.72137	-1.23587
38681650	chr15:38681650:G:A	6.37401e-09	-1.33433	-1.29377
38681740	chr15:38681740:C:T	7.91945e-08	-1.86077e-10	-0.108418
38681794	chr15:38681794:T:C	2.43261e-08	-1.86077e-10	-1.28878
38682164	chr15:38682164:T:C	1.49601e-08	-1.77494	-3.08617e-10
38682255	chr15:38682255:G:T	5.10157e-09	-1.77881	-1.07196
38682306	chr15:38682306:G:GT	2.58141e-08	-1.86077e-10	-1.2294
38682347	chr15:38682347:A:C	1.36954e-08	-1.62412	-0.239146
38682775	chr15:38682775:G:A	3.18798e-08	-1.86077e-10	-1.01835
38683150	chr15:38683150:A:T	3.10125e-08	-1.86077e-10	-1.04594
38683278	chr15:38683278:C:T	4.4114e-09	-1.79003	-1.20611
38683326	chr15:38683326:G:A	2.97006e-08	-1.86077e-10	-1.08916
38683610	chr15:38683610:C:T	2.45913e-08	-1.86077e-10	-1.27793
38683857	chr15:38683857:CTT:C	2.4437e-08	-1.86077e-10	-1.28423
38684094	chr15:38684094:C:T	2.67991e-08	-1.86077e-10	-1.19196
38684354	chr15:38684354:C:A	2.42346e-08	-1.86077e-10	-1.29254
38684612	chr15:38684612:G:A	2.59003e-08	-1.86077e-10	-1.22607
38684659	chr15:38684659:T:C	5.83047e-09	-1.48565	-1.23158
38684726	chr15:38684726:A:G	5.93475e-09	-1.40622	-1.29328
38686088	chr15:38686088:C:T	1.81972e-08	-1.57906	-3.08617e-10
38686479	chr15:38686479:T:C	2.42503e-08	-1.86077e-10	-1.2919
38686807	chr15:38686807:AC:A	5.90241e-08	-1.86077e-10	-0.402379
38687341	chr15:38687341:T:G	1.62194e-08	-1.69412	-3.08617e-10
38687732	chr15:38687732:T:C	2.44526e-08	-1.86077e-10	-1.28359
38688054	chr15:38688054:A:T	2.42721e-08	-1.86077e-10	-1.291
38688124	chr15:38688124:T:C	2.4763e-08	-1.86077e-10	-1.27097
38688216	chr15:38688216:C:T	2.6698e-08	-1.86077e-10	-1.19573
38688691	chr15:38688691:A:G	2.59063e-08	-1.86077e-10	-1.22584
38688986	chr15:38688986:C:T	7.23715e-08	-1.86077e-10	-0.198512
38689133	chr15:38689133:C:T	2.44325e-08	-1.86077e-10	-1.28441
38689733	chr15:38689733:C:A	5.32577e-08	-1.86077e-10	-0.505182
38689913	chr15:38689913:C:T	6.93776e-09	-1.30808	-1.23526
38690205	chr15:38690205:T:C	3.58937e-08	-1.86077e-10	-0.899762
38690378	chr15:38690378:T:C	5.89934e-08	-1.86077e-10	-0.4029
38690624	chr15:38690624:C:CT	1.36251e-08	-1.09975	-0.768659
38690697	chr15:38690697:A:G	4.23529e-09	-1.74951	-1.28737
38690900	chr15:38690900:ACT:A	4.74559e-08	-1.86077e-10	-0.620525
38690932	chr15:38690932:C:G	4.97271e-09	-1.60681	-1.26955
38690973	chr15:38690973:T:C	3.46242e-08	-1.86077e-10	-0.935771
38691086	chr15:38691086:G:A	2.68731e-08	-1.86077e-10	-1.1892
38691107	chr15:38691107:T:C	2.85126e-08	-1.86077e-10	-1.12998
38691443	chr15:38691443:T:A	4.71726e-08	-1.86077e-10	-0.626512
38692455	chr15:38692455:A:G	2.45291e-08	-1.86077e-10	-1.28047
38692803	chr15:38692803:T:C	2.53239e-08	-1.86077e-10	-1.24858
38693178	chr15:38693178:T:A	7.60906e-09	-1.349	-1.10199
38693312	chr15:38693312:A:C	2.01895e-08	-0.483624	-0.991538
38693437	chr15:38693437:C:G	3.21341e-08	-0.490617	-0.51979
38693868	chr15:38693868:C:A	3.4398e-08	-0.534102	-0.408224
38693929	chr15:38693929:C:T	3.29963e-08	-0.437969	-0.545961
38694167	chr15:38694167:G:T	6.32296e-09	-1.61048	-1.02566
38694404	chr15:38694404:T:C	2.57756e-08	-1.86077e-10	-1.2309
38694588	chr15:38694588:T:C	8.84614e-09	-1.02686	-1.27348
38694884	chr15:38694884:A:G	1.75605e-07	-1.86077e-10	0.687914
38694951	chr15:38694951:A:G	2.43699e-08	-0.0134615	-1.27352
38695118	chr15:38695118:AAGGATTCT:A	1.37221e-07	-1.86077e-10	0.441265
38695179	chr15:38695179:G:A	4.82776e-09	-1.73471	-1.17123
38695269	chr15:38695269:A:T	3.53036e-08	-0.212291	-0.704049
38695896	chr15:38695896:G:T	7.00115e-09	-1.5166	-1.01765
38695906	chr15:38695906:C:A	6.97124e-09	-1.49308	-1.04546
38696077	chr15:38696077:C:T	1.68734e-08	-1.65459	-3.08617e-10
38696078	chr15:38696078:A:G	8.2906e-09	-1.7252	-0.639998
38696147	chr15:38696147:C:T	1.44165e-08	-1.81195	-3.08617e-10
38696282	chr15:38696282:C:T	2.46204e-08	-1.86077e-10	-1.27675
38696283	chr15:38696283:A:G	9.23961e-09	-1.54843	-0.708395
38696559	chr15:38696559:T:A	7.48299e-09	-1.51942	-0.948268
38696774	chr15:38696774:G:A	1.43925e-08	-1.81362	-3.08617e-10
38696920	chr15:38696920:C:A	7.22881e-09	-1.52071	-0.981542
38697049	chr15:38697049:C:T	2.67113e-08	-1.86077e-10	-1.19524
38697404	chr15:38697404:T:C	6.24812e-09	-1.5758	-1.07224
38697456	chr15:38697456:G:A	6.22793e-09	-1.52337	-1.12791
38697473	chr15:38697473:G:A	6.68977e-09	-1.47711	-1.10263
38697569	chr15:38697569:G:A	4.61382e-09	-1.69182	-1.25945
38697617	chr15:38697617:G:A	2.87905e-08	-1.86077e-10	-1.12028
38697718	chr15:38697718:C:G	5.9109e-09	-1.54043	-1.1631
38697735	chr15:38697735:G:A	9.12803e-08	-1.86077e-10	0.0336102
38697762	chr15:38697762:C:A	1.67378e-08	-1.66266	-3.08617e-10
38697868	chr15:38697868:T:A	5.57721e-09	-1.72945	-1.03219
38698039	chr15:38698039:A:G	1.53206e-08	-1.75113	-3.08617e-10
38698568	chr15:38698568:T:C	9.07946e-09	-1.15103	-1.12328
38698602	chr15:38698602:T:G	4.97599e-09	-1.65821	-1.21749
38698703	chr15:38698703:C:T	2.63385e-08	-1.86077e-10	-1.20929
38698963	chr15:38698963:C:T	5.15591e-09	-1.65144	-1.18874
38699058	chr15:38699058:C:T	7.52666e-09	-1.25375	-1.20812
38699235	chr15:38699235:G:C	1.24402e-08	-1.70785	-0.25154
38699319	chr15:38699319:A:G	5.86253e-09	-1.66725	-1.04449
38699393	chr15:38699393:A:C	2.10789e-08	-1.43205	-3.08617e-10
38699903	chr15:38699903:T:A	1.39906e-08	-1.70436	-0.137582
38700346	chr15:38700346:A:G	6.70165e-09	-1.75488	-0.823095
38700692	chr15:38700692:G:A	7.1182e-09	-1.62658	-0.891086
38700886	chr15:38700886:T:G	1.48928e-08	-1.77945	-3.08617e-10
38701272	chr15:38701272:A:G	3.74798e-08	-0.856524	-3.08617e-10
38701347	chr15:38701347:A:G	1.15741e-07	-1.86077e-10	0.271031
38701432	chr15:38701432:G:A	2.72849e-08	-1.86077e-10	-1.17399
38701468	chr15:38701468:G:T	2.69598e-08	-1.86077e-10	-1.18598
38702147	chr15:38702147:G:A	1.4788e-08	-1.78651	-3.08617e-10
38702192	chr15:38702192:T:C	4.96524e-08	-1.86077e-10	-0.575278
38702412	chr15:38702412:G:T	9.20234e-08	-1.86077e-10	0.0417176
38703049	chr15:38703049:T:A	4.86616e-09	-1.68438	-1.21364
38703140	chr15:38703140:T:A	3.25869e-08	-1.86077e-10	-0.996416
38703290	chr15:38703290:A:G	5.68256e-09	-1.71944	-1.02348
38703370	chr15:38703370:A:G	5.16099e-08	-1.86077e-10	-0.536611
38703430	chr15:38703430:C:T	5.12917e-08	-1.86077e-10	-0.542796
38703629	chr15:38703629:C:T	6.4164e-09	-1.32929	-1.29218
38703951	chr15:38703951:A:T	2.67459e-08	-1.86077e-10	-1.19394
38703956	chr15:38703956:T:C	2.67093e-08	-1.86077e-10	-1.19531
38703968	chr15:38703968:C:T	2.8235e-08	-1.86077e-10	-1.13976
38704280	chr15:38704280:T:C	2.6699e-08	-1.86077e-10	-1.1957
38704390	chr15:38704390:T:A	3.31994e-06	3.62738	-3.08617e-10
38704780	chr15:38704780:A:C	4.96961e-09	-1.70846	-1.16852
38704781	chr15:38704781:T:G	9.63278e-08	-1.86077e-10	0.0874318
38705481	chr15:38705481:A:G	1.27605e-07	-1.86077e-10	0.368617
38705582	chr15:38705582:A:G	6.01383e-09	-1.66547	-1.02079
38705872	chr15:38705872:G:C	2.74137e-08	-1.86077e-10	-1.16928
38706194	chr15:38706194:G:A	4.86457e-09	-1.62234	-1.27601
38706434	chr15:38706434:G:A	4.77046e-09	-1.65846	-1.25942
38706547	chr15:38706547:TATA:T	4.86496e-09	-1.6346	-1.26366
38706575	chr15:38706575:T:C	2.59717e-08	-1.86077e-10	-1.22332
38706619	chr15:38706619:ATTG:A	6.74378e-08	-1.86077e-10	-0.26912
38706775	chr15:38706775:A:G	3.03239e-08	-1.86077e-10	-1.06839
38706847	chr15:38706847:G:A	7.75934e-09	-1.61136	-0.820068
38706849	chr15:38706849:G:C	1.16416e-07	-1.86077e-10	0.276842
38707090	chr15:38707090:A:AG	4.81389e-09	-1.74613	-1.16269
38707130	chr15:38707130:G:C	6.51661e-09	-1.64631	-0.95966
38707153	chr15:38707153:G:C	7.46879e-09	-1.65797	-0.811618
38707193	chr15:38707193:G:C	4.09936e-09	-1.78551	-1.28398
38707443	chr15:38707443:G:A	7.4423e-09	-1.80906	-0.664086
38707544	chr15:38707544:G:T	4.06444e-09	-1.81092	-1.26713
38707636	chr15:38707636:C:G	4.37457e-08	-1.86077e-10	-0.701931
38707855	chr15:38707855:T:C	4.12882e-09	-1.80903	-1.2533
38708910	chr15:38708910:A:G	6.9743e-09	-1.7603	-0.777794
38709114	chr15:38709114:T:C	4.64807e-09	-1.66765	-1.27622
38709153	chr15:38709153:T:C	3.09944e-08	-1.86077e-10	-1.04652
38709158	chr15:38709158:T:A	2.42113e-08	-1.86077e-10	-1.29351
38709342	chr15:38709342:C:T	2.43568e-08	-1.86077e-10	-1.28752
38709417	chr15:38709417:G:A	2.83367e-08	-1.86077e-10	-1.13617
38709909	chr15:38709909:C:T	2.95981e-08	-1.86077e-10	-1.09262
38709952	chr15:38709952:G:A	2.4406e-08	-1.86077e-10	-1.2855
38709973	chr15:38709973:G:C	7.14673e-09	-1.24576	-1.26791
38710000	chr15:38710000:A:G	4.67979e-09	-1.72615	-1.21092
38710088	chr15:38710088:T:G	8.25031e-09	-1.80565	-0.56442
38710189	chr15:38710189:T:A	1.44483e-08	-1.80975	-3.08617e-10
38710230	chr15:38710230:C:A	3.69136e-08	-1.86077e-10	-0.871746
38710556	chr15:38710556:G:A	7.32011e-08	-1.86077e-10	-0.187114
38710603	chr15:38710603:C:A	3.67531e-08	-0.876103	-3.08617e-10
38710826	chr15:38710826:C:T	3.9744e-08	-1.86077e-10	-0.797867
38711006	chr15:38711006:C:T	7.44707e-09	-1.57273	-0.899777
38711562	chr15:38711562:C:T	4.01033e-09	-1.81463	-1.27682
38711996	chr15:38711996:T:C	3.05446e-08	-1.86077e-10	-1.06114
38712205	chr15:38712205:C:T	6.31403e-09	-1.52752	-1.11003
38712323	chr15:38712323:G:A	7.00072e-08	-1.86077e-10	-0.231726
38712661	chr15:38712661:T:G	2.67302e-08	-1.86077e-10	-1.19453
38712665	chr15:38712665:A:C	4.30607e-09	-1.78569	-1.2346
38712736	chr15:38712736:G:T	7.97677e-09	-1.52408	-0.879716
38712923	chr15:38712923:G:A	3.04601e-08	-1.86077e-10	-1.06391
38712941	chr15:38712941:G:C	1.14769e-08	-1.78628	-0.253707
38713420	chr15:38713420:C:T	6.65823e-09	-1.50329	-1.08118
38713580	chr15:38713580:G:A	4.76983e-09	-1.74124	-1.17678
38713597	chr15:38713597:C:T	4.68524e-09	-1.75301	-1.1829
38713697	chr15:38713697:C:T	6.43002e-09	-1.43392	-1.18543
38713887	chr15:38713887:T:C	2.41875e-08	-1.25292	-0.0415666
38713920	chr15:38713920:T:G	2.48699e-08	-1.86077e-10	-1.26667
38713955	chr15:38713955:C:T	1.72551e-08	-1.63222	-3.08617e-10
38714062	chr15:38714062:G:A	2.79713e-08	-1.86077e-10	-1.14915
38714322	chr15:38714322:T:TCTC	4.82135e-08	-1.86077e-10	-0.604685
38714430	chr15:38714430:CAG:C	1.95979e-08	-1.5049	-3.08617e-10
38714469	chr15:38714469:A:G	7.78697e-08	-1.86077e-10	-0.125287
38714726	chr15:38714726:AAC:A	8.19341e-09	-1.79833	-0.578663
38714732	chr15:38714732:G:A	6.46021e-09	-1.67534	-0.939322
38714969	chr15:38714969:C:T	6.61353e-09	-1.52706	-1.06415
38715012	chr15:38715012:A:G	2.83091e-08	-1.86077e-10	-1.13714
38715072	chr15:38715072:G:A	4.47416e-09	-1.74833	-1.23368
38715176	chr15:38715176:T:C	2.7293e-08	-1.86077e-10	-1.17369
38715177	chr15:38715177:C:G	7.01598e-09	-1.59466	-0.937471
38715247	chr15:38715247:G:A	2.7794e-08	-1.86077e-10	-1.1555
38715273	chr15:38715273:T:C	3.02917e-08	-1.86077e-10	-1.06945
38715277	chr15:38715277:T:G	2.81432e-08	-1.86077e-10	-1.14302
38715306	chr15:38715306:A:G	4.65102e-09	-1.71223	-1.23101
38715485	chr15:38715485:T:G	8.10534e-08	-1.86077e-10	-0.0852164
38715524	chr15:38715524:A:G	9.07217e-08	-1.86077e-10	0.0274715
38715539	chr15:38715539:A:G	2.63851e-08	-1.30681	0.0992847
38715600	chr15:38715600:G:A	7.35974e-08	-1.86077e-10	-0.181715
38715638	chr15:38715638:A:G	9.47908e-08	-1.86077e-10	0.0713472
38715675	chr15:38715675:A:G	2.42589e-08	-1.86077e-10	-1.29154
38715689	chr15:38715689:G:A	3.37482e-08	-1.86077e-10	-0.961398
38715799	chr15:38715799:G:A	8.23135e-08	-1.86077e-10	-0.0697898
38715812	chr15:38715812:G:A	2.54021e-08	-1.86077e-10	-1.24549
38715973	chr15:38715973:C:T	3.1264e-08	-1.86077e-10	-1.03786
38716683	chr15:38716683:C:T	4.09051e-08	-1.86077e-10	-0.769071
38717081	chr15:38717081:A:G	1.30893e-08	-1.70897	-0.199562
38717091	chr15:38717091:G:A	2.80111e-08	-1.86077e-10	-1.14772
38717197	chr15:38717197:G:A	4.57024e-09	-1.71508	-1.24568
38717382	chr15:38717382:G:A	2.28553e-08	-1.42276	0.0716154
38717859	chr15:38717859:A:G	7.31733e-09	-1.44413	-1.04595
38718052	chr15:38718052:G:A	1.46287e-08	-1.79734	-3.08617e-10
38718088	chr15:38718088:T:A	4.03058e-08	-1.86077e-10	-0.78383
38718241	chr15:38718241:T:C	7.12739e-08	-1.86077e-10	-0.213794
38718324	chr15:38718324:G:A	6.96691e-08	-1.86077e-10	-0.236568
38718352	chr15:38718352:G:A	4.55491e-09	-1.71112	-1.253
38718389	chr15:38718389:C:T	6.73273e-08	-1.86077e-10	-0.270759
38718524	chr15:38718524:A:C	7.99479e-08	-1.86077e-10	-0.0989494
38718576	chr15:38718576:A:T	7.52046e-08	-1.86077e-10	-0.160113
38718897	chr15:38718897:A:T	6.67667e-08	-1.86077e-10	-0.27912
38718943	chr15:38718943:A:G	6.89644e-09	-1.74177	-0.807546
38719096	chr15:38719096:T:C	4.25559e-08	-1.86077e-10	-0.729507
38719299	chr15:38719299:G:A	3.25655e-08	-1.86077e-10	-0.997072
38719332	chr15:38719332:G:A	3.3771e-08	-1.86077e-10	-0.960722
38719406	chr15:38719406:G:A	2.56004e-08	-1.86077e-10	-1.23772
38719982	chr15:38719982:A:G	3.86349e-08	-1.86077e-10	-0.826169
38720011	chr15:38720011:A:G	6.30835e-08	-1.86077e-10	-0.335866
38720185	chr15:38720185:A:G	2.486e-08	-1.86077e-10	-1.26707
38720378	chr15:38720378:C:T	9.73385e-09	-1.66207	-0.542642
38720453	chr15:38720453:G:A	1.02676e-07	-1.86077e-10	0.151258
38720550	chr15:38720550:G:A	3.49194e-08	-1.86077e-10	-0.927281
38720598	chr15:38720598:T:A	1.45659e-08	-1.80164	-3.08617e-10
38720603	chr15:38720603:C:T	3.44507e-08	-1.86077e-10	-0.940796
38720678	chr15:38720678:G:A	3.11986e-08	-1.2115	0.171555
38720691	chr15:38720691:G:A	3.43217e-08	-1.86077e-10	-0.944548
38720701	chr15:38720701:G:T	1.33723e-07	-1.86077e-10	0.415443
38720764	chr15:38720764:A:G	1.02463e-08	-1.80601	-0.3474
38721026	chr15:38721026:G:A	3.5015e-08	-1.86077e-10	-0.924549
38721118	chr15:38721118:C:T	9.49055e-09	-1.75084	-0.479184
38721246	chr15:38721246:G:A	4.18679e-08	-1.86077e-10	-0.745806
38721324	chr15:38721324:C:T	2.49808e-08	-1.86077e-10	-1.26222
38721332	chr15:38721332:A:C	7.65917e-09	-1.59187	-0.85255
38721339	chr15:38721339:G:A	2.11702e-08	-1.42773	-3.08617e-10
38722021	chr15:38722021:C:T	2.56915e-08	-1.86077e-10	-1.23417
38722031	chr15:38722031:T:C	2.55977e-08	-1.86077e-10	-1.23782
38722116	chr15:38722116:A:G	1.91188e-08	-0.254256	-1.2754
38722713	chr15:38722713:G:T	1.31057e-08	-1.21785	-0.68942
38722791	chr15:38722791:A:T	4.52615e-09	-1.815	-1.15545
38722812	chr15:38722812:C:T	2.63075e-08	-1.86077e-10	-1.21047
38722824	chr15:38722824:T:G	2.49989e-08	-1.86077e-10	-1.26149
38723092	chr15:38723092:A:G	6.67954e-09	-1.38602	-1.19525
38723127	chr15:38723127:G:C	3.50556e-08	-0.92339	-3.08617e-10
38723132	chr15:38723132:C:A	2.4774e-08	-1.86077e-10	-1.27053
38723147	chr15:38723147:T:A	1.38696e-08	-1.29956	-0.551068
38723435	chr15:38723435:C:T	5.30232e-09	-1.65585	-1.15633
38723445	chr15:38723445:G:A	2.4261e-08	-1.86077e-10	-1.29146
38723649	chr15:38723649:C:A	2.41968e-08	-1.86077e-10	-1.29411
38723689	chr15:38723689:T:C	3.56846e-08	-1.86077e-10	-0.905607
38723720	chr15:38723720:C:CT	2.41852e-08	-1.86077e-10	-1.29458
38724131	chr15:38724131:T:C	4.29216e-09	-1.81332	-1.21022
38724137	chr15:38724137:G:C	7.54494e-09	-1.32056	-1.13888
38724143	chr15:38724143:C:T	2.42066e-08	-1.86077e-10	-1.2937
38724239	chr15:38724239:A:G	2.41867e-08	-1.86077e-10	-1.29452
38724279	chr15:38724279:C:T	2.44651e-08	-1.86077e-10	-1.28308
38724687	chr15:38724687:C:T	2.56207e-08	-1.86077e-10	-1.23692
38724736	chr15:38724736:A:G	2.4185e-08	-1.86077e-10	-1.29459
38724737	chr15:38724737:T:C	2.41843e-08	-1.86077e-10	-1.29462
38724953	chr15:38724953:T:C	2.42358e-08	-1.86077e-10	-1.29249
38725030	chr15:38725030:C:T	7.42299e-09	-1.44289	-1.03285
38725154	chr15:38725154:T:C	2.4194e-08	-1.86077e-10	-1.29422
38725156	chr15:38725156:A:G	2.41948e-08	-1.86077e-10	-1.29419
38725536	chr15:38725536:G:A	2.73525e-08	-1.86077e-10	-1.17152
38725637	chr15:38725637:T:G	2.59313e-08	-1.86077e-10	-1.22488
38725655	chr15:38725655:C:T	2.51841e-08	-1.86077e-10	-1.25411
38725746	chr15:38725746:C:T	2.41889e-08	-1.86077e-10	-1.29443
38725998	chr15:38725998:T:A	6.3787e-09	-1.62087	-1.00649
38726084	chr15:38726084:G:A	2.4377e-08	-1.86077e-10	-1.28668
38726118	chr15:38726118:C:A	2.54825e-08	-1.86077e-10	-1.24233
38726182	chr15:38726182:G:A	4.88108e-08	-0.592372	-3.08617e-10
38726235	chr15:38726235:G:C	2.84186e-08	-1.86077e-10	-1.13328
38726369	chr15:38726369:G:A	2.44099e-08	-1.86077e-10	-1.28534
38726905	chr15:38726905:A:C	1.48366e-08	-1.80594	0.0227059
38726974	chr15:38726974:G:T	5.00738e-08	-0.566828	-3.08617e-10
38727892	chr15:38727892:C:T	7.56459e-09	-1.1928	-1.26404
38728072	chr15:38728072:T:C	2.42196e-08	-1.86077e-10	-1.29316
38728177	chr15:38728177:A:G	6.29061e-08	-1.86077e-10	-0.338681
38728243	chr15:38728243:C:T	2.47383e-08	-1.86077e-10	-1.27197
38728365	chr15:38728365:C:T	7.27795e-08	-1.86077e-10	-0.192891
38728730	chr15:38728730:C:T	8.97254e-08	-1.86077e-10	0.0164285
38729075	chr15:38729075:T:C	2.48741e-08	-1.86077e-10	-1.2665
38729159	chr15:38729159:G:A	4.28713e-09	-1.7436	-1.28111
38729607	chr15:38729607:C:T	1.57971e-08	-1.42295	-0.297549
38729780	chr15:38729780:C:G	2.62297e-08	-1.86077e-10	-1.21343
38730034	chr15:38730034:G:A	1.59312e-08	-1.71205	-3.08617e-10
38730246	chr15:38730246:C:T	2.99439e-08	-1.86077e-10	-1.081
38730270	chr15:38730270:T:C	2.69232e-08	-1.86077e-10	-1.18734
38731052	chr15:38731052:T:C	8.7946e-08	-1.86077e-10	-0.00360186
38731061	chr15:38731061:C:T	2.43333e-08	-1.86077e-10	-1.28848
38731234	chr15:38731234:C:T	2.42706e-08	-1.86077e-10	-1.29106
38731235	chr15:38731235:G:A	2.56621e-08	-1.86077e-10	-1.23531
38731253	chr15:38731253:A:G	2.43876e-08	-1.86077e-10	-1.28625
38731282	chr15:38731282:C:A	2.79088e-08	-1.86077e-10	-1.15138
38731298	chr15:38731298:G:A	2.87114e-08	-1.86077e-10	-1.12303
38731425	chr15:38731425:A:G	8.7439e-09	-1.56185	-0.750114
38731592	chr15:38731592:A:G	2.59904e-08	-1.86077e-10	-1.2226
38731854	chr15:38731854:T:C	2.57803e-08	-1.86077e-10	-1.23071
38732012	chr15:38732012:C:G	3.92277e-08	-1.86077e-10	-0.810942
38732427	chr15:38732427:G:A	2.41846e-08	-1.86077e-10	-1.29461
38732433	chr15:38732433:C:T	3.13906e-08	-1.03382	-3.08617e-10
38732572	chr15:38732572:C:T	2.50363e-08	-1.86077e-10	-1.26
38732725	chr15:38732725:T:G	1.22024e-08	-1.33141	-0.647274
38732977	chr15:38732977:T:C	2.46294e-08	-1.86077e-10	-1.27639
38733420	chr15:38733420:A:G	4.00661e-09	-1.81485	-1.27753
38733611	chr15:38733611:T:G	8.00634e-09	-1.43858	-0.961513
38733637	chr15:38733637:AAGT:A	2.46172e-08	-1.86077e-10	-1.27688
38733641	chr15:38733641:CCAAGA:C	2.50897e-08	-1.86077e-10	-1.25787
38733647	chr15:38733647:TCAA:T	2.47838e-08	-1.86077e-10	-1.27014
38733713	chr15:38733713:C:T	2.73552e-08	-1.86077e-10	-1.17142
38733716	chr15:38733716:T:G	2.55507e-08	-1.86077e-10	-1.23966
38733856	chr15:38733856:A:G	8.03567e-09	-1.42709	-0.969346
38733988	chr15:38733988:C:T	2.62343e-08	-1.86077e-10	-1.21326
38734104	chr15:38734104:C:A	3.41815e-08	-0.94864	-3.08617e-10
38734429	chr15:38734429:G:A	3.12324e-08	-1.86077e-10	-1.03887
38734880	chr15:38734880:C:T	1.61512e-08	-1.35204	-0.346294
38734894	chr15:38734894:A:G	1.19196e-08	-1.67549	-0.326646
38734981	chr15:38734981:C:A	1.6845e-08	-1.33502	-0.321247
38735398	chr15:38735398:TG:T	1.17484e-08	-1.6845	-0.332108
38735419	chr15:38735419:C:G	4.51936e-09	-1.79856	-1.1734
38735692	chr15:38735692:AAG:A	4.60511e-09	-1.78786	-1.1653
38735902	chr15:38735902:T:C	4.26943e-09	-1.79387	-1.23498
38735995	chr15:38735995:A:G	4.62923e-09	-1.78703	-1.16091
38736053	chr15:38736053:A:G	2.45074e-08	-1.86077e-10	-1.28135
38736143	chr15:38736143:ACTCC:A	1.33714e-08	-1.69985	-0.187358
38736200	chr15:38736200:A:C	4.31927e-09	-1.78589	-1.23134
38736273	chr15:38736273:A:G	9.03795e-08	-1.86077e-10	0.0236924
38736278	chr15:38736278:A:T	2.94188e-08	-1.86077e-10	-1.09869
38736470	chr15:38736470:A:C	4.73979e-09	-1.79198	-1.13235
38736518	chr15:38736518:T:C	4.21771e-09	-1.81435	-1.22669
38736572	chr15:38736572:C:CTTGAATAACATA	2.45657e-08	-1.86077e-10	-1.27897
38737029	chr15:38737029:C:T	1.02985e-08	-1.6832	-0.465127
38737082	chr15:38737082:T:C	4.32138e-09	-1.79818	-1.21858
38737152	chr15:38737152:T:C	4.16491e-09	-1.79588	-1.25775
38737217	chr15:38737217:G:T	1.67518e-08	-1.27523	-0.386587
38737233	chr15:38737233:A:G	1.48702e-08	-1.26642	-0.514549
38737356	chr15:38737356:A:G	6.56859e-08	-1.86077e-10	-0.295441
38737384	chr15:38737384:G:A	6.23304e-09	-1.68401	-0.966448
38738003	chr15:38738003:G:C	2.53421e-08	-1.86077e-10	-1.24786
38738020	chr15:38738020:A:G	1.45797e-08	-1.23507	-0.565621
38738049	chr15:38738049:C:T	1.22507e-08	-1.69639	-0.278349
38738056	chr15:38738056:G:A	3.37831e-08	-1.86077e-10	-0.960364
38738057	chr15:38738057:C:A	3.38472e-08	-1.86077e-10	-0.958469
38738107	chr15:38738107:CTG:C	6.27278e-09	-1.66657	-0.977537
38738196	chr15:38738196:G:A	2.43262e-08	-1.86077e-10	-1.28877
38738335	chr15:38738335:T:C	4.4302e-09	-1.7798	-1.21208
38738381	chr15:38738381:CAG:C	3.50334e-08	-1.86077e-10	-0.924024
38738484	chr15:38738484:A:G	4.84479e-09	-1.77401	-1.12841
38738533	chr15:38738533:G:A	7.98241e-08	-1.86077e-10	-0.100499
38738672	chr15:38738672:C:T	1.49976e-08	-1.77244	-3.08617e-10
38738724	chr15:38738724:G:C	4.5016e-09	-1.77018	-1.20571
38738882	chr15:38738882:A:G	1.57056e-08	-1.29766	-0.428644
38739242	chr15:38739242:T:C	1.64518e-08	-1.3043	-0.375587
38739470	chr15:38739470:C:G	2.51237e-08	-1.86077e-10	-1.25651
38739559	chr15:38739559:A:G	4.65231e-09	-1.76679	-1.17617
38739636	chr15:38739636:C:T	2.43056e-08	-1.86077e-10	-1.28962
38739780	chr15:38739780:A:G	2.47446e-08	-1.86077e-10	-1.27172
38739883	chr15:38739883:T:C	4.11399e-09	-1.77135	-1.29459
38739960	chr15:38739960:C:T	2.03559e-08	-1.46695	-3.08617e-10
38740245	chr15:38740245:T:C	4.052e-08	-1.86077e-10	-0.778529
38740467	chr15:38740467:A:G	2.56979e-08	-1.86077e-10	-1.23392
38740759	chr15:38740759:C:T	4.11106e-09	-1.77698	-1.28967
38740842	chr15:38740842:T:C	2.73871e-08	-1.86077e-10	-1.17025
38740903	chr15:38740903:T:C	2.77737e-08	-1.86077e-10	-1.15624
38741015	chr15:38741015:G:A	2.42148e-08	-1.86077e-10	-1.29336
38741022	chr15:38741022:C:T	7.37645e-09	-1.60359	-0.87844
38741303	chr15:38741303:AT:A	4.99401e-09	-1.74552	-1.12657
38741485	chr15:38741485:G:T	2.55119e-08	-1.86077e-10	-1.24118
38741512	chr15:38741512:G:T	2.51393e-08	-1.86077e-10	-1.25589
38741545	chr15:38741545:A:C	4.09539e-09	-1.78614	-1.28432
38741663	chr15:38741663:G:T	3.07577e-07	-1.86077e-10	1.2484
38741786	chr15:38741786:C:G	7.96287e-09	-1.74246	-0.663078
38741927	chr15:38741927:G:A	4.16059e-09	-1.77234	-1.28232
38741987	chr15:38741987:C:T	2.42005e-08	-1.86077e-10	-1.29395
38742126	chr15:38742126:C:T	2.41936e-08	-1.86077e-10	-1.29424
38742387	chr15:38742387:C:T	4.03624e-09	-1.79733	-1.28768
38742867	chr15:38742867:C:G	4.2983e-09	-1.80845	-1.21365
38742900	chr15:38742900:G:A	4.66687e-09	-1.8059	-1.13394
38742956	chr15:38742956:T:C	6.50541e-09	-1.71588	-0.891808
38742976	chr15:38742976:G:A	4.57601e-09	-1.80826	-1.15124
38742986	chr15:38742986:A:G	4.62911e-09	-1.80565	-1.14232
38743015	chr15:38743015:C:T	4.49145e-09	-1.80757	-1.17058
38743110	chr15:38743110:G:A	2.61922e-08	-1.86077e-10	-1.21486
38743314	chr15:38743314:A:G	4.57104e-09	-1.81341	-1.14718
38743326	chr15:38743326:C:G	5.0319e-09	-1.81521	-1.04932
38743439	chr15:38743439:T:C	2.5874e-08	-1.2506	0.0235192
38743483	chr15:38743483:T:A	4.62904e-09	-1.8109	-1.13708
38743485	chr15:38743485:T:A	4.58855e-09	-1.80964	-1.14712
38743540	chr15:38743540:T:A	1.55222e-08	-1.73806	-3.08617e-10
38743558	chr15:38743558:T:C	1.58401e-08	-1.71778	-3.08617e-10
38743708	chr15:38743708:A:G	2.44058e-08	-1.86077e-10	-1.2855
38743736	chr15:38743736:C:A	2.4594e-08	-1.86077e-10	-1.27782
38743739	chr15:38743739:A:G	9.99556e-09	-1.32786	-0.850325
38743757	chr15:38743757:A:C	3.99281e-09	-1.80496	-1.29086
38743891	chr15:38743891:G:T	2.51553e-08	-1.86077e-10	-1.25526
38743907	chr15:38743907:G:C	3.9971e-09	-1.81072	-1.28404
38743950	chr15:38743950:T:C	3.93786e-09	-1.81509	-1.2946
38743951	chr15:38743951:G:A	2.50431e-08	-1.86077e-10	-1.25973
38743969	chr15:38743969:G:A	3.96778e-09	-1.80763	-1.29448
38744141	chr15:38744141:C:T	3.962e-09	-1.81489	-1.28869
38744245	chr15:38744245:T:C	3.93966e-09	-1.81517	-1.29406
38744260	chr15:38744260:T:C	4.41266e-09	-1.81522	-1.18063
38744266	chr15:38744266:C:T	1.07304e-08	-1.26259	-0.844652
38744283	chr15:38744283:G:A	3.94023e-09	-1.81446	-1.29463
38744471	chr15:38744471:A:G	1.90709e-08	-1.53216	-3.08617e-10
38744522	chr15:38744522:C:G	1.5536e-08	-1.73716	-3.08617e-10
38744635	chr15:38744635:A:C	1.46971e-08	-1.79268	-3.08617e-10
38744669	chr15:38744669:G:T	5.16087e-09	-1.62832	-1.2109
38744693	chr15:38744693:A:G	2.43542e-08	-1.86077e-10	-1.28762
38744751	chr15:38744751:G:C	3.94094e-09	-1.81462	-1.29428
38744850	chr15:38744850:T:C	3.93929e-09	-1.81475	-1.29458
38744932	chr15:38744932:G:T	3.93761e-09	-1.81519	-1.29456
38745107	chr15:38745107:T:C	4.05597e-09	-1.81416	-1.26598
38745114	chr15:38745114:C:T	3.94252e-09	-1.81407	-1.29444
38745178	chr15:38745178:T:C	3.95722e-09	-1.8143	-1.29048
38745520	chr15:38745520:TA:T	3.94263e-09	-1.81391	-1.29456
38745570	chr15:38745570:T:C	1.82612e-08	-1.57555	-3.08617e-10
38745796	chr15:38745796:C:A	3.94278e-09	-1.81443	-1.29401
38745821	chr15:38745821:G:A	3.93996e-09	-1.81454	-1.29462
38745850	chr15:38745850:C:T	2.41949e-08	-1.86077e-10	-1.29418
38745860	chr15:38745860:G:A	3.99167e-09	-1.81164	-1.28447
38746031	chr15:38746031:T:C	3.93929e-09	-1.81515	-1.29418
38746112	chr15:38746112:C:T	3.06431e-08	-1.05792	-3.08617e-10
38746115	chr15:38746115:T:C	3.94368e-09	-1.81405	-1.29416
38746117	chr15:38746117:A:C	3.61499e-08	-1.86077e-10	-0.892652
38746505	chr15:38746505:T:C	3.99789e-09	-1.81122	-1.28334
38747197	chr15:38747197:T:A	4.54539e-08	-1.86077e-10	-0.663625
38747211	chr15:38747211:T:G	4.75418e-09	-1.67704	-1.24426
38747397	chr15:38747397:G:A	2.46937e-08	-1.86077e-10	-1.27378
38747574	chr15:38747574:A:G	2.45253e-08	-1.86077e-10	-1.28062
38747751	chr15:38747751:A:G	7.52669e-09	-1.33198	-1.12989
38748236	chr15:38748236:CTA:C	5.64181e-09	-1.51252	-1.2376
38748468	chr15:38748468:G:A	1.72128e-08	-0.549302	-1.08537
38748550	chr15:38748550:T:C	4.54306e-09	-1.80866	-1.15806
38748763	chr15:38748763:C:T	4.95856e-09	-1.58572	-1.29349
38748886	chr15:38748886:T:C	3.02882e-08	-1.86077e-10	-1.06957
38748991	chr15:38748991:G:C	2.42793e-08	-1.86077e-10	-1.2907
38749018	chr15:38749018:C:T	7.8781e-09	-1.12782	-1.28841
38749034	chr15:38749034:T:C	2.42106e-08	-1.86077e-10	-1.29354
38749138	chr15:38749138:C:T	5.21166e-08	-1.86077e-10	-0.526841
38749361	chr15:38749361:G:C	2.42066e-08	-1.86077e-10	-1.2937
38749365	chr15:38749365:A:G	2.673e-08	-1.86077e-10	-1.19454
38749554	chr15:38749554:T:C	3.97951e-09	-1.80937	-1.2898
38749578	chr15:38749578:C:T	2.44359e-08	-1.86077e-10	-1.28427
38749612	chr15:38749612:G:A	4.70973e-09	-1.64679	-1.2839
38749843	chr15:38749843:C:T	4.0116e-09	-1.79708	-1.29406
38749865	chr15:38749865:G:A	2.45394e-08	-1.86077e-10	-1.28005
38750006	chr15:38750006:G:A	2.67612e-08	-1.19337	-3.08617e-10
38750169	chr15:38750169:A:C	4.19e-09	-1.75313	-1.29449
38750281	chr15:38750281:A:G	4.60877e-09	-1.7495	-1.20287
38750598	chr15:38750598:A:G	1.44669e-08	-1.80846	-3.08617e-10
38750961	chr15:38750961:G:A	7.42657e-09	-1.75101	-0.724249
38751020	chr15:38751020:A:G	3.1952e-08	-1.86077e-10	-1.01609
38751988	chr15:38751988:C:G	2.4408e-08	-1.86077e-10	-1.28541
38752049	chr15:38752049:G:A	5.63756e-09	-1.7723	-0.978577
38752219	chr15:38752219:A:G	1.04345e-08	-1.49052	-0.64468
38752250	chr15:38752250:G:A	1.81294e-08	-1.58279	-3.08617e-10
38752856	chr15:38752856:G:T	1.78132e-08	-1.43757	-0.162814
38753423	chr15:38753423:G:A	5.03074e-09	-1.57078	-1.29398
38753727	chr15:38753727:A:G	2.80094e-08	-1.86077e-10	-1.14779
38753740	chr15:38753740:G:A	6.26334e-08	-1.86077e-10	-0.343027
38753997	chr15:38753997:G:A	4.15464e-09	-1.79138	-1.26471
38754519	chr15:38754519:A:C	1.64428e-08	-1.68044	-3.08617e-10
38754743	chr15:38754743:T:C	6.66287e-09	-1.62983	-0.953947
38754991	chr15:38754991:G:A	1.49279e-08	-1.77709	-3.08617e-10
38755103	chr15:38755103:G:A	3.97545e-09	-1.81212	-1.28807
38755128	chr15:38755128:A:G	4.46192e-08	0.142111	-0.824272
38755186	chr15:38755186:C:A	3.16601e-08	-1.86077e-10	-1.02527
38755237	chr15:38755237:A:G	2.68258e-08	-1.86077e-10	-1.19096
38755322	chr15:38755322:G:A	2.47089e-08	-1.86077e-10	-1.27316
38755515	chr15:38755515:C:T	1.50234e-08	-1.77072	-3.08617e-10
38755716	chr15:38755716:G:A	2.67791e-08	-1.86077e-10	-1.1927
38755783	chr15:38755783:T:C	4.97493e-09	-1.71902	-1.15689
38755875	chr15:38755875:T:C	4.85713e-09	-1.61536	-1.28452
38756017	chr15:38756017:C:T	8.26942e-08	-1.86077e-10	-0.0651751
38756030	chr15:38756030:C:T	5.28866e-09	-1.73009	-1.08467
38756297	chr15:38756297:C:G	6.61579e-09	-1.66627	-0.924598
38756317	chr15:38756317:A:G	7.02186e-09	-1.63729	-0.894005
38756332	chr15:38756332:A:G	6.08719e-09	-1.67037	-1.00377
38756518	chr15:38756518:G:T	1.53788e-08	-1.74733	-3.08617e-10
38756889	chr15:38756889:C:CTT	1.40914e-08	-1.42414	-0.410623
38757450	chr15:38757450:T:A	7.08846e-08	-1.86077e-10	-0.219271
38757715	chr15:38757715:T:C	1.02306e-08	-1.56571	-0.589231
38757813	chr15:38757813:G:A	3.08321e-08	-1.86077e-10	-1.05177
38758055	chr15:38758055:G:T	7.69324e-08	-1.86077e-10	-0.137398
38758551	chr15:38758551:T:C	6.4522e-09	-1.32141	-1.29449
38758622	chr15:38758622:A:G	1.61712e-08	-1.6971	-3.08617e-10
38758667	chr15:38758667:T:A	5.97373e-09	-1.46457	-1.22838
38758831	chr15:38758831:G:A	3.91696e-08	-1.86077e-10	-0.812424
38759008	chr15:38759008:A:T	1.09719e-07	-1.86077e-10	0.217599
38759107	chr15:38759107:A:G	4.01861e-08	-1.86077e-10	-0.786803
38759171	chr15:38759171:T:C	6.34346e-08	-1.86077e-10	-0.330316
38759680	chr15:38759680:C:T	2.52293e-08	-1.86077e-10	-1.25232
38759783	chr15:38759783:G:A	2.6662e-07	2.36937	-1.26387
38759963	chr15:38759963:T:C	2.64102e-08	-1.86077e-10	-1.20657
38760096	chr15:38760096:C:T	2.63254e-08	-1.86077e-10	-1.20979
38760406	chr15:38760406:G:A	2.55311e-08	-1.86077e-10	-1.24043
38760514	chr15:38760514:T:C	2.45592e-08	-1.86077e-10	-1.27924
38760575	chr15:38760575:A:C	2.6418e-08	-1.86077e-10	-1.20628
38760621	chr15:38760621:A:G	2.48911e-08	-1.81352	0.547699
38760878	chr15:38760878:G:T	2.45077e-08	-1.86077e-10	-1.28134
38760924	chr15:38760924:C:T	3.99578e-08	-1.86077e-10	-0.792502
38761587	chr15:38761587:C:CTT	4.18785e-08	-1.86077e-10	-0.745552
38761589	chr15:38761589:G:GTCCC	4.1854e-08	-1.86077e-10	-0.746137
38761691	chr15:38761691:T:G	2.95371e-08	-1.86077e-10	-1.09468
38762055	chr15:38762055:T:C	1.90504e-08	-1.79681	0.263572
38762264	chr15:38762264:G:A	1.73811e-08	-0.366825	-1.25812
38762556	chr15:38762556:T:C	3.18504e-08	-1.86077e-10	-1.01928
38763073	chr15:38763073:C:T	2.44768e-08	-1.86077e-10	-1.2826
38763210	chr15:38763210:C:T	3.12479e-08	-1.86077e-10	-1.03837
38763235	chr15:38763235:C:T	2.47504e-08	-1.86077e-10	-1.27148
38763641	chr15:38763641:T:C	2.55167e-08	-1.86077e-10	-1.24099
38763752	chr15:38763752:C:T	2.42107e-08	-1.86077e-10	-1.29353
38763898	chr15:38763898:G:T	2.69277e-08	-1.86077e-10	-1.18717
38764221	chr15:38764221:A:G	3.88423e-08	-1.86077e-10	-0.820816
38764349	chr15:38764349:A:T	2.49603e-07	1.45545	-0.415905
38764562	chr15:38764562:C:G	2.50594e-08	-1.86077e-10	-1.25908
38764902	chr15:38764902:T:C	2.65369e-08	-1.86077e-10	-1.20179
38764912	chr15:38764912:A:G	5.02092e-09	-1.57657	-1.29014
38764944	chr15:38764944:C:G	3.89899e-08	-1.86077e-10	-0.817022
38765117	chr15:38765117:A:G	2.53911e-08	-1.86077e-10	-1.24593
38765483	chr15:38765483:A:G	4.1638e-08	-1.86077e-10	-0.751312
38765644	chr15:38765644:G:A	2.21035e-08	-1.81388	0.429294
38765651	chr15:38765651:A:G	4.45901e-08	-1.86077e-10	-0.682812
38765798	chr15:38765798:T:C	2.57727e-08	-1.86077e-10	-1.23101
38766004	chr15:38766004:TA:T	2.4609e-08	-1.86077e-10	-1.27721
38766538	chr15:38766538:A:G	2.45124e-08	-1.86077e-10	-1.28115
38766586	chr15:38766586:G:C	4.8482e-09	-1.60719	-1.29453
38766997	chr15:38766997:C:T	2.60254e-08	-1.86077e-10	-1.22125
38766998	chr15:38766998:G:A	3.83675e-08	-1.86077e-10	-0.833115
38767134	chr15:38767134:A:G	2.55068e-08	-1.86077e-10	-1.24138
38767210	chr15:38767210:T:G	3.68533e-08	-1.86077e-10	-0.873381
38767235	chr15:38767235:C:A	2.96298e-07	1.57839	-0.367351
38767651	chr15:38767651:T:C	2.64175e-08	-1.86077e-10	-1.2063
38767722	chr15:38767722:C:T	2.43579e-08	-1.86077e-10	-1.28747
38767920	chr15:38767920:T:C	3.24261e-08	-1.86077e-10	-1.00136
38768117	chr15:38768117:C:T	3.95438e-09	-1.81087	-1.29463
38768122	chr15:38768122:C:T	3.14841e-08	-1.86077e-10	-1.03084
38768864	chr15:38768864:CTAA:C	3.52712e-08	0.359565	-1.27682
38769476	chr15:38769476:G:C	3.64446e-08	-1.86077e-10	-0.884532
38769904	chr15:38769904:C:T	3.58338e-08	-1.86077e-10	-0.901434
38770081	chr15:38770081:G:A	2.51534e-08	-1.86077e-10	-1.25533
38770187	chr15:38770187:A:G	8.09054e-09	-1.26243	-1.1272
38770478	chr15:38770478:G:A	3.33205e-07	1.75	-0.421571
38770719	chr15:38770719:CATCTGA:C	7.07835e-09	-1.78555	-0.737729
38771064	chr15:38771064:G:A	4.27112e-08	-1.86077e-10	-0.725864
38771262	chr15:38771262:C:G	5.47885e-09	-1.77199	-1.00744
38771263	chr15:38771263:A:T	3.16195e-08	0.267505	-1.29406
38771332	chr15:38771332:G:A	5.3419e-09	-1.7902	-1.01454
38771353	chr15:38771353:A:G	2.75636e-08	-1.86077e-10	-1.16383
38771406	chr15:38771406:G:A	5.37718e-09	-1.79221	-1.00595
38771414	chr15:38771414:T:G	5.21586e-09	-1.79231	-1.03631
38771440	chr15:38771440:T:C	2.82685e-08	0.151859	-1.29044
38771488	chr15:38771488:A:G	5.21187e-09	-1.79189	-1.0375
38771517	chr15:38771517:G:A	5.33374e-09	-1.79167	-1.0146
38771812	chr15:38771812:C:T	5.13245e-09	-1.79228	-1.05247
38772063	chr15:38772063:C:T	2.51935e-08	-1.86077e-10	-1.25374
38772066	chr15:38772066:A:C	5.05486e-09	-1.79774	-1.06224
38772091	chr15:38772091:C:G	4.97782e-09	-1.79479	-1.08055
38772136	chr15:38772136:A:G	2.51235e-08	-1.86077e-10	-1.25652
38772198	chr15:38772198:C:T	5.24332e-09	-1.7898	-1.03357
38772571	chr15:38772571:G:A	7.50389e-09	-1.24078	-1.22412
38772657	chr15:38772657:C:T	4.91373e-09	-1.7907	-1.09759
38772913	chr15:38772913:G:A	4.94195e-09	-1.79597	-1.0866
38772925	chr15:38772925:A:T	2.73313e-08	-1.86077e-10	-1.17229
38772958	chr15:38772958:A:C	4.84401e-09	-1.79469	-1.10789
38772976	chr15:38772976:C:G	4.76048e-09	-1.81127	-1.1087
38772991	chr15:38772991:CTG:C	2.44991e-08	-1.86077e-10	-1.28169
38773151	chr15:38773151:A:T	3.34857e-08	-1.86077e-10	-0.969207
38773223	chr15:38773223:T:C	5.25824e-09	-1.81482	-1.00571
38773337	chr15:38773337:C:G	4.74287e-09	-1.79358	-1.1301
38773699	chr15:38773699:T:G	3.47427e-08	-1.86077e-10	-0.932356
38773800	chr15:38773800:C:T	2.58092e-08	-1.86077e-10	-1.22959
38773827	chr15:38773827:A:G	2.90938e-08	-1.86077e-10	-1.1098
38773841	chr15:38773841:G:A	4.77428e-09	-1.78167	-1.13541
38773909	chr15:38773909:A:T	7.98881e-08	-1.86077e-10	-0.0996979
38774071	chr15:38774071:G:A	2.45575e-08	-1.86077e-10	-1.27931
38774081	chr15:38774081:T:C	4.86092e-09	-1.80112	-1.09798
38774101	chr15:38774101:C:T	4.58614e-09	-1.79102	-1.16627
38774105	chr15:38774105:C:T	4.81405e-09	-1.8011	-1.10768
38774114	chr15:38774114:A:T	2.4345e-08	-1.86077e-10	-1.288
38774119	chr15:38774119:C:T	6.97061e-09	-1.79119	-0.747429
38774122	chr15:38774122:A:T	2.48496e-08	-1.86077e-10	-1.26748
38774291	chr15:38774291:A:T	4.22691e-09	-1.79004	-1.24881
38774334	chr15:38774334:G:C	4.6922e-09	-1.79351	-1.14091
38774423	chr15:38774423:T:C	4.81468e-09	-1.79487	-1.11378
38774473	chr15:38774473:A:T	4.65465e-09	-1.80531	-1.13715
38774602	chr15:38774602:T:C	4.83193e-09	-1.79233	-1.11275
38774678	chr15:38774678:G:A	4.84401e-09	-1.78042	-1.12217
38774840	chr15:38774840:C:A	2.9872e-08	-1.86077e-10	-1.0834
38774911	chr15:38774911:G:A	4.9426e-09	-1.79101	-1.09143
38774932	chr15:38774932:C:T	7.30176e-09	-1.20718	-1.28502
38774994	chr15:38774994:C:T	6.75482e-09	-1.34375	-1.22632
38775013	chr15:38775013:G:A	2.45285e-08	-1.86077e-10	-1.28049
38775323	chr15:38775323:C:T	3.09618e-08	-1.86077e-10	-1.04757
38775397	chr15:38775397:C:T	4.71684e-09	-1.80491	-1.12428
38775541	chr15:38775541:C:A	7.4709e-09	-1.19913	-1.27018
38775573	chr15:38775573:C:T	1.97805e-08	-1.49563	-3.08617e-10
38775594	chr15:38775594:A:C	4.68334e-09	-1.79848	-1.13783
38775608	chr15:38775608:C:T	7.42742e-08	-1.86077e-10	-0.172561
38775865	chr15:38775865:T:C	4.79038e-09	-1.79229	-1.12142
38775900	chr15:38775900:G:T	3.15913e-08	-1.86077e-10	-1.02744
38775950	chr15:38775950:A:G	2.51637e-08	-1.86077e-10	-1.25492
38776078	chr15:38776078:C:T	3.29071e-08	-1.86077e-10	-0.986637
38776139	chr15:38776139:G:A	7.01523e-09	-1.25404	-1.2782
38776143	chr15:38776143:G:A	4.63757e-09	-1.79497	-1.15116
38776213	chr15:38776213:G:A	4.70838e-09	-1.80626	-1.12472
38776413	chr15:38776413:T:G	3.29741e-08	-1.86077e-10	-0.984601
38776484	chr15:38776484:T:TTTC	4.66894e-09	-1.79691	-1.14248
38776626	chr15:38776626:C:T	3.38001e-08	-1.86077e-10	-0.959862
38776746	chr15:38776746:T:C	3.58696e-08	-1.86077e-10	-0.900434
38776757	chr15:38776757:T:A	2.42162e-08	-1.86077e-10	-1.2933
38776783	chr15:38776783:C:T	3.54104e-08	-1.86077e-10	-0.913319
38776807	chr15:38776807:T:C	3.71536e-08	-1.86077e-10	-0.865264
38776840	chr15:38776840:T:G	2.77526e-08	-1.86077e-10	-1.157
38777089	chr15:38777089:T:A	2.43518e-08	-1.86077e-10	-1.28772
38777216	chr15:38777216:G:A	2.43677e-08	-1.86077e-10	-1.28707
38777305	chr15:38777305:C:G	3.58442e-08	-1.86077e-10	-0.901142
38777387	chr15:38777387:A:G	2.48931e-08	-1.86077e-10	-1.26574
38777727	chr15:38777727:G:A	2.55632e-08	-1.86077e-10	-1.23917
38777925	chr15:38777925:G:T	2.65163e-08	-1.86077e-10	-1.20257
38778367	chr15:38778367:C:T	2.23431e-08	-0.0843023	-1.28951
38778403	chr15:38778403:G:A	2.62859e-08	-1.86077e-10	-1.21129
38778550	chr15:38778550:C:T	8.50153e-09	-1.08475	-1.25533
38778689	chr15:38778689:T:A	2.73991e-08	-1.86077e-10	-1.16981
38778839	chr15:38778839:G:T	3.58683e-08	-1.86077e-10	-0.90047
38778893	chr15:38778893:G:A	6.82147e-09	-1.77014	-0.790108
38778932	chr15:38778932:G:A	6.52513e-08	-1.86077e-10	-0.302079
38779171	chr15:38779171:G:A	2.60791e-08	-1.86077e-10	-1.21919
38779248	chr15:38779248:G:T	2.56661e-08	-1.86077e-10	-1.23515
38779301	chr15:38779301:C:T	2.94619e-08	-1.86077e-10	-1.09723
38779350	chr15:38779350:G:A	2.44253e-08	-1.86077e-10	-1.2847
38779486	chr15:38779486:G:A	2.49711e-08	-1.86077e-10	-1.26261
38779527	chr15:38779527:T:C	5.31821e-09	-1.78933	-1.01986
38779550	chr15:38779550:C:T	4.86706e-09	-1.78768	-1.11015
38780147	chr15:38780147:A:G	2.9895e-08	-1.86077e-10	-1.08263
38780355	chr15:38780355:G:C	3.29741e-08	-1.86077e-10	-0.984601
38780516	chr15:38780516:A:G	2.51905e-08	-1.86077e-10	-1.25386
38780773	chr15:38780773:G:A	2.57562e-08	-1.86077e-10	-1.23165
38780941	chr15:38780941:C:G	2.44511e-08	-1.86077e-10	-1.28365
38781141	chr15:38781141:C:T	1.44236e-07	-1.86077e-10	0.491124
38781305	chr15:38781305:T:C	2.72261e-08	-1.86077e-10	-1.17615
38781365	chr15:38781365:C:A	2.25373e-08	-1.36515	-3.08617e-10
38781760	chr15:38781760:A:G	2.88284e-08	-1.86077e-10	-1.11896
38781840	chr15:38781840:G:A	4.18591e-08	-1.86077e-10	-0.746016
38781956	chr15:38781956:T:C	2.61951e-08	-1.86077e-10	-1.21475
38782040	chr15:38782040:T:C	2.21641e-08	-0.100761	-1.28109
38782527	chr15:38782527:C:T	2.65081e-08	-1.86077e-10	-1.20288
38782789	chr15:38782789:A:G	9.48023e-09	-1.18996	-1.04115
38782953	chr15:38782953:T:C	5.27565e-09	-1.73087	-1.08636
38783043	chr15:38783043:G:A	2.59337e-08	-1.86077e-10	-1.22478
38783420	chr15:38783420:C:T	4.07079e-07	1.90455	-0.375864
38783774	chr15:38783774:T:C	2.65989e-08	-1.86077e-10	-1.19946
38784016	chr15:38784016:T:C	2.63175e-08	-1.86077e-10	-1.21009
38784043	chr15:38784043:G:A	2.43337e-08	-1.86077e-10	-1.28846
38784220	chr15:38784220:T:G	2.54797e-08	-1.86077e-10	-1.24244
38784315	chr15:38784315:T:G	2.08823e-08	-0.14791	-1.29351
38784370	chr15:38784370:G:A	2.99616e-07	1.60919	-0.38701
38784449	chr15:38784449:A:G	3.09708e-08	-1.86077e-10	-1.04728
38784586	chr15:38784586:C:T	2.65953e-08	-1.86077e-10	-1.19959
38784599	chr15:38784599:A:G	2.81518e-08	-1.86077e-10	-1.14271
38784709	chr15:38784709:G:A	3.11605e-08	0.216367	-1.25754
38784846	chr15:38784846:G:T	2.99539e-08	-1.86077e-10	-1.08066
38785072	chr15:38785072:T:C	3.23519e-08	-1.86077e-10	-1.00365
38785233	chr15:38785233:G:A	1.49021e-08	-0.679981	-1.09884
38785340	chr15:38785340:T:C	2.73883e-08	-1.86077e-10	-1.17021
38785474	chr15:38785474:G:A	1.69499e-08	-0.375145	-1.27492
38785482	chr15:38785482:G:T	5.83509e-09	-1.6225	-1.09394
38785595	chr15:38785595:G:A	2.424e-08	-0.000429383	-1.29189
38785805	chr15:38785805:A:G	7.25405e-09	-1.78647	-0.712298
38785858	chr15:38785858:A:G	2.47492e-08	-1.86077e-10	-1.27153
38785929	chr15:38785929:A:G	2.74505e-08	-1.86077e-10	-1.16794
38786131	chr15:38786131:G:C	2.977e-08	-1.86077e-10	-1.08682
38786143	chr15:38786143:A:G	3.2002e-08	-1.86077e-10	-1.01453
38786156	chr15:38786156:C:T	5.53902e-09	-1.49896	-1.26954
38786162	chr15:38786162:C:T	2.46731e-08	-1.86077e-10	-1.27461
38786424	chr15:38786424:C:T	2.41846e-08	-1.86077e-10	-1.29461
38786595	chr15:38786595:C:T	2.61062e-08	-1.86077e-10	-1.21815
38786897	chr15:38786897:AGC:A	2.64371e-08	0.0889385	-1.2945
38786901	chr15:38786901:A:C	2.71909e-08	0.117151	-1.29459
38787033	chr15:38787033:G:A	1.61935e-08	-1.69571	-3.08617e-10
38787860	chr15:38787860:G:A	2.42128e-08	-1.86077e-10	-1.29345
38787932	chr15:38787932:G:A	2.41858e-08	-1.86077e-10	-1.29456
38788015	chr15:38788015:G:A	2.4828e-08	-1.86077e-10	-1.26835
38788130	chr15:38788130:G:T	3.55641e-07	1.87223	-0.478638
38788327	chr15:38788327:A:G	8.26418e-09	-1.28951	-1.07889
38788330	chr15:38788330:G:A	2.78953e-08	-1.86077e-10	-1.15187
38788390	chr15:38788390:C:A	4.97301e-08	-1.86077e-10	-0.573714
38788578	chr15:38788578:C:T	6.37618e-08	-1.86077e-10	-0.32517
38788673	chr15:38788673:C:T	3.86532e-08	-1.86077e-10	-0.825694
38788730	chr15:38788730:C:T	2.41858e-08	-1.86077e-10	-1.29456
38788768	chr15:38788768:A:T	2.87123e-08	-1.86077e-10	-1.123
38788939	chr15:38788939:A:G	2.45465e-08	-1.86077e-10	-1.27976
38789249	chr15:38789249:C:G	2.58171e-08	-1.86077e-10	-1.22929
38789580	chr15:38789580:G:A	3.35093e-07	1.7363	-0.402222
38789594	chr15:38789594:A:G	3.10213e-08	0.24895	-1.2946
38790047	chr15:38790047:G:A	1.2932e-07	-1.86077e-10	0.381968
38790393	chr15:38790393:CACTT:C	2.71626e-08	-1.86077e-10	-1.17848
38790414	chr15:38790414:C:T	2.63296e-08	-1.86077e-10	-1.20963
38790585	chr15:38790585:G:T	4.29081e-08	-1.86077e-10	-0.721263
38790857	chr15:38790857:CTG:C	2.55082e-08	-1.86077e-10	-1.24132
38790868	chr15:38790868:T:A	2.57365e-08	-1.86077e-10	-1.23242
38791208	chr15:38791208:T:C	3.02324e-08	-1.86077e-10	-1.07141
38791268	chr15:38791268:C:T	2.749e-08	-1.86077e-10	-1.1665
38791279	chr15:38791279:T:G	2.47982e-07	1.43376	-0.400734
38791342	chr15:38791342:G:A	3.06494e-08	-1.86077e-10	-1.05771
38791501	chr15:38791501:T:G	2.82274e-08	-1.86077e-10	-1.14003
38791846	chr15:38791846:C:G	2.42865e-08	0.00384919	-1.29426
38791946	chr15:38791946:A:T	5.77613e-09	-1.67115	-1.05545
38791975	chr15:38791975:T:C	2.50711e-08	-1.86077e-10	-1.25861
38792069	chr15:38792069:C:A	2.27078e-07	1.29412	-0.349157
38792226	chr15:38792226:A:C	1.55337e-08	-0.477779	-1.25953
38792416	chr15:38792416:C:T	2.77994e-08	-1.86077e-10	-1.15531
38792620	chr15:38792620:C:T	1.53635e-08	-0.475353	-1.27298
38792666	chr15:38792666:C:T	3.08055e-08	-1.86077e-10	-1.05263
38792755	chr15:38792755:G:A	5.68069e-09	-1.68418	-1.05907
38792801	chr15:38792801:C:A	3.11777e-08	-1.86077e-10	-1.04062
38793285	chr15:38793285:C:G	1.13595e-07	1.54622	-1.2939
38793616	chr15:38793616:C:G	1.4997e-08	-0.590306	-1.18217
38793690	chr15:38793690:G:T	2.73473e-08	-1.86077e-10	-1.17171
38793776	chr15:38793776:C:T	7.54655e-09	-1.62526	-0.833976
38793815	chr15:38793815:G:C	2.96016e-08	-1.86077e-10	-1.0925
38793891	chr15:38793891:G:A	1.32418e-08	-1.26832	-0.628624
38794191	chr15:38794191:T:C	2.91699e-07	1.4601	-0.264704
38794608	chr15:38794608:A:C	3.18145e-08	-1.86077e-10	-1.0204
38794976	chr15:38794976:T:C	3.71624e-08	-1.86077e-10	-0.865028
38795045	chr15:38795045:T:C	2.19834e-08	-0.666048	-0.72399
38795054	chr15:38795054:T:G	2.59375e-08	-0.773388	-0.451246
38795532	chr15:38795532:G:A	2.90648e-08	-1.86077e-10	-1.1108
38796559	chr15:38796559:TAACA:T	3.58626e-08	-1.86077e-10	-0.900629
38796650	chr15:38796650:T:C	2.10966e-08	-1.43121	-3.08617e-10
38796670	chr15:38796670:A:G	4.314e-07	1.91416	-0.327447
38796761	chr15:38796761:C:T	2.53156e-08	-1.86077e-10	-1.2489
38796846	chr15:38796846:C:T	1.44272e-08	-1.81121	-3.08617e-10
38796948	chr15:38796948:C:G	2.59672e-08	-1.86077e-10	-1.22349
38797052	chr15:38797052:A:C	8.70405e-08	-0.284019	0.270067
38797383	chr15:38797383:T:A	2.86998e-08	-1.86077e-10	-1.12343
38797664	chr15:38797664:G:C	3.85814e-07	1.82578	-0.35075
38797860	chr15:38797860:T:C	7.24028e-08	-0.225146	0.0270666
38798193	chr15:38798193:G:A	2.42153e-08	-1.86077e-10	-1.29334
38798914	chr15:38798914:C:T	2.79099e-08	-1.86077e-10	-1.15134
38799115	chr15:38799115:T:G	6.41436e-08	-0.272607	-0.0465937
38799211	chr15:38799211:G:A	3.83558e-07	1.69834	-0.229175
38799239	chr15:38799239:G:C	4.0836e-07	1.74202	-0.210195
38799256	chr15:38799256:T:C	4.71979e-08	-0.194187	-0.431788
38799550	chr15:38799550:G:T	2.50015e-08	-1.86077e-10	-1.26139
38799726	chr15:38799726:CAT:C	1.60398e-07	-1.86077e-10	0.597335
38799831	chr15:38799831:A:G	4.70852e-08	-0.222551	-0.405815
38799880	chr15:38799880:T:C	4.17079e-07	1.76579	-0.21284
38800173	chr15:38800173:G:A	3.02309e-08	-1.86077e-10	-1.07146
38800196	chr15:38800196:G:A	2.95997e-08	-1.86077e-10	-1.09256
38800284	chr15:38800284:AG:A	1.95797e-08	-0.425965	-1.07987
38800574	chr15:38800574:T:A	1.48041e-08	-1.78542	-3.08617e-10
38800590	chr15:38800590:T:C	2.73044e-08	-1.86077e-10	-1.17328
38800894	chr15:38800894:C:T	4.21492e-07	1.84332	-0.279847
38800920	chr15:38800920:G:A	2.90979e-08	-1.86077e-10	-1.10966
38801258	chr15:38801258:G:A	2.58535e-08	-1.86077e-10	-1.22788
38801599	chr15:38801599:G:A	3.51996e-07	1.71441	-0.331119
38801632	chr15:38801632:C:T	7.21339e-09	-1.81197	-0.692419
38801698	chr15:38801698:T:C	2.4624e-08	-1.86077e-10	-1.2766
38801705	chr15:38801705:T:G	2.77516e-08	-1.86077e-10	-1.15703
38801783	chr15:38801783:A:T	6.13788e-08	-0.268791	-0.0944694
38801793	chr15:38801793:C:A	2.84582e-08	-1.86077e-10	-1.13189
38801846	chr15:38801846:G:A	6.54788e-08	-0.217251	-0.0813469
38801872	chr15:38801872:G:A	5.96453e-08	-0.199919	-0.191991
38801991	chr15:38801991:C:T	6.39285e-08	-0.232793	-0.0897674
38802299	chr15:38802299:G:A	2.63471e-08	-1.86077e-10	-1.20897
38802363	chr15:38802363:C:T	2.69238e-08	-1.86077e-10	-1.18731
38802514	chr15:38802514:T:C	4.96086e-08	-0.0915295	-0.484631
38802898	chr15:38802898:T:C	2.61697e-08	-1.86077e-10	-1.21572
38803082	chr15:38803082:T:C	5.02791e-08	-0.107345	-0.45539
38803333	chr15:38803333:G:A	4.1669e-07	1.80813	-0.256112
38803385	chr15:38803385:T:C	9.05323e-09	-1.08855	-1.18865
38803683	chr15:38803683:C:T	3.06092e-07	-1.86077e-10	1.24356
38803765	chr15:38803765:C:T	2.68882e-08	-1.86077e-10	-1.18864
38803816	chr15:38803816:C:A	5.05837e-09	-1.70187	-1.15741
38803845	chr15:38803845:G:C	3.59104e-08	-1.86077e-10	-0.899299
38803956	chr15:38803956:AT:A	2.35383e-08	-0.150795	-1.1709
38804282	chr15:38804282:T:A	2.44172e-08	-1.86077e-10	-1.28504
38804470	chr15:38804470:A:C	5.78579e-08	-0.0142917	-0.408043
38804516	chr15:38804516:T:G	1.48812e-08	-1.78023	-3.08617e-10
38805072	chr15:38805072:T:G	4.37819e-07	2.30748	-0.706001
38805372	chr15:38805372:A:G	3.33344e-08	0.0688066	-1.04254
38805454	chr15:38805454:G:A	2.20327e-08	-1.3878	-3.08617e-10
38806148	chr15:38806148:G:A	5.25875e-08	-0.0891105	-0.428736
38806214	chr15:38806214:G:A	2.54111e-08	-1.86077e-10	-1.24514
38806615	chr15:38806615:A:T	2.9286e-06	3.50195	-3.08617e-10
38807106	chr15:38807106:G:A	4.39503e-08	-1.86077e-10	-0.697265
38807548	chr15:38807548:T:C	6.30318e-09	-1.55142	-1.08785
38807647	chr15:38807647:G:A	2.51623e-08	-1.86077e-10	-1.25498
38807943	chr15:38807943:A:T	3.11221e-08	-1.86077e-10	-1.04241
38808539	chr15:38808539:G:A	4.06012e-07	1.70154	-0.175483
38808559	chr15:38808559:G:A	2.85821e-08	-1.86077e-10	-1.12754
38808762	chr15:38808762:G:A	3.4436e-08	-1.86077e-10	-0.941223
38809094	chr15:38809094:T:C	2.65219e-08	-1.86077e-10	-1.20235
38809484	chr15:38809484:C:G	3.65762e-08	-1.86077e-10	-0.880927
38809495	chr15:38809495:C:T	2.54008e-08	-1.86077e-10	-1.24555
38809932	chr15:38809932:T:C	2.93152e-08	-1.86077e-10	-1.10222
38810429	chr15:38810429:G:C	2.51819e-08	-1.86077e-10	-1.2542
38810867	chr15:38810867:G:A	6.57482e-08	-1.86077e-10	-0.294493
38810977	chr15:38810977:C:T	7.57433e-09	-1.81463	-0.640931
38811226	chr15:38811226:T:A	3.32593e-08	-1.86077e-10	-0.975991
38811530	chr15:38811530:T:C	9.45983e-09	-1.8089	-0.424371
38811735	chr15:38811735:G:A	2.70011e-08	-1.86077e-10	-1.18445
38811855	chr15:38811855:T:C	3.01752e-08	-1.86077e-10	-1.0733
38811924	chr15:38811924:G:A	4.32772e-07	1.74933	-0.159441
38811981	chr15:38811981:G:C	4.72833e-09	-1.81028	-1.11647
38812106	chr15:38812106:A:G	2.26653e-08	-0.374139	-0.985348
38812343	chr15:38812343:G:A	3.69665e-08	-1.86077e-10	-0.870314
38812358	chr15:38812358:G:C	5.09738e-09	-1.6833	-1.16829
38812414	chr15:38812414:T:C	3.18422e-08	-1.86077e-10	-1.01953
38812488	chr15:38812488:T:C	4.97588e-09	-1.67047	-1.20525
38812534	chr15:38812534:G:A	1.75858e-08	-1.61323	-3.08617e-10
38812574	chr15:38812574:T:C	4.83425e-07	1.17915	0.521417
38812597	chr15:38812597:C:T	2.95825e-07	1.23481	-0.0253705
38812895	chr15:38812895:C:A	3.38456e-08	-1.86077e-10	-0.958517
38813159	chr15:38813159:G:GTGACAAC	2.83498e-08	-1.86077e-10	-1.13571
38813330	chr15:38813330:A:C	5.02715e-09	-1.64639	-1.21909
38813409	chr15:38813409:A:G	8.19926e-09	-1.81512	-0.561162
38813604	chr15:38813604:T:A	2.4862e-08	-1.86077e-10	-1.26699
38813746	chr15:38813746:G:A	3.29617e-07	1.48468	-0.167073
38813752	chr15:38813752:A:G	3.14161e-07	1.44826	-0.17868
38813913	chr15:38813913:A:G	2.77568e-08	-1.86077e-10	-1.15684
38814409	chr15:38814409:T:C	3.77538e-08	-1.86077e-10	-0.849238
38814545	chr15:38814545:C:T	3.19943e-08	-1.86077e-10	-1.01477
38814558	chr15:38814558:G:A	4.69814e-08	-1.86077e-10	-0.630573
38814795	chr15:38814795:C:T	3.22684e-08	-1.86077e-10	-1.00624
38815205	chr15:38815205:A:T	3.62516e-08	-1.86077e-10	-0.889842
38815344	chr15:38815344:G:A	3.57947e-08	-1.86077e-10	-0.902525
38815401	chr15:38815401:C:T	1.85549e-08	-1.55959	-3.08617e-10
38815612	chr15:38815612:A:C	3.29003e-08	-1.86077e-10	-0.986843
38816021	chr15:38816021:G:A	1.51043e-08	-1.76534	-3.08617e-10
38816788	chr15:38816788:A:G	4.65446e-08	-0.639913	-3.08617e-10
38817032	chr15:38817032:G:A	9.00611e-09	-1.72671	-0.555711
38817069	chr15:38817069:A:G	2.82412e-07	1.34477	-0.181726
38817076	chr15:38817076:C:T	1.96934e-08	-1.50004	-3.08617e-10
38817440	chr15:38817440:A:G	4.72532e-08	0.651171	-1.27598
38817445	chr15:38817445:G:A	4.07857e-07	1.57225	-0.0416571
38817644	chr15:38817644:T:C	2.90863e-07	1.41937	-0.226845
38817913	chr15:38817913:C:T	3.04471e-08	0.0858591	-1.15019
38818051	chr15:38818051:A:G	9.76888e-08	-1.86077e-10	0.101462
38818124	chr15:38818124:T:C	2.18603e-08	-0.306904	-1.08875
38818241	chr15:38818241:C:G	7.90821e-09	-1.1228	-1.28962
38818616	chr15:38818616:T:C	4.47968e-09	-1.7054	-1.27537
38818631	chr15:38818631:G:T	5.17742e-09	-1.8145	-1.02152
38818702	chr15:38818702:C:T	5.77064e-09	-1.81521	-0.912328
38818875	chr15:38818875:G:T	2.96334e-08	-1.86077e-10	-1.09142
38819007	chr15:38819007:C:T	3.43918e-08	-1.86077e-10	-0.942506
38819462	chr15:38819462:C:G	1.63876e-08	-0.774575	-0.909224
38819542	chr15:38819542:G:A	2.69092e-08	-1.86077e-10	-1.18786
38819628	chr15:38819628:G:A	6.71308e-09	-1.54889	-1.02738
38819639	chr15:38819639:C:T	7.16911e-09	-1.50227	-1.00827
38819693	chr15:38819693:G:A	3.14281e-08	-1.86077e-10	-1.03262
38819833	chr15:38819833:G:A	5.18264e-09	-1.61431	-1.22071
38820090	chr15:38820090:A:G	7.96494e-07	-1.86077e-10	2.19989
38820133	chr15:38820133:A:G	2.42031e-08	-1.86077e-10	-1.29384
38820272	chr15:38820272:G:A	2.42068e-08	-1.86077e-10	-1.29369
38820501	chr15:38820501:T:C	7.33653e-09	-1.40753	-1.07993
38820530	chr15:38820530:C:A	6.10491e-09	-1.81503	-0.856198
38820546	chr15:38820546:A:T	2.34826e-08	-1.32406	-3.08617e-10
38820757	chr15:38820757:A:G	1.31259e-07	-1.86077e-10	0.396847
38820838	chr15:38820838:A:T	3.11052e-08	-1.86077e-10	-1.04295
38821109	chr15:38821109:G:C	2.60029e-08	-1.86077e-10	-1.22212
38821855	chr15:38821855:A:G	1.12401e-07	-1.86077e-10	0.241749
38822245	chr15:38822245:C:T	1.59848e-07	0.284227	0.309669
38822249	chr15:38822249:G:C	4.78353e-08	0.242382	-0.854943
38822594	chr15:38822594:A:G	2.64429e-08	-1.86077e-10	-1.20534
38822691	chr15:38822691:T:C	8.34747e-08	-1.86077e-10	-0.0557819
38822829	chr15:38822829:C:A	2.83651e-08	-1.28747	0.152308
38823136	chr15:38823136:C:G	4.14732e-08	-1.86077e-10	-0.755277
38823274	chr15:38823274:A:C	5.08363e-09	-1.62113	-1.23317
38823469	chr15:38823469:T:A	3.95359e-08	-1.86077e-10	-0.803115
38824170	chr15:38824170:T:C	3.12505e-08	-1.86077e-10	-1.03829
38824363	chr15:38824363:T:A	3.52819e-08	-1.86077e-10	-0.916956
38824387	chr15:38824387:T:C	3.55063e-08	-1.86077e-10	-0.910615
38824895	chr15:38824895:G:A	2.43635e-08	-1.86077e-10	-1.28724
38824969	chr15:38824969:C:G	3.61521e-08	-1.86077e-10	-0.892591
38824985	chr15:38824985:C:T	5.72398e-09	-1.62073	-1.11493
38825080	chr15:38825080:C:T	2.60651e-08	-1.86077e-10	-1.21973
38826062	chr15:38826062:C:A	1.6601e-08	-1.67086	-3.08617e-10
38826187	chr15:38826187:C:T	2.75487e-08	-1.86077e-10	-1.16437
38826422	chr15:38826422:T:A	1.45654e-08	-1.80167	-3.08617e-10
38826486	chr15:38826486:G:A	1.4695e-08	-1.79282	-3.08617e-10
38827109	chr15:38827109:C:T	2.8041e-08	-1.86077e-10	-1.14666
38827146	chr15:38827146:C:T	1.47021e-08	-1.79233	-3.08617e-10
38827518	chr15:38827518:G:T	2.42182e-08	-1.86077e-10	-1.29322
38827693	chr15:38827693:C:T	2.41859e-08	-1.86077e-10	-1.29456
38828175	chr15:38828175:A:T	2.60491e-08	-1.86077e-10	-1.22034
38828695	chr15:38828695:C:G	3.07238e-08	-1.86077e-10	-1.05529
38829012	chr15:38829012:G:A	1.61012e-08	-1.70143	-3.08617e-10
38829044	chr15:38829044:C:T	2.46429e-08	-1.86077e-10	-1.27584
38829112	chr15:38829112:A:C	2.4189e-08	-1.86077e-10	-1.29443
38829447	chr15:38829447:C:T	4.0241e-08	-1.86077e-10	-0.785438
38829518	chr15:38829518:T:C	7.26942e-09	-1.35691	-1.13973
38829668	chr15:38829668:C:T	2.94709e-08	-1.86077e-10	-1.09692
38829671	chr15:38829671:C:T	4.03851e-08	-1.86077e-10	-0.781863
38830190	chr15:38830190:A:G	4.3777e-09	-1.71018	-1.29362
38830483	chr15:38830483:T:A	6.34675e-08	-0.329796	-3.08617e-10
38830485	chr15:38830485:T:A	6.19743e-08	-0.353606	-3.08617e-10
38830488	chr15:38830488:C:CCA	6.35962e-08	-0.327771	-3.08617e-10
38830489	chr15:38830489:T:C	6.38453e-08	-0.323861	-3.08617e-10
38830492	chr15:38830492:AG:A	6.3049e-08	-0.336413	-3.08617e-10
38830517	chr15:38830517:T:C	2.42795e-08	-1.86077e-10	-1.29069
38830795	chr15:38830795:T:A	2.48029e-08	-1.86077e-10	-1.26937
38830889	chr15:38830889:G:A	1.29121e-08	-0.939278	-0.982882
38831229	chr15:38831229:A:AG	2.46883e-08	-1.86077e-10	-1.27399
38831744	chr15:38831744:C:A	2.46479e-08	-1.86077e-10	-1.27563
38831966	chr15:38831966:T:A	3.54062e-08	-1.86077e-10	-0.913438
38831983	chr15:38831983:A:T	3.70859e-08	-1.86077e-10	-0.867089
38832027	chr15:38832027:G:A	2.53872e-08	-1.86077e-10	-1.24608
38832063	chr15:38832063:A:G	2.43974e-08	-1.86077e-10	-1.28585
38832343	chr15:38832343:T:C	4.06311e-09	-1.78558	-1.2928
38832369	chr15:38832369:G:C	3.94504e-08	-1.86077e-10	-0.805282
38832561	chr15:38832561:G:A	3.63107e-08	-1.86077e-10	-0.888214
38832582	chr15:38832582:C:G	2.42737e-08	-1.86077e-10	-1.29093
38832636	chr15:38832636:C:T	3.39557e-08	-1.86077e-10	-0.955268
38833103	chr15:38833103:A:G	4.14935e-08	-1.86077e-10	-0.754787
38833242	chr15:38833242:G:T	2.41913e-08	-1.86077e-10	-1.29433
38833243	chr15:38833243:T:A	2.41898e-08	-1.86077e-10	-1.29439
38833245	chr15:38833245:T:G	3.62131e-08	-1.86077e-10	-0.890905
38833411	chr15:38833411:T:A	1.35389e-07	-1.86077e-10	0.427826
38833563	chr15:38833563:T:C	2.41944e-08	-1.86077e-10	-1.2942
38833591	chr15:38833591:G:A	1.43308e-08	-1.77564	-0.0422743
38834094	chr15:38834094:T:C	1.1512e-08	-1.78996	-0.246979
38834271	chr15:38834271:T:C	1.61275e-08	-1.6998	-3.08617e-10
38834286	chr15:38834286:T:G	3.87622e-08	-1.86077e-10	-0.822881
38834314	chr15:38834314:G:A	2.58488e-08	-1.22806	-3.08617e-10
38834341	chr15:38834341:T:C	2.71198e-08	-1.86077e-10	-1.18006
38834369	chr15:38834369:C:T	1.92944e-08	-1.52051	-3.08617e-10
38834520	chr15:38834520:G:A	3.46968e-08	-1.86077e-10	-0.933678
38834521	chr15:38834521:C:T	2.5038e-08	-1.86077e-10	-1.25993
38834735	chr15:38834735:A:T	1.50298e-08	-1.77029	-3.08617e-10
38834806	chr15:38834806:G:A	3.58918e-08	-1.86077e-10	-0.899815
38834878	chr15:38834878:C:T	2.45793e-08	-1.86077e-10	-1.27842
38834960	chr15:38834960:A:T	2.42759e-08	-1.86077e-10	-1.29084
38834992	chr15:38834992:T:C	2.42241e-08	-1.86077e-10	-1.29298
38835003	chr15:38835003:T:TTAGTTACA	2.42002e-08	-1.86077e-10	-1.29396
38835316	chr15:38835316:A:G	2.41876e-08	-1.86077e-10	-1.29449
38835479	chr15:38835479:T:C	4.61766e-08	-0.647852	-3.08617e-10
38835487	chr15:38835487:G:C	2.41931e-08	-1.86077e-10	-1.29426
38835627	chr15:38835627:G:C	2.4253e-08	-1.86077e-10	-1.29178
38835657	chr15:38835657:AT:A	7.30376e-08	-1.86077e-10	-0.189351
38835696	chr15:38835696:T:G	2.42262e-08	-1.86077e-10	-1.29289
38836072	chr15:38836072:T:G	2.4228e-08	-1.86077e-10	-1.29281
38836118	chr15:38836118:A:G	1.62446e-08	-1.69256	-3.08617e-10
38836423	chr15:38836423:A:G	1.10335e-08	-0.784764	-1.29462
38836721	chr15:38836721:T:C	1.41292e-08	-0.71354	-1.11854
38836740	chr15:38836740:T:C	1.70586e-08	-0.555539	-1.08813
38836843	chr15:38836843:A:G	1.50183e-08	-1.59636	-0.174693
38836874	chr15:38836874:C:T	5.05283e-09	-1.77231	-1.08807
38836892	chr15:38836892:A:G	1.68836e-08	-1.65398	-3.08617e-10
38836926	chr15:38836926:T:C	2.76795e-08	-1.86077e-10	-1.15963
38837030	chr15:38837030:G:A	2.69627e-08	-1.86077e-10	-1.18587
38837076	chr15:38837076:G:T	4.41137e-08	-1.86077e-10	-0.693554
38837459	chr15:38837459:T:G	2.4712e-08	-1.86077e-10	-1.27304
38837465	chr15:38837465:G:A	1.43644e-08	-1.63603	-0.179534
38837526	chr15:38837526:T:G	1.57309e-08	-1.7247	-3.08617e-10
38837694	chr15:38837694:G:A	9.15069e-09	-1.20047	-1.06602
38837717	chr15:38837717:G:A	1.20259e-08	-1.14981	-0.843447
38837725	chr15:38837725:A:T	2.41998e-08	-1.86077e-10	-1.29398
38837751	chr15:38837751:A:G	4.61459e-09	-1.71625	-1.23485
38837774	chr15:38837774:G:A	2.57635e-08	-1.86077e-10	-1.23137
38838602	chr15:38838602:A:G	5.45369e-09	-1.57387	-1.21016
38838619	chr15:38838619:G:T	1.97825e-08	-0.366608	-1.12892
38838669	chr15:38838669:A:C	8.00663e-08	-1.86077e-10	-0.0974695
38838731	chr15:38838731:A:C	5.27832e-08	-1.86077e-10	-0.514131
38838762	chr15:38838762:T:C	5.91399e-09	-1.77559	-0.927413
38838836	chr15:38838836:T:C	2.4281e-08	-1.86077e-10	-1.29063
38838933	chr15:38838933:A:C	2.46107e-08	-1.86077e-10	-1.27714
38839229	chr15:38839229:G:T	1.76872e-08	-0.504094	-1.10339
38839250	chr15:38839250:G:C	2.45189e-08	-1.86077e-10	-1.28088
38839408	chr15:38839408:A:G	2.47265e-08	-1.86077e-10	-1.27245
38839466	chr15:38839466:C:T	4.65171e-08	-1.86077e-10	-0.640505
38839582	chr15:38839582:A:G	1.46004e-08	-1.79928	-3.08617e-10
38839594	chr15:38839594:T:G	5.52637e-09	-1.57432	-1.19647
38839859	chr15:38839859:T:G	5.71859e-09	-1.47929	-1.25731
38839868	chr15:38839868:C:G	2.45778e-08	-1.86077e-10	-1.27848
38839900	chr15:38839900:T:A	3.67807e-08	-1.86077e-10	-0.875351
38839940	chr15:38839940:C:G	2.4281e-08	-1.86077e-10	-1.29063
38840186	chr15:38840186:A:G	5.38119e-09	-1.6105	-1.18692
38840250	chr15:38840250:T:C	5.04386e-09	-1.57863	-1.28353
38840267	chr15:38840267:C:T	2.03451e-08	-1.46749	-3.08617e-10
38840513	chr15:38840513:T:C	1.69221e-08	-1.6517	-3.08617e-10
38840589	chr15:38840589:C:T	3.78504e-08	-1.86077e-10	-0.846684
38840668	chr15:38840668:C:T	4.27322e-08	-1.86077e-10	-0.725372
38840684	chr15:38840684:T:A	2.46954e-08	-1.41618	0.142475
38840685	chr15:38840685:G:A	4.89388e-08	-1.86077e-10	-0.589755
38840701	chr15:38840701:T:G	2.5648e-08	-0.634139	-0.60172
38840811	chr15:38840811:G:A	1.24341e-08	-0.975046	-0.984836
38840920	chr15:38840920:C:T	2.43616e-08	-1.86077e-10	-1.28732
38840922	chr15:38840922:A:G	5.51454e-09	-1.58066	-1.19227
38841491	chr15:38841491:A:G	2.48625e-08	-1.86077e-10	-1.26696
38841608	chr15:38841608:T:C	4.34608e-08	-1.86077e-10	-0.708465
38841815	chr15:38841815:C:T	2.28373e-07	-1.86077e-10	0.950656
38841917	chr15:38841917:A:G	8.47495e-09	-1.73315	-0.610056
38842030	chr15:38842030:C:A	5.67622e-09	-1.74817	-0.995867
38842624	chr15:38842624:A:G	1.65556e-08	-1.6736	-3.08617e-10
38842901	chr15:38842901:C:A	7.63957e-09	-1.81146	-0.635523
38843400	chr15:38843400:T:C	6.76453e-08	-0.266048	-3.08617e-10
38843513	chr15:38843513:A:G	3.55111e-08	-1.86077e-10	-0.910481
38844103	chr15:38844103:G:A	4.9962e-09	-1.61097	-1.26067
38844849	chr15:38844849:C:G	3.62642e-08	-1.86077e-10	-0.889494
38844896	chr15:38844896:G:T	7.95132e-09	-1.16512	-1.24187
38844985	chr15:38844985:C:T	2.42522e-08	-1.86077e-10	-1.29182
38845342	chr15:38845342:A:G	3.17817e-07	-1.86077e-10	1.28115
38845757	chr15:38845757:A:T	8.14398e-08	-1.86077e-10	-0.080461
38845920	chr15:38845920:A:C	4.38153e-08	-1.86077e-10	-0.700341
38845960	chr15:38845960:C:T	4.20332e-08	-1.86077e-10	-0.741865
38846038	chr15:38846038:T:G	4.2111e-08	-1.86077e-10	-0.740016
38846160	chr15:38846160:G:A	6.81613e-08	-0.258448	-3.08617e-10
38846589	chr15:38846589:G:C	5.79949e-09	-1.81475	-0.907808
38846707	chr15:38846707:C:T	7.30851e-08	-1.86077e-10	-0.1887
38847094	chr15:38847094:G:T	7.60156e-08	-1.86077e-10	-0.149386
38847227	chr15:38847227:G:A	4.27608e-09	-1.79547	-1.23181
38847926	chr15:38847926:G:A	2.41856e-08	-1.86077e-10	-1.29457
38848055	chr15:38848055:G:T	5.55865e-09	-1.49399	-1.27098
38848127	chr15:38848127:C:T	2.53712e-08	-1.86077e-10	-1.24671
38848543	chr15:38848543:C:G	8.20904e-08	-0.0725041	-3.08617e-10
38848626	chr15:38848626:T:A	1.28304e-08	-1.04038	-0.888128
38848834	chr15:38848834:T:G	2.08297e-07	-1.77592	2.63456
38848895	chr15:38848895:G:A	5.0346e-09	-1.75423	-1.10976
38849405	chr15:38849405:C:T	1.09106e-08	-1.76252	-0.32807
38849634	chr15:38849634:A:G	7.98171e-08	-1.86077e-10	-0.100587
38849709	chr15:38849709:G:A	4.09296e-09	-1.77765	-1.2934
38849973	chr15:38849973:GA:G	2.41884e-08	-1.86077e-10	-1.29445
38850089	chr15:38850089:G:A	2.41874e-08	-1.86077e-10	-1.29449
38850428	chr15:38850428:T:C	5.45979e-08	-1.86077e-10	-0.48033
38850563	chr15:38850563:G:A	7.87688e-08	-0.113808	-3.08617e-10
38850647	chr15:38850647:A:G	2.04744e-08	-1.46115	-3.08617e-10
38850685	chr15:38850685:A:C	2.42624e-08	-1.86077e-10	-1.2914
38850784	chr15:38850784:A:G	1.5869e-08	-1.71596	-3.08617e-10
38850819	chr15:38850819:C:T	4.64141e-08	-1.86077e-10	-0.642721
38850971	chr15:38850971:A:G	6.31072e-09	-1.77334	-0.864734
38851538	chr15:38851538:G:A	2.44663e-08	-1.86077e-10	-1.28303
38851647	chr15:38851647:G:T	2.56642e-08	-1.86077e-10	-1.23523
38851663	chr15:38851663:T:A	3.47889e-08	-0.931027	-3.08617e-10
38851677	chr15:38851677:A:G	5.90446e-09	-1.41211	-1.2925
38851723	chr15:38851723:C:T	7.5484e-08	-1.86077e-10	-0.156405
38851769	chr15:38851769:C:T	1.68277e-08	-1.6573	-3.08617e-10
38851955	chr15:38851955:A:G	3.57985e-08	-0.90242	-3.08617e-10
38852055	chr15:38852055:G:A	2.46301e-08	-1.86077e-10	-1.27635
38852067	chr15:38852067:T:C	3.44724e-08	-1.86077e-10	-0.940165
38852311	chr15:38852311:A:G	2.00481e-08	-1.48219	-3.08617e-10
38852323	chr15:38852323:T:C	4.8862e-08	-0.591324	-3.08617e-10
38852340	chr15:38852340:A:G	4.93879e-08	-0.58062	-3.08617e-10
38852354	chr15:38852354:C:T	7.44022e-08	-0.17084	-3.08617e-10
38852471	chr15:38852471:T:G	5.32719e-09	-1.80585	-1.00165
38852775	chr15:38852775:A:G	4.17067e-08	-1.86077e-10	-0.749663
38852859	chr15:38852859:C:T	3.36165e-08	-1.86077e-10	-0.965309
38852926	chr15:38852926:A:G	2.51957e-08	-1.86077e-10	-1.25365
38853045	chr15:38853045:A:T	2.65846e-08	-1.86077e-10	-1.19999
38853374	chr15:38853374:A:G	5.41456e-08	-1.79093	1.30228
38853517	chr15:38853517:G:A	3.01761e-08	-1.86077e-10	-1.07328
38853946	chr15:38853946:A:G	1.8894e-08	-0.605347	-0.936132
38854048	chr15:38854048:G:A	2.50623e-08	-1.86077e-10	-1.25896
38854297	chr15:38854297:A:G	6.22678e-09	-1.7886	-0.862864
38854447	chr15:38854447:G:T	2.56047e-08	-1.86077e-10	-1.23755
38854457	chr15:38854457:T:A	8.73159e-08	-1.86077e-10	-0.0107926
38854727	chr15:38854727:A:G	2.64314e-08	-1.86077e-10	-1.20577
38854925	chr15:38854925:CAA:C	3.33027e-08	-1.86077e-10	-0.974686
38855148	chr15:38855148:A:C	2.92293e-08	-1.10516	-3.08617e-10
38855213	chr15:38855213:T:C	6.64942e-08	-0.283211	-3.08617e-10
38856221	chr15:38856221:G:A	2.78575e-08	-1.15322	-3.08617e-10
38856263	chr15:38856263:T:C	2.62953e-08	-1.86077e-10	-1.21094
38856448	chr15:38856448:T:C	3.96646e-09	-1.80816	-1.29429
38856651	chr15:38856651:A:G	5.13723e-08	-0.541226	-3.08617e-10
38856695	chr15:38856695:G:C	3.36233e-08	-1.86077e-10	-0.965106
38857037	chr15:38857037:T:C	1.4669e-08	-1.79459	-3.08617e-10
38857057	chr15:38857057:G:A	2.42072e-08	-1.86077e-10	-1.29367
38857208	chr15:38857208:A:G	6.22687e-08	-0.348866	-3.08617e-10
38857779	chr15:38857779:C:T	2.72787e-08	-1.86077e-10	-1.17422
38858127	chr15:38858127:T:C	5.27733e-09	-1.74245	-1.07445
38858345	chr15:38858345:A:C	2.53157e-08	-1.86077e-10	-1.2489
38858436	chr15:38858436:T:C	2.62383e-08	-1.86077e-10	-1.21311
38858723	chr15:38858723:G:A	4.24658e-09	-1.78679	-1.24743
38858967	chr15:38858967:T:C	3.99433e-08	-1.86077e-10	-0.792865
38859104	chr15:38859104:G:T	2.52758e-08	-1.86077e-10	-1.25048
38859117	chr15:38859117:T:C	2.43649e-08	-1.86077e-10	-1.28718
38859249	chr15:38859249:T:C	2.65786e-08	-1.86077e-10	-1.20022
38859435	chr15:38859435:G:A	2.42977e-08	-1.86077e-10	-1.28994
38859447	chr15:38859447:C:T	4.60842e-09	-1.81422	-1.13822
38859467	chr15:38859467:T:C	4.60991e-09	-1.81483	-1.13729
38859608	chr15:38859608:A:T	6.17163e-08	-0.357777	-3.08617e-10
38859612	chr15:38859612:T:C	8.2304e-09	-1.31618	-1.05632
38859857	chr15:38859857:C:A	7.26801e-09	-1.35484	-1.142
38859875	chr15:38859875:A:G	5.80101e-08	-0.419707	-3.08617e-10
38860074	chr15:38860074:G:A	5.87654e-08	-0.406771	-3.08617e-10
38860234	chr15:38860234:T:A	5.19562e-09	-1.75044	-1.08207
38860264	chr15:38860264:C:T	2.49766e-08	-1.86077e-10	-1.26239
38860397	chr15:38860397:C:T	4.4173e-09	-1.77941	-1.21539
38860780	chr15:38860780:C:T	2.42853e-08	-1.86077e-10	-1.29045
38860965	chr15:38860965:T:C	2.48645e-08	-1.86077e-10	-1.26688
38861271	chr15:38861271:T:C	3.55235e-08	-1.79572	0.885591
38861542	chr15:38861542:C:T	2.46669e-08	-1.86077e-10	-1.27486
38861580	chr15:38861580:A:G	2.47353e-08	-1.86077e-10	-1.27209
38861829	chr15:38861829:C:T	2.45115e-08	-1.86077e-10	-1.28118
38861833	chr15:38861833:T:C	3.33945e-08	-0.971933	-3.08617e-10
38861889	chr15:38861889:G:A	2.46161e-08	-1.27693	-3.08617e-10
38862193	chr15:38862193:G:A	2.59492e-08	-1.86077e-10	-1.22419
38862941	chr15:38862941:CA:C	1.5516e-08	-1.73845	-3.08617e-10
38863013	chr15:38863013:C:A	2.45197e-08	-1.86077e-10	-1.28085
38863206	chr15:38863206:T:C	6.76865e-08	-0.265439	-3.08617e-10
38863434	chr15:38863434:G:T	2.826e-08	-1.86077e-10	-1.13888
38863689	chr15:38863689:C:G	2.42641e-08	-1.86077e-10	-1.29133
38863760	chr15:38863760:A:C	2.42369e-08	-1.86077e-10	-1.29245
38864122	chr15:38864122:T:C	5.05995e-08	0.738205	-1.29459
38864347	chr15:38864347:T:C	2.13011e-07	-1.86077e-10	0.881021
38864726	chr15:38864726:G:A	1.6631e-08	-1.13734	-0.531711
38864739	chr15:38864739:C:CT	6.18816e-09	-1.75818	-0.899508
38864859	chr15:38864859:G:A	3.07326e-08	-1.055	-3.08617e-10
38864942	chr15:38864942:T:C	4.10628e-08	-1.86077e-10	-0.765221
38865131	chr15:38865131:A:T	5.48813e-08	0.690014	-1.16517
38865401	chr15:38865401:A:G	1.67684e-07	-1.86077e-10	0.641754
38865463	chr15:38865463:G:A	5.07715e-08	-1.86077e-10	-0.55299
38865486	chr15:38865486:C:T	1.47496e-07	-0.630269	1.14374
38865646	chr15:38865646:TGTA:T	2.00503e-08	-0.866101	-0.615981
38865707	chr15:38865707:G:A	8.89669e-08	0.00793927	-3.08617e-10
38865711	chr15:38865711:A:C	4.07829e-08	-1.86077e-10	-0.772063
38866551	chr15:38866551:G:T	5.45788e-09	-1.80742	-0.975849
38866707	chr15:38866707:T:C	2.42059e-08	-1.86077e-10	-1.29373
38866732	chr15:38866732:A:G	7.56721e-09	-1.40665	-1.04985
38866759	chr15:38866759:G:T	2.41342e-07	-1.86077e-10	1.00589
38866820	chr15:38866820:C:T	4.42582e-09	-1.79247	-1.2004
38866874	chr15:38866874:G:A	3.14795e-08	-1.86077e-10	-1.03099
38867055	chr15:38867055:T:C	4.37664e-09	-1.81107	-1.19298
38867115	chr15:38867115:T:C	2.48031e-08	-1.86077e-10	-1.26936
38867123	chr15:38867123:T:G	2.17819e-07	-1.86077e-10	0.903338
38867148	chr15:38867148:G:A	2.84967e-08	-1.26296	0.132421
38867389	chr15:38867389:C:T	5.77946e-09	-1.47856	-1.24745
38867724	chr15:38867724:A:G	3.4786e-08	-1.86077e-10	-0.93111
38867754	chr15:38867754:C:G	4.23957e-09	-1.78756	-1.24831
38867868	chr15:38867868:T:C	9.34089e-09	-1.09107	-1.15485
38867935	chr15:38867935:G:A	8.70673e-08	-1.86077e-10	-0.0136439
38868112	chr15:38868112:G:A	4.3089e-09	-1.78013	-1.23951
38868161	chr15:38868161:G:A	8.12024e-09	-1.62831	-0.757658
38868255	chr15:38868255:A:G	4.77698e-07	-1.86077e-10	1.68865
38868298	chr15:38868298:TTA:T	4.53879e-08	-1.86077e-10	-0.665079
38868670	chr15:38868670:G:A	2.50556e-08	-1.86077e-10	-1.25923
38868810	chr15:38868810:C:T	1.58531e-07	-0.790401	1.37603
38868946	chr15:38868946:C:T	1.73733e-07	-0.805948	1.48314
38869180	chr15:38869180:T:G	1.22697e-08	-1.81374	-0.159456
38869526	chr15:38869526:T:G	5.04827e-09	-1.79668	-1.0646
38870025	chr15:38870025:A:G	2.6941e-08	-1.86077e-10	-1.18668
38870136	chr15:38870136:G:C	1.44154e-08	-1.81203	-3.08617e-10
38870179	chr15:38870179:T:G	3.82066e-08	-1.86077e-10	-0.837317
38870346	chr15:38870346:T:C	6.18362e-08	-1.69142	1.33559
38870429	chr15:38870429:A:G	5.94489e-08	-1.86077e-10	-0.395209
38870494	chr15:38870494:C:A	5.7572e-09	-1.67527	-1.0546
38870789	chr15:38870789:C:T	1.53643e-08	-1.74828	-3.08617e-10
38870961	chr15:38870961:T:C	3.96951e-08	-1.86077e-10	-0.799098
38871237	chr15:38871237:C:T	1.38548e-07	-0.790049	1.24094
38871458	chr15:38871458:G:A	2.69746e-08	-1.86077e-10	-1.18543
38871486	chr15:38871486:T:C	4.52744e-09	-1.77983	-1.19034
38871726	chr15:38871726:C:T	2.74449e-08	-1.86077e-10	-1.16815
38871734	chr15:38871734:T:C	4.44524e-09	-1.79576	-1.19273
38871918	chr15:38871918:G:T	2.51349e-08	-1.86077e-10	-1.25607
38872352	chr15:38872352:T:C	6.44648e-08	-1.86077e-10	-0.314205
38872441	chr15:38872441:T:C	2.50558e-08	-1.86077e-10	-1.25922
38872720	chr15:38872720:C:A	9.33589e-08	-0.165709	0.221834
38872782	chr15:38872782:T:C	8.86707e-08	-0.231527	0.236131
38872852	chr15:38872852:A:G	1.07578e-07	-0.256958	0.454844
38872960	chr15:38872960:C:A	6.37233e-08	-1.86077e-10	-0.325775
38873009	chr15:38873009:G:A	3.19224e-08	-1.86077e-10	-1.01702
38873153	chr15:38873153:G:GA	5.70676e-08	-1.86077e-10	-0.436089
38873177	chr15:38873177:A:G	6.11887e-08	-1.86077e-10	-0.366362
38873380	chr15:38873380:T:C	8.04523e-08	-0.162504	0.0698435
38873441	chr15:38873441:G:C	7.22556e-08	-1.86077e-10	-0.200115
38873451	chr15:38873451:G:A	7.35096e-08	-1.86077e-10	-0.182909
38873736	chr15:38873736:C:T	5.63059e-08	-1.78681	1.33728
38873805	chr15:38873805:C:G	7.05898e-08	-1.86077e-10	-0.223439
38873872	chr15:38873872:T:C	4.66319e-09	-1.64601	-1.29462
38874216	chr15:38874216:T:C	5.9126e-09	-1.49591	-1.20733
38874237	chr15:38874237:C:T	4.17164e-08	-1.86077e-10	-0.74943
38874249	chr15:38874249:A:G	2.42298e-08	-1.86077e-10	-1.29274
38874301	chr15:38874301:T:A	4.94112e-08	-1.86077e-10	-0.580148
38874311	chr15:38874311:TTTTA:T	2.7985e-08	-1.86077e-10	-1.14866
38875088	chr15:38875088:T:C	2.9287e-08	-1.86077e-10	-1.10318
38875182	chr15:38875182:G:A	1.5274e-08	-1.13071	-0.623467
38875572	chr15:38875572:C:T	2.0152e-07	-1.86077e-10	0.825563
38875715	chr15:38875715:G:A	1.5453e-08	-1.11378	-0.628749
38876224	chr15:38876224:ATTAT:A	3.25721e-08	-1.77239	0.775517
38876259	chr15:38876259:G:A	1.20319e-08	-1.10062	-0.892144
38876767	chr15:38876767:G:C	2.55881e-08	-1.86077e-10	-1.2382
38876799	chr15:38876799:C:T	2.15424e-07	-1.86077e-10	0.892284
38876800	chr15:38876800:G:A	2.49514e-08	-1.86077e-10	-1.26339
38877294	chr15:38877294:G:A	7.48274e-08	-1.86077e-10	-0.165141
38877494	chr15:38877494:A:G	9.12742e-09	-1.78491	-0.484128
38877578	chr15:38877578:G:A	2.47442e-08	-0.903654	-0.36808
38877585	chr15:38877585:C:A	1.58141e-08	-1.03662	-0.682807
38877684	chr15:38877684:C:T	8.72066e-09	-1.79441	-0.520225
38877713	chr15:38877713:T:C	1.95391e-08	-1.50791	-3.08617e-10
38877759	chr15:38877759:T:C	8.8079e-09	-1.78513	-0.519547
38877921	chr15:38877921:C:T	1.70038e-08	-1.64689	-3.08617e-10
38878590	chr15:38878590:TATGTATC:T	1.63715e-08	-1.0048	-0.679983
38878686	chr15:38878686:T:G	4.34911e-09	-1.72576	-1.2846
38878688	chr15:38878688:T:G	1.04019e-07	1.44594	-1.2817
38878727	chr15:38878727:G:A	2.41843e-08	-1.86077e-10	-1.29462
38878839	chr15:38878839:T:G	4.06972e-08	-1.86077e-10	-0.774166
38878858	chr15:38878858:G:A	4.68514e-09	-1.6957	-1.24023
38879311	chr15:38879311:T:C	2.47291e-08	-1.86077e-10	-1.27234
38879413	chr15:38879413:A:T	5.54835e-09	-1.5402	-1.22662
38879561	chr15:38879561:A:T	1.37704e-08	-1.77448	-0.0833245
38879733	chr15:38879733:C:T	2.78796e-08	-1.86077e-10	-1.15243
38879848	chr15:38879848:G:A	6.45196e-08	0.40006	-0.713416
38879962	chr15:38879962:G:A	1.22629e-07	-1.86077e-10	0.328836
38879984	chr15:38879984:G:A	4.03036e-08	-1.30482	0.520935
38880004	chr15:38880004:A:T	2.51102e-08	-1.86077e-10	-1.25705
38880441	chr15:38880441:T:C	1.64058e-07	0.0221269	0.597768
38880555	chr15:38880555:G:C	7.28307e-08	-1.86077e-10	-0.192187
38881067	chr15:38881067:G:A	4.86938e-09	-1.63439	-1.26297
38881221	chr15:38881221:T:C	1.36078e-08	-1.78973	-0.0799578
38881222	chr15:38881222:G:A	1.36109e-08	-1.7895	-0.0799578
38881367	chr15:38881367:C:A	1.34352e-08	-1.78471	-0.0977333
38881527	chr15:38881527:G:A	2.48746e-08	-1.86077e-10	-1.26648
38881641	chr15:38881641:C:G	3.74395e-08	-1.86077e-10	-0.857599
38881881	chr15:38881881:T:C	1.35084e-08	-1.78824	-0.0887758
38881895	chr15:38881895:A:G	3.70025e-08	-1.86077e-10	-0.869338
38882174	chr15:38882174:G:A	1.36259e-08	-1.80175	-0.0666088
38882704	chr15:38882704:T:C	6.86496e-08	-1.86077e-10	-0.25131
38882853	chr15:38882853:C:G	2.99521e-08	-1.80545	0.724728
38882861	chr15:38882861:G:C	8.42563e-09	-1.29926	-1.04978
38882872	chr15:38882872:A:G	1.20209e-07	-0.587869	0.896777
38883205	chr15:38883205:G:C	2.237e-07	-0.265882	1.19586
38883381	chr15:38883381:T:TA	1.29512e-07	-0.512882	0.896333
38883480	chr15:38883480:T:A	2.50197e-08	-1.86077e-10	-1.26066
38883499	chr15:38883499:T:C	6.66701e-08	-1.86077e-10	-0.280568
38883630	chr15:38883630:T:C	2.97104e-08	-1.86077e-10	-1.08883
38883866	chr15:38883866:T:C	1.30511e-07	-1.86077e-10	0.391135
38883869	chr15:38883869:TTTATC:T	3.01892e-08	-1.86077e-10	-1.07284
38883874	chr15:38883874:C:T	6.78268e-09	-1.65861	-0.90734
38884090	chr15:38884090:C:T	1.18521e-07	-0.467851	0.762616
38884164	chr15:38884164:A:G	1.00428e-07	-0.582662	0.711783
38884699	chr15:38884699:G:A	5.81224e-09	-1.80461	-0.915752
38884720	chr15:38884720:T:A	1.65464e-08	-1.74673	0.0725726
38884721	chr15:38884721:G:T	7.74488e-08	-1.86077e-10	-0.130708
38884763	chr15:38884763:G:A	1.06453e-08	-1.13231	-0.982898
38884804	chr15:38884804:G:A	2.57269e-08	-1.86077e-10	-1.23279
38884807	chr15:38884807:T:G	4.6042e-08	-1.86077e-10	-0.65077
38884826	chr15:38884826:T:G	6.59356e-08	0.868839	-1.16049
38884932	chr15:38884932:C:T	4.17476e-09	-1.78415	-1.26712
38885029	chr15:38885029:G:A	3.93697e-08	-1.86077e-10	-0.80733
38885358	chr15:38885358:T:C	3.48786e-08	-1.86077e-10	-0.928451
38885946	chr15:38885946:A:G	6.27187e-08	-0.0494677	-0.292198
38886132	chr15:38886132:G:A	2.64109e-08	-1.86077e-10	-1.20655
38886235	chr15:38886235:T:A	3.31591e-08	-1.86077e-10	-0.979007
38886237	chr15:38886237:TA:T	3.22329e-08	-1.86077e-10	-1.00734
38886316	chr15:38886316:A:T	1.14122e-08	-1.69943	-0.34621
38886420	chr15:38886420:A:G	1.64288e-08	-1.41952	-0.261766
38886553	chr15:38886553:G:A	9.27826e-09	-1.52438	-0.728269
38886587	chr15:38886587:G:A	1.40143e-08	-1.67338	-0.166859
38887084	chr15:38887084:T:C	6.69458e-09	-1.52726	-1.05177
38887106	chr15:38887106:A:G	5.15455e-09	-1.67779	-1.16265
38887156	chr15:38887156:T:C	4.86598e-08	0.226788	-0.822259
38887235	chr15:38887235:C:T	5.07831e-08	0.279652	-0.832414
38887437	chr15:38887437:A:G	5.58853e-08	0.406589	-0.863613
38888006	chr15:38888006:A:G	6.88879e-09	-1.4983	-1.05213
38888160	chr15:38888160:A:G	2.52725e-08	-1.86077e-10	-1.25061
38888488	chr15:38888488:G:T	2.69018e-08	-1.86077e-10	-1.18813
38888549	chr15:38888549:A:G	2.43717e-08	-1.86077e-10	-1.2869
38888925	chr15:38888925:C:T	2.91441e-08	-1.86077e-10	-1.10807
38889811	chr15:38889811:T:TA	7.27865e-09	-1.8132	-0.682179
38890334	chr15:38890334:T:G	3.14702e-08	-1.86077e-10	-1.03128
38890455	chr15:38890455:C:T	5.17409e-08	-1.86077e-10	-0.534076
38890474	chr15:38890474:A:T	6.79801e-09	-1.80763	-0.756069
38890486	chr15:38890486:T:C	6.38294e-09	-1.81064	-0.816052
38890598	chr15:38890598:A:G	6.38017e-09	-1.72351	-0.903621
38890939	chr15:38890939:G:A	2.4246e-08	-1.86077e-10	-1.29207
38891081	chr15:38891081:T:A	2.44308e-08	-1.86077e-10	-1.28448
38891114	chr15:38891114:A:C	2.53979e-08	-1.86077e-10	-1.24566
38891169	chr15:38891169:A:G	6.45967e-09	-1.80131	-0.813431
38891229	chr15:38891229:C:T	7.04673e-09	-1.80515	-0.722611
38891299	chr15:38891299:T:C	3.22591e-08	-1.86077e-10	-1.00652
38891350	chr15:38891350:A:C	6.69152e-09	-1.80529	-0.774193
38891475	chr15:38891475:G:A	6.00289e-09	-1.74944	-0.93864
38891528	chr15:38891528:A:G	7.37862e-09	-1.80717	-0.674565
38891701	chr15:38891701:A:G	4.68784e-08	-1.86077e-10	-0.632767
38891838	chr15:38891838:G:C	6.0665e-09	-1.81398	-0.863561
38891977	chr15:38891977:C:T	2.61689e-08	-1.86077e-10	-1.21575
38892251	chr15:38892251:T:C	3.83777e-07	-1.86077e-10	1.46974
38892510	chr15:38892510:C:T	9.20186e-09	-1.80189	-0.459032
38892695	chr15:38892695:C:T	4.28044e-08	-1.86077e-10	-0.723684
38892725	chr15:38892725:G:T	1.12667e-08	-1.75878	-0.299694
38893243	chr15:38893243:G:A	4.57219e-08	-1.86077e-10	-0.657748
38893454	chr15:38893454:G:A	3.04945e-08	-1.86077e-10	-1.06278
38893480	chr15:38893480:T:C	3.14081e-08	-1.86077e-10	-1.03326
38894367	chr15:38894367:G:A	1.03775e-08	-0.965944	-1.17474
38894438	chr15:38894438:G:GA	3.02429e-08	-1.86077e-10	-1.07106
38894909	chr15:38894909:C:T	4.09741e-08	-1.86077e-10	-0.767384
38894984	chr15:38894984:A:G	4.33538e-08	-1.86077e-10	-0.71093
38895081	chr15:38895081:T:C	3.25731e-08	-1.86077e-10	-0.996838
38895088	chr15:38895088:A:G	4.1429e-08	-1.86077e-10	-0.756345
38895137	chr15:38895137:G:A	3.5224e-08	-1.86077e-10	-0.918597
38895240	chr15:38895240:A:C	7.78503e-09	-1.79357	-0.634555
38895699	chr15:38895699:A:T	5.52815e-09	-1.78267	-0.987804
38896309	chr15:38896309:C:T	1.52041e-08	-1.75876	-3.08617e-10
38896328	chr15:38896328:C:T	1.45157e-08	-1.76224	-0.0428515
38896408	chr15:38896408:A:G	7.4804e-09	-1.47841	-0.989633
38896424	chr15:38896424:G:T	1.65858e-08	-1.74023	0.0684506
38896586	chr15:38896586:T:C	1.54886e-08	-1.74022	-3.08617e-10
38896724	chr15:38896724:C:T	3.39384e-08	-1.86077e-10	-0.955779
38896764	chr15:38896764:T:C	1.03931e-08	-1.18995	-0.949225
38896852	chr15:38896852:C:T	5.82778e-09	-1.81178	-0.905912
38897277	chr15:38897277:T:C	5.41699e-09	-1.56072	-1.23007
38897491	chr15:38897491:G:A	7.38643e-09	-1.20309	-1.27759
38897859	chr15:38897859:T:C	1.04385e-08	-1.30471	-0.830112
38898589	chr15:38898589:G:C	1.63241e-08	-1.68768	-3.08617e-10
38898701	chr15:38898701:G:A	2.91769e-08	-1.86077e-10	-1.10695
38898725	chr15:38898725:G:T	2.66861e-07	-1.86077e-10	1.1064
38899171	chr15:38899171:A:C	2.45639e-08	-1.86077e-10	-1.27905
38899201	chr15:38899201:A:T	9.24192e-08	-1.86077e-10	0.0460098
38899211	chr15:38899211:C:T	4.84345e-09	-1.80822	-1.09448
38899672	chr15:38899672:C:G	1.62018e-08	-1.6952	-3.08617e-10
38899726	chr15:38899726:C:T	3.59782e-08	-1.86077e-10	-0.897413
38899816	chr15:38899816:A:G	6.45855e-09	-1.80945	-0.805471
38899875	chr15:38899875:TTAG:T	2.41872e-08	-1.86077e-10	-1.2945
38899892	chr15:38899892:T:TCTA	4.18619e-09	-1.79146	-1.25708
38900031	chr15:38900031:T:C	7.87183e-09	-1.81223	-0.604799
38900166	chr15:38900166:G:A	1.14542e-07	-1.54397	1.80459
38900477	chr15:38900477:C:T	8.74339e-09	-1.80641	-0.505616
38900885	chr15:38900885:T:C	5.26294e-09	-1.81457	-1.00507
38900910	chr15:38900910:AT:A	3.56212e-08	-1.86077e-10	-0.907385
38900982	chr15:38900982:T:C	4.71767e-09	-1.81175	-1.11726
38900983	chr15:38900983:T:C	4.77762e-09	-1.81158	-1.1048
38901041	chr15:38901041:C:T	7.93776e-09	-1.39188	-1.01681
38901061	chr15:38901061:A:G	1.4575e-08	-1.80102	-3.08617e-10
38901141	chr15:38901141:G:T	1.42916e-08	-1.63197	-0.188684
38901231	chr15:38901231:C:CT	5.14559e-09	-1.81452	-1.02767
38901392	chr15:38901392:G:C	4.76354e-09	-1.8034	-1.11593
38901839	chr15:38901839:A:C	7.81429e-09	-1.20844	-1.21593
38902109	chr15:38902109:T:C	1.53957e-08	-1.80382	0.0575793
38902577	chr15:38902577:G:A	4.96395e-09	-1.81266	-1.06546
38902733	chr15:38902733:A:G	1.95201e-08	-1.50888	-3.08617e-10
38902835	chr15:38902835:G:T	3.41143e-08	-1.86077e-10	-0.950607
38902960	chr15:38902960:C:A	2.42284e-08	-1.86077e-10	-1.2928
38903023	chr15:38903023:T:C	2.88588e-08	-1.86077e-10	-1.11791
38903889	chr15:38903889:C:T	4.83523e-08	-1.86077e-10	-0.601812
38904249	chr15:38904249:T:A	1.4633e-07	-1.86077e-10	0.505537
38904367	chr15:38904367:G:GA	2.80704e-08	-1.86077e-10	-1.14561
38904404	chr15:38904404:G:A	1.6063e-08	-1.28797	-0.415832
38904456	chr15:38904456:C:T	2.20446e-07	-1.86077e-10	0.915329
38904463	chr15:38904463:G:A	1.71297e-08	-1.22814	-0.411368
38904814	chr15:38904814:A:G	2.15348e-08	-1.07001	-0.340647
38905817	chr15:38905817:C:T	1.09835e-08	-1.27358	-0.81035
38905823	chr15:38905823:C:T	2.82394e-08	-1.86077e-10	-1.13961
38906031	chr15:38906031:T:A	3.23756e-07	-1.86077e-10	1.29966
38906066	chr15:38906066:CTT:C	4.004e-09	-1.8001	-1.29293
38906223	chr15:38906223:A:G	1.77782e-07	-1.18452	1.88475
38906236	chr15:38906236:T:C	2.58475e-08	-1.86077e-10	-1.22811
38906335	chr15:38906335:G:A	2.82225e-08	-1.86077e-10	-1.14021
38906487	chr15:38906487:A:G	3.47126e-07	-0.723571	2.09293
38906556	chr15:38906556:A:G	2.31096e-07	-1.86077e-10	0.962509
38906638	chr15:38906638:T:C	2.6193e-08	-1.21483	-3.08617e-10
38907207	chr15:38907207:C:T	2.83229e-08	-1.86077e-10	-1.13665
38907285	chr15:38907285:G:T	4.67732e-08	-1.86077e-10	-0.635014
38907409	chr15:38907409:A:G	4.81875e-07	-0.828295	2.52566
38907606	chr15:38907606:C:G	1.01846e-08	-1.10136	-1.05808
38907620	chr15:38907620:C:T	2.86227e-08	-1.86077e-10	-1.12613
38907822	chr15:38907822:A:AT	2.7777e-08	-1.86077e-10	-1.15612
38907916	chr15:38907916:T:C	2.49459e-08	-1.26362	-3.08617e-10
38908256	chr15:38908256:G:C	3.91283e-07	-0.382476	1.87158
38908813	chr15:38908813:A:T	1.44772e-08	-0.820228	-0.987525
38908820	chr15:38908820:TG:T	1.47864e-08	-0.784472	-1.00215
38908839	chr15:38908839:T:A	6.68615e-08	-1.86077e-10	-0.277701
38908970	chr15:38908970:G:A	4.79692e-08	-1.86077e-10	-0.609765
38909230	chr15:38909230:G:A	1.46726e-08	-0.84573	-0.948614
38910295	chr15:38910295:G:A	1.3955e-08	-0.55906	-1.28543
38910329	chr15:38910329:C:T	2.03641e-08	-1.46655	-3.08617e-10
38910466	chr15:38910466:T:C	5.54678e-08	-1.86077e-10	-0.464522
38911621	chr15:38911621:T:C	2.19175e-08	-1.72193	0.328885
38912415	chr15:38912415:G:T	3.03104e-08	-1.6806	0.611766
38912521	chr15:38912521:A:G	5.75029e-09	-1.81362	-0.917459
38912736	chr15:38912736:T:C	2.69681e-08	-1.18567	-3.08617e-10
38912782	chr15:38912782:A:C	2.7114e-08	-1.18027	-3.08617e-10
38912915	chr15:38912915:T:C	2.46011e-08	-1.86077e-10	-1.27754
38913267	chr15:38913267:C:T	1.72399e-08	-1.49071	-0.142384
38913336	chr15:38913336:C:G	2.67437e-08	-1.86077e-10	-1.19403
38913553	chr15:38913553:T:A	5.28969e-08	-1.86077e-10	-0.51198
38914093	chr15:38914093:A:T	1.30612e-08	-0.972563	-0.938114
38914104	chr15:38914104:T:G	2.81546e-08	-1.86077e-10	-1.14261
38914138	chr15:38914138:T:C	3.29595e-08	-0.49573	-0.489316
38914308	chr15:38914308:C:T	1.43537e-08	-0.894572	-0.921745
38914331	chr15:38914331:A:G	3.51797e-08	-1.86077e-10	-0.919855
38914367	chr15:38914367:G:C	6.73507e-08	-1.86077e-10	-0.270411
38914429	chr15:38914429:A:G	3.97349e-08	-1.86077e-10	-0.798094
38914434	chr15:38914434:G:A	2.86442e-08	-1.26935	0.143973
38914456	chr15:38914456:C:T	2.42156e-08	-1.86077e-10	-1.29333
38914568	chr15:38914568:A:C	2.55638e-08	-1.37023	0.131079
38914891	chr15:38914891:T:A	1.19502e-07	-1.86077e-10	0.303012
38915046	chr15:38915046:G:A	1.129e-08	-0.763212	-1.2932
38915380	chr15:38915380:T:C	1.60388e-08	-1.80918	0.103872
38915491	chr15:38915491:CA:C	5.19177e-08	-1.86077e-10	-0.530665
38915494	chr15:38915494:G:T	5.19937e-08	-1.86077e-10	-0.529203
38915562	chr15:38915562:A:C	6.31664e-09	-1.80046	-0.836678
38915636	chr15:38915636:T:A	9.78279e-09	-0.909664	-1.29004
38915914	chr15:38915914:T:A	3.6144e-08	-1.86077e-10	-0.892814
38916056	chr15:38916056:T:C	6.58486e-09	-1.68379	-0.911758
38916241	chr15:38916241:C:A	8.54237e-09	-1.04838	-1.28691
38916352	chr15:38916352:A:G	2.7336e-08	-1.17212	-3.08617e-10
38916602	chr15:38916602:T:C	3.41042e-08	-1.86077e-10	-0.950904
38916894	chr15:38916894:C:T	1.18843e-08	-1.74887	-0.256236
38917073	chr15:38917073:G:C	2.44523e-08	-1.86077e-10	-1.2836
38917172	chr15:38917172:C:G	6.52966e-08	-1.81482	1.51344
38917207	chr15:38917207:A:G	7.92169e-09	-1.75782	-0.652905
38917384	chr15:38917384:A:G	2.62041e-08	-1.21441	-3.08617e-10
38917654	chr15:38917654:T:C	1.16065e-07	0.273826	-3.08617e-10
38917812	chr15:38917812:A:C	2.65385e-08	-1.86077e-10	-1.20173
38917855	chr15:38917855:A:G	2.48653e-08	-1.26685	-3.08617e-10
38917968	chr15:38917968:T:C	2.41157e-08	-1.29746	-3.08617e-10
38918003	chr15:38918003:T:A	5.12586e-08	-1.86077e-10	-0.543442
38918070	chr15:38918070:C:T	5.73752e-08	-1.86077e-10	-0.430713
38918093	chr15:38918093:T:A	1.06049e-07	-1.66228	1.84586
38918146	chr15:38918146:A:G	2.89268e-08	-1.86077e-10	-1.11555
38918311	chr15:38918311:G:A	2.67117e-08	-1.86077e-10	-1.19522
38918422	chr15:38918422:A:G	8.90957e-08	-1.86077e-10	0.00938634
38918876	chr15:38918876:C:G	6.41115e-08	-1.29438	0.97468
38919204	chr15:38919204:G:A	1.44713e-08	-1.80816	-3.08617e-10
38919925	chr15:38919925:A:T	1.54799e-08	-1.74078	-3.08617e-10
38920180	chr15:38920180:C:T	4.82293e-08	-1.86077e-10	-0.604358
38920291	chr15:38920291:A:G	8.93703e-09	-1.05069	-1.23943
38920542	chr15:38920542:A:G	6.27065e-08	-1.86077e-10	-0.341859
38920659	chr15:38920659:C:T	3.49755e-08	-1.86077e-10	-0.925678
38920690	chr15:38920690:C:T	2.05885e-06	-0.891058	4.04064
38920701	chr15:38920701:A:G	2.64783e-08	-1.204	-3.08617e-10
38920894	chr15:38920894:A:C	8.37786e-08	-1.86077e-10	-0.0521475
38920941	chr15:38920941:G:A	2.30903e-07	-0.883222	1.84489
38920980	chr15:38920980:C:T	1.58224e-08	-0.558526	-1.16037
38921337	chr15:38921337:G:A	5.83835e-08	-1.86077e-10	-0.413292
38921533	chr15:38921533:T:C	8.82649e-07	-0.921843	3.22445
38921537	chr15:38921537:C:A	2.64445e-08	-1.86077e-10	-1.20528
38921650	chr15:38921650:C:A	6.55486e-07	0.316159	1.68889
38921671	chr15:38921671:T:C	6.68701e-08	-1.86077e-10	-0.277573
38922370	chr15:38922370:T:C	8.55112e-08	-1.86077e-10	-0.0316771
38922798	chr15:38922798:A:G	2.42093e-08	-1.86077e-10	-1.29359
38923031	chr15:38923031:G:T	9.62416e-08	-1.86077e-10	0.0865371
38923306	chr15:38923306:A:T	3.42753e-08	-0.9459	-3.08617e-10
38923394	chr15:38923394:A:G	1.5932e-06	-1.46697	4.36015
38923590	chr15:38923590:A:G	9.44237e-08	-1.86077e-10	0.0674669
38923694	chr15:38923694:T:C	6.30085e-07	-1.52883	3.49436
38923701	chr15:38923701:C:T	1.38444e-08	-1.4694	-0.383049
38923775	chr15:38923775:T:G	4.71251e-08	-1.86077e-10	-0.62752
38923787	chr15:38923787:A:G	1.21348e-08	-0.748235	-1.23601
38923847	chr15:38923847:C:G	3.91475e-08	-1.86077e-10	-0.812989
38923987	chr15:38923987:A:T	8.22924e-08	-1.86077e-10	-0.0700465
38924129	chr15:38924129:G:A	1.40555e-08	-0.574065	-1.26325
38924260	chr15:38924260:T:TTATC	2.49905e-08	-1.86077e-10	-1.26183
38924270	chr15:38924270:A:G	3.3063e-07	-1.68613	3.0068
38924430	chr15:38924430:G:A	7.70057e-08	-1.86077e-10	-0.136446
38924502	chr15:38924502:T:C	8.2736e-08	-1.86077e-10	-0.0646703
38924550	chr15:38924550:G:T	2.86929e-08	-1.86077e-10	-1.12368
38924794	chr15:38924794:A:G	6.31875e-07	-1.48248	3.45085
38924907	chr15:38924907:C:T	4.15172e-08	-1.86077e-10	-0.754217
38924958	chr15:38924958:A:G	2.88127e-08	-0.793971	-0.325537
38925132	chr15:38925132:T:C	9.75685e-08	-1.86077e-10	0.10023
38925271	chr15:38925271:T:A	7.46032e-08	-1.86077e-10	-0.168142
38925405	chr15:38925405:G:C	1.51756e-08	-0.696812	-1.06382
38925422	chr15:38925422:T:C	9.69799e-08	-1.86077e-10	0.0941792
38925592	chr15:38925592:G:A	9.93333e-08	-1.86077e-10	0.118156
38925789	chr15:38925789:G:A	9.93333e-08	-1.86077e-10	0.118156
38925900	chr15:38925900:T:G	1.97354e-08	-1.49791	-3.08617e-10
38925931	chr15:38925931:C:T	2.53548e-08	-1.24736	-3.08617e-10
38926280	chr15:38926280:T:C	9.73236e-09	-1.43291	-0.771963
38926303	chr15:38926303:A:G	1.38443e-08	-0.922948	-0.929507
38926794	chr15:38926794:C:T	4.34936e-08	-1.86077e-10	-0.70771
38926915	chr15:38926915:A:T	1.51306e-08	-0.941588	-0.822019
38927211	chr15:38927211:G:A	4.87348e-07	-0.563241	2.27189
38927239	chr15:38927239:A:T	3.23448e-07	-0.841211	2.13992
38927243	chr15:38927243:A:G	1.82692e-07	-0.983875	1.71135
38927304	chr15:38927304:C:T	2.29222e-08	-1.34822	-3.08617e-10
38927503	chr15:38927503:T:C	4.26801e-07	-0.557232	2.13323
38927590	chr15:38927590:A:G	2.46474e-08	-1.79814	0.52249
38928586	chr15:38928586:T:C	2.0365e-08	-1.46651	-3.08617e-10
38928643	chr15:38928643:A:G	3.41189e-06	-1.86077e-10	3.6547
38928649	chr15:38928649:T:C	2.59209e-08	-1.86077e-10	-1.22528
38928745	chr15:38928745:TCA:T	4.89419e-09	-1.60333	-1.28895
38928828	chr15:38928828:G:A	2.50902e-08	-1.86077e-10	-1.25785
38928924	chr15:38928924:A:C	4.248e-08	-1.50583	0.774534
38928988	chr15:38928988:T:C	9.37838e-09	-1.01122	-1.23069
38929197	chr15:38929197:A:G	3.84285e-08	-1.81245	0.980922
38929506	chr15:38929506:CTTA:C	4.35241e-08	-1.86077e-10	-0.707009
38929509	chr15:38929509:A:G	4.55108e-07	-0.771762	2.41197
38929791	chr15:38929791:T:G	2.15174e-08	-1.41146	-3.08617e-10
38930055	chr15:38930055:A:C	3.98628e-08	-1.86077e-10	-0.794881
38930339	chr15:38930339:T:C	8.74151e-09	-1.10271	-1.20953
38930476	chr15:38930476:A:G	4.36222e-08	-1.86077e-10	-0.70476
38930697	chr15:38930697:C:G	3.21724e-08	-1.43313	0.423912
38930852	chr15:38930852:C:CTAG	2.15003e-08	-1.41226	-3.08617e-10
38930881	chr15:38930881:C:T	7.42336e-07	-1.68623	3.8157
38931077	chr15:38931077:T:C	3.11654e-08	-1.86077e-10	-1.04102
38931219	chr15:38931219:T:C	1.5698e-07	-1.86077e-10	0.575793
38931336	chr15:38931336:G:A	6.03897e-08	-1.86077e-10	-0.379506
38931484	chr15:38931484:G:A	6.06738e-08	-1.86077e-10	-0.374813
38931638	chr15:38931638:T:C	2.68705e-08	-1.86077e-10	-1.1893
38931759	chr15:38931759:A:G	2.63233e-08	-1.86077e-10	-1.20987
38931768	chr15:38931768:C:T	2.59788e-08	-1.86077e-10	-1.22304
38931836	chr15:38931836:A:G	2.45892e-08	-1.86077e-10	-1.27802
38931936	chr15:38931936:C:T	6.16018e-07	-0.149485	2.09244
38932229	chr15:38932229:G:T	2.9376e-08	-1.86077e-10	-1.10015
38932230	chr15:38932230:C:T	2.9376e-08	-1.86077e-10	-1.10015
38932314	chr15:38932314:A:G	3.0474e-08	-1.86077e-10	-1.06345
38932441	chr15:38932441:G:A	3.39824e-08	-1.86077e-10	-0.954482
38932685	chr15:38932685:T:C	4.78575e-07	-1.59764	3.28813
38932696	chr15:38932696:C:A	5.16083e-07	-0.0120991	1.77804
38932744	chr15:38932744:G:C	1.99574e-08	-1.48672	-3.08617e-10
38932785	chr15:38932785:T:G	2.18033e-08	-1.39826	-3.08617e-10
38933163	chr15:38933163:A:G	2.85517e-08	-1.86077e-10	-1.12861
38933716	chr15:38933716:T:C	2.6787e-08	-1.86077e-10	-1.19241
38933744	chr15:38933744:T:C	7.71114e-07	-1.32902	3.49653
38933787	chr15:38933787:C:T	4.51272e-08	-1.86077e-10	-0.670841
38933811	chr15:38933811:G:A	6.06633e-07	-1.46928	3.39688
38933969	chr15:38933969:T:TTATA	1.02245e-06	-0.339097	2.78873
38934018	chr15:38934018:A:G	2.17079e-08	-1.40265	-3.08617e-10
38934612	chr15:38934612:T:C	2.15923e-08	-1.40799	-3.08617e-10
38934704	chr15:38934704:A:T	5.26281e-08	-1.86077e-10	-0.517074
38934923	chr15:38934923:C:A	3.81116e-08	-1.86077e-10	-0.839807
38935351	chr15:38935351:C:T	6.41514e-08	-1.86077e-10	-0.319079
38935394	chr15:38935394:C:G	1.15363e-06	-1.2959	3.86624
38935443	chr15:38935443:C:G	1.55214e-08	-0.44787	-1.29024
38935514	chr15:38935514:C:G	1.49199e-08	-0.486828	-1.2908
38935921	chr15:38935921:T:C	9.81645e-07	-1.44279	3.8517
38936002	chr15:38936002:G:C	1.64025e-08	-0.389085	-1.29381
38936270	chr15:38936270:A:G	1.65066e-06	0.120805	2.8078
38936386	chr15:38936386:T:C	1.43997e-08	-0.521271	-1.29185
38936409	chr15:38936409:T:C	1.29218e-07	-0.66863	1.04981
38936535	chr15:38936535:A:G	5.80772e-08	-1.86077e-10	-0.418551
38936902	chr15:38936902:T:C	1.48963e-06	0.151938	2.67402
38936903	chr15:38936903:T:G	8.31797e-08	-1.86077e-10	-0.0593221
38937075	chr15:38937075:A:G	1.29263e-06	0.121212	2.5629
38937081	chr15:38937081:T:C	1.53212e-06	0.167709	2.68637
38937245	chr15:38937245:T:C	1.00764e-06	-0.269996	2.70504
38937246	chr15:38937246:A:C	1.59592e-08	-0.415716	-1.29457
38937352	chr15:38937352:G:A	1.45457e-06	0.213962	2.58818
38937410	chr15:38937410:A:G	1.55916e-06	0.264086	2.60749
38937539	chr15:38937539:G:A	1.98154e-08	-0.660683	-0.833182
38937604	chr15:38937604:A:G	2.05002e-08	-1.45989	-3.08617e-10
38937723	chr15:38937723:C:T	1.58093e-08	-0.433444	-1.28628
38937746	chr15:38937746:A:G	4.38069e-08	-1.86077e-10	-0.700534
38938186	chr15:38938186:C:T	1.52879e-06	0.219312	2.63259
38938491	chr15:38938491:G:C	5.82029e-09	-1.43658	-1.2824
38938553	chr15:38938553:A:C	2.7394e-08	-1.86077e-10	-1.17
38938848	chr15:38938848:C:CAGACAAAGA	7.32908e-08	-1.86077e-10	-0.18589
38938996	chr15:38938996:G:T	2.43099e-08	-1.86077e-10	-1.28944
38939096	chr15:38939096:C:T	4.47728e-07	-1.2589	2.88276
38939256	chr15:38939256:C:T	9.58006e-07	0.156835	2.22769
38939346	chr15:38939346:C:T	2.31773e-07	-1.86077e-10	0.965433
38939815	chr15:38939815:A:T	2.77583e-08	-0.577621	-0.579169
38939966	chr15:38939966:T:C	1.51465e-06	0.185843	2.65677
38940386	chr15:38940386:G:T	2.84695e-08	-1.86077e-10	-1.13149
38940451	chr15:38940451:C:T	2.637e-08	-1.86077e-10	-1.2081
38940658	chr15:38940658:A:G	1.41295e-06	-1.62974	4.40285
38941479	chr15:38941479:T:C	2.70178e-08	-1.86077e-10	-1.18383
38941613	chr15:38941613:G:T	1.4234e-08	-0.558967	-1.26573
38941623	chr15:38941623:T:C	5.73292e-07	-0.194249	2.06532
38941740	chr15:38941740:C:T	5.3306e-07	-0.254631	2.05294
38941762	chr15:38941762:G:A	5.05968e-08	-1.86077e-10	-0.556437
38941788	chr15:38941788:C:G	3.38853e-08	-1.01262	0.0552768
38942104	chr15:38942104:T:C	1.26093e-06	-0.0878513	2.74713
38942133	chr15:38942133:T:C	5.1277e-08	-1.86077e-10	-0.543082
38942295	chr15:38942295:A:G	3.09778e-08	-1.04705	-3.08617e-10
38942312	chr15:38942312:T:C	2.81332e-08	-1.86077e-10	-1.14338
38942479	chr15:38942479:G:C	3.5842e-06	-1.86077e-10	3.70396
38942694	chr15:38942694:T:C	2.82825e-08	-1.13808	-3.08617e-10
38942909	chr15:38942909:G:A	1.51975e-08	-1.7592	-3.08617e-10
38943156	chr15:38943156:C:A	1.39962e-07	-0.835484	1.29653
38943370	chr15:38943370:C:CTGTTT	3.01118e-08	-1.86077e-10	-1.07541
38943395	chr15:38943395:G:T	1.69292e-08	-0.47403	-1.17726
38943499	chr15:38943499:C:T	1.68324e-08	-0.461796	-1.19522
38943571	chr15:38943571:A:G	3.03244e-08	-1.86077e-10	-1.06837
38943657	chr15:38943657:C:G	2.98445e-08	-1.86077e-10	-1.08433
38943669	chr15:38943669:C:T	2.96808e-08	-1.86077e-10	-1.08983
38943800	chr15:38943800:C:T	2.53218e-08	-1.86077e-10	-1.24866
38943883	chr15:38943883:A:G	2.42179e-08	-1.86077e-10	-1.29323
38943928	chr15:38943928:T:C	3.60913e-08	-1.86077e-10	-0.894272
38943970	chr15:38943970:A:T	4.73877e-08	-0.0577199	-0.564243
38944404	chr15:38944404:C:T	3.31982e-08	-1.86077e-10	-0.977828
38944589	chr15:38944589:T:C	2.56236e-08	-1.86077e-10	-1.23681
38944891	chr15:38944891:C:T	4.41821e-07	-1.86077e-10	1.61058
38944981	chr15:38944981:T:C	4.08831e-08	-0.769608	-3.08617e-10
38945267	chr15:38945267:C:T	4.96078e-07	2.59083	-0.864419
38945459	chr15:38945459:A:T	2.52272e-08	-1.86077e-10	-1.2524
38945476	chr15:38945476:T:A	0.0037466	9.0693	1.58674
38945720	chr15:38945720:C:T	3.51945e-08	-1.86077e-10	-0.919434
38945794	chr15:38945794:T:G	9.16862e-08	-1.30351	1.34155
38945881	chr15:38945881:C:A	6.38765e-08	-1.86077e-10	-0.323374
38945929	chr15:38945929:C:G	3.76128e-08	-1.86077e-10	-0.852982
38946333	chr15:38946333:A:G	6.11932e-08	-1.86077e-10	-0.366289
38946618	chr15:38946618:A:G	7.28407e-06	4.88673	-0.473613
38946747	chr15:38946747:A:G	2.62562e-08	-1.86077e-10	-1.21242
38946763	chr15:38946763:A:G	2.62811e-08	-1.86077e-10	-1.21147
38946813	chr15:38946813:A:C	3.96321e-06	4.37737	-0.572886
38946848	chr15:38946848:T:C	2.41842e-08	-1.86077e-10	-1.29463
38946961	chr15:38946961:C:T	6.25858e-08	-0.343787	-3.08617e-10
38947334	chr15:38947334:A:G	5.63453e-08	-0.448826	-3.08617e-10
38947465	chr15:38947465:CA:C	3.71234e-08	-1.86077e-10	-0.866077
38947644	chr15:38947644:C:G	2.47614e-08	-1.86077e-10	-1.27104
38947785	chr15:38947785:A:G	1.97748e-05	6.39951	-0.98767
38947909	chr15:38947909:C:A	2.85936e-08	-1.2619	0.134753
38947985	chr15:38947985:T:C	1.923e-08	-1.59843	0.0745783
38948103	chr15:38948103:T:G	2.65166e-08	-1.86077e-10	-1.20255
38948558	chr15:38948558:A:G	1.86952e-08	-1.65365	0.10159
38948866	chr15:38948866:C:T	2.36007e-08	-1.31905	-3.08617e-10
38948867	chr15:38948867:A:G	1.31013e-07	-1.67811	2.07308
38948908	chr15:38948908:T:G	0.000303075	8.57131	-0.429905
38948979	chr15:38948979:C:A	1.96939e-08	-1.50001	-3.08617e-10
38949651	chr15:38949651:A:C	0.0667845	14.7876	-1.25095
38949854	chr15:38949854:AT:A	3.14587e-08	-1.86077e-10	-1.03165
38949981	chr15:38949981:C:T	2.42061e-08	-1.86077e-10	-1.29372
38950122	chr15:38950122:CAT:C	1.45034e-07	-1.86077e-10	0.496646
38950159	chr15:38950159:T:A	3.49081e-08	-1.86077e-10	-0.927605
38950523	chr15:38950523:A:T	0.0932678	15.0028	-1.13212
38950921	chr15:38950921:A:G	2.65586e-08	-1.86077e-10	-1.20097
38950956	chr15:38950956:T:C	3.49274e-08	-1.86077e-10	-0.927054
38951225	chr15:38951225:T:C	1.4564e-08	-1.80177	-3.08617e-10
38951256	chr15:38951256:A:G	7.19509e-07	2.61371	-0.515462
38951281	chr15:38951281:C:T	1.35458e-06	2.97817	-0.247254
38951298	chr15:38951298:G:C	0.0849423	13.1499	0.627212
38951474	chr15:38951474:A:C	1.62783e-07	-1.86077e-10	0.612092
38951667	chr15:38951667:CTG:C	3.23166e-08	-1.86077e-10	-1.00474
38952594	chr15:38952594:A:T	0.0445023	12.6734	0.457293
38952857	chr15:38952857:G:C	6.6035e-08	-1.86077e-10	-0.29014
38953149	chr15:38953149:CATGTCTGTCTCTCCAAAAAAAAAAAAAAAAAAA:C	5.29342e-08	-1.86077e-10	-0.511276
38953374	chr15:38953374:G:C	4.01261e-08	-1.86077e-10	-0.788297
38953515	chr15:38953515:C:T	4.69521e-08	-1.86077e-10	-0.631197
38953699	chr15:38953699:G:A	4.52283e-06	3.49451	0.442058
38953834	chr15:38953834:A:T	1.30489e-07	-1.86077e-10	0.390966
38953900	chr15:38953900:G:A	1.1659e-08	-1.14513	-0.879125
38954132	chr15:38954132:T:G	1.58644e-07	1.20705	-0.620711
38954192	chr15:38954192:A:G	3.30622e-07	1.53618	-0.215531
38954303	chr15:38954303:T:C	5.18487e-08	-1.86077e-10	-0.531996
38954511	chr15:38954511:G:A	9.57676e-08	0.569194	-0.487594
38954553	chr15:38954553:A:G	0.0708275	13.15	0.445411
38954568	chr15:38954568:G:A	0.0405227	12.8166	0.22041
38954728	chr15:38954728:C:T	2.57017e-07	1.09314	-0.0243163
38954841	chr15:38954841:AATATCTGTTTAATCTATTTGCCAT:A	2.87773e-08	-1.86077e-10	-1.12074
38954911	chr15:38954911:C:T	5.74679e-08	-1.86077e-10	-0.429098
38955404	chr15:38955404:C:A	2.98647e-08	-1.08365	-3.08617e-10
38955472	chr15:38955472:T:C	4.32699e-08	-1.86077e-10	-0.712869
38955914	chr15:38955914:A:G	0.0535291	12.8856	0.429798
38956048	chr15:38956048:A:G	4.07302e-08	-1.86077e-10	-0.773355
38956205	chr15:38956205:G:A	1.54718e-06	4.15499	-1.29112
38956240	chr15:38956240:C:T	9.4572e-08	1.2051	-1.13606
38956479	chr15:38956479:A:G	5.82414e-08	-1.86077e-10	-0.415729
38956597	chr15:38956597:T:A	8.17731e-08	1.14561	-1.22199
38956722	chr15:38956722:G:A	7.90438e-08	1.08837	-1.19869
38956758	chr15:38956758:C:T	7.95997e-08	1.09291	-1.19622
38957468	chr15:38957468:T:C	3.03157e-08	-1.86077e-10	-1.06866
38957806	chr15:38957806:G:A	4.73793e-08	-1.86077e-10	-0.62214
38957896	chr15:38957896:G:C	0.00440022	10.6102	0.206648
38957898	chr15:38957898:T:C	4.3979e-08	-1.86077e-10	-0.696613
38957927	chr15:38957927:G:T	3.57292e-07	2.66196	-1.26373
38957928	chr15:38957928:G:C	0.00651524	10.7611	0.448269
38957978	chr15:38957978:G:T	4.49046e-07	1.64867	-0.0218681
38958370	chr15:38958370:T:G	3.97546e-07	-1.86077e-10	1.50499
38958379	chr15:38958379:GAC:G	3.61741e-07	2.70419	-1.29358
38958416	chr15:38958416:A:G	0.00356159	10.3561	0.249292
38958441	chr15:38958441:A:G	0.00458427	10.5926	0.265237
38958780	chr15:38958780:G:T	3.96458e-08	-1.86077e-10	-0.800339
38958941	chr15:38958941:T:C	6.52391e-08	-1.86077e-10	-0.302266
38958989	chr15:38958989:T:C	1.15715e-06	3.14937	-0.575977
38959121	chr15:38959121:T:C	2.5976e-08	-1.86077e-10	-1.22315
38959205	chr15:38959205:T:C	2.81609e-08	-1.86077e-10	-1.14239
38959261	chr15:38959261:T:G	1.11312e-06	3.1933	-0.658706
38959600	chr15:38959600:A:T	3.69602e-08	-1.86077e-10	-0.870484
38959684	chr15:38959684:G:A	1.10195e-08	-1.39064	-0.690016
38959830	chr15:38959830:A:G	1.17538e-06	3.88204	-1.29302
38960080	chr15:38960080:T:C	4.11532e-08	-1.86077e-10	-0.763022
38960833	chr15:38960833:T:C	3.07235e-08	-1.86077e-10	-1.0553
38961051	chr15:38961051:T:C	3.66064e-08	-1.86077e-10	-0.880102
38961242	chr15:38961242:G:A	3.83076e-08	-1.86077e-10	-0.834676
38961414	chr15:38961414:T:C	3.31781e-08	-1.86077e-10	-0.978435
38961628	chr15:38961628:A:T	5.62267e-08	-1.86077e-10	-0.450933
38961670	chr15:38961670:T:C	7.87376e-08	-1.86077e-10	-0.114204
38961703	chr15:38961703:C:T	1.54288e-08	-1.74409	-3.08617e-10
38962188	chr15:38962188:G:A	5.05326e-07	2.9885	-1.24362
38962215	chr15:38962215:C:G	6.26495e-08	-1.86077e-10	-0.342769
38962349	chr15:38962349:C:T	3.36451e-08	-1.86077e-10	-0.964458
38962509	chr15:38962509:C:T	3.21927e-08	-1.86077e-10	-1.00859
38962636	chr15:38962636:T:C	0.000392863	9.61703	-1.21614
38962706	chr15:38962706:A:C	3.53642e-08	-1.03281	0.118183
38962758	chr15:38962758:T:C	4.13409e-08	-1.86077e-10	-0.758472
38962794	chr15:38962794:G:A	5.58549e-07	1.48882	0.356195
38962800	chr15:38962800:T:A	2.80286e-08	-1.86077e-10	-1.1471
38962940	chr15:38962940:C:T	3.1753e-08	-1.11932	0.0969831
38962998	chr15:38962998:AC:A	0.00587637	11.1006	0.0055723
38963134	chr15:38963134:T:C	0.000270737	9.29121	-1.26263
38963270	chr15:38963270:T:C	3.92043e-08	-1.86077e-10	-0.811538
38963425	chr15:38963425:C:G	3.07078e-08	-0.990609	-0.065198
38963547	chr15:38963547:T:C	5.88388e-08	-1.86077e-10	-0.405524
38964159	chr15:38964159:G:A	5.13433e-07	3.04322	-1.28243
38964227	chr15:38964227:T:A	4.48049e-08	-1.86077e-10	-0.678007
38964320	chr15:38964320:G:C	2.43558e-08	-1.86077e-10	-1.28755
38964359	chr15:38964359:G:A	3.62513e-08	-1.86077e-10	-0.889849
38964384	chr15:38964384:C:A	1.82045e-07	-1.86077e-10	0.723929
38964504	chr15:38964504:C:T	0.0032382	10.7598	-0.249646
38964730	chr15:38964730:G:C	1.41782e-06	3.00733	-0.230782
38964736	chr15:38964736:A:T	1.19704e-06	2.87047	-0.263179
38964955	chr15:38964955:A:G	1.10871e-07	-1.86077e-10	0.228042
38965194	chr15:38965194:A:C	0.00283572	10.3426	0.0348798
38965204	chr15:38965204:T:C	4.03046e-07	2.52683	-1.0081
38965220	chr15:38965220:C:T	3.81168e-08	-1.86077e-10	-0.83967
38965617	chr15:38965617:G:A	2.76679e-08	-1.86077e-10	-1.16005
38966669	chr15:38966669:C:A	2.34836e-07	1.41835	-0.439787
38966749	chr15:38966749:C:T	3.92414e-08	-1.86077e-10	-0.810593
38967182	chr15:38967182:A:G	2.64158e-08	-1.86077e-10	-1.20636
38967214	chr15:38967214:A:C	6.79464e-08	0.78423	-1.04584
38967217	chr15:38967217:G:A	9.52428e-08	0.56993	-0.493825
38967303	chr15:38967303:A:G	1.11709e-07	0.64861	-0.413041
38967627	chr15:38967627:C:G	3.00643e-08	-1.86077e-10	-1.07699
38967864	chr15:38967864:TG:T	0.00110534	9.2915	0.143838
38967908	chr15:38967908:C:T	0.0035319	9.8486	0.748417
38968195	chr15:38968195:C:T	3.94498e-08	-1.86077e-10	-0.805295
38968319	chr15:38968319:A:C	3.65166e-08	-0.882558	-3.08617e-10
38968375	chr15:38968375:G:A	5.45408e-08	-1.86077e-10	-0.481376
38968397	chr15:38968397:T:A	2.02493e-08	-1.47221	-3.08617e-10
38968634	chr15:38968634:C:T	1.30429e-07	0.719188	-0.328683
38968640	chr15:38968640:C:G	1.20123e-06	3.90321	-1.29243
38968835	chr15:38968835:A:C	0.00210537	10.2812	-0.201502
38969049	chr15:38969049:C:A	2.43352e-08	-1.86077e-10	-1.2884
38969079	chr15:38969079:A:C	5.88056e-08	-1.86077e-10	-0.406087
38969186	chr15:38969186:A:G	2.83624e-08	-1.86077e-10	-1.13526
38969467	chr15:38969467:T:A	1.567e-06	3.8279	-0.951305
38969850	chr15:38969850:T:G	2.74247e-08	-1.86077e-10	-1.16888
38969897	chr15:38969897:G:A	3.16584e-07	1.66824	-0.390981
38969923	chr15:38969923:T:C	0.0268654	12.692	-0.0659303
38969964	chr15:38969964:G:A	2.86002e-07	1.62993	-0.45426
38970064	chr15:38970064:A:G	5.60648e-07	3.1226	-1.27384
38970082	chr15:38970082:C:T	3.62425e-08	-1.86077e-10	-0.890093
38970107	chr15:38970107:A:G	8.21727e-09	-1.12702	-1.24706
38970221	chr15:38970221:T:A	1.04878e-07	-1.86077e-10	0.172468
38970320	chr15:38970320:A:G	2.2865e-07	-1.86077e-10	0.951868
38970437	chr15:38970437:C:A	4.68511e-08	-1.86077e-10	-0.633351
38970771	chr15:38970771:A:C	0.0659156	12.4427	1.08085
38970835	chr15:38970835:G:A	5.64302e-07	3.13308	-1.27782
38971171	chr15:38971171:G:A	6.7985e-07	2.8598	-0.818248
38971432	chr15:38971432:G:A	4.94339e-07	2.81213	-1.08923
38971815	chr15:38971815:G:C	1.02125e-06	3.68159	-1.23314
38971849	chr15:38971849:G:A	5.65183e-07	3.15145	-1.29463
38971965	chr15:38971965:TGG:T	2.55147e-06	4.50506	-1.14096
38972184	chr15:38972184:A:C	2.63435e-08	-1.86077e-10	-1.2091
38972545	chr15:38972545:C:T	3.37671e-08	-1.86077e-10	-0.960838
38972905	chr15:38972905:T:C	1.2211e-07	0.210331	0.114268
38973620	chr15:38973620:C:T	1.44756e-07	0.161998	0.332724
38973710	chr15:38973710:A:G	1.42884e-07	0.185413	0.296294
38973808	chr15:38973808:C:T	4.26198e-09	-1.79408	-1.23651
38973855	chr15:38973855:G:A	1.67264e-06	4.23562	-1.29378
38973976	chr15:38973976:C:T	1.09792e-07	-0.220675	0.438941
38974107	chr15:38974107:G:A	0.0019635	10.554	-0.544135
38974231	chr15:38974231:T:C	2.75375e-08	-1.86077e-10	-1.16477
38974524	chr15:38974524:G:A	2.08198e-06	4.32651	-1.16576
38974592	chr15:38974592:G:C	0.0016826	10.1501	-0.294624
38975573	chr15:38975573:C:G	3.50526e-08	-1.86077e-10	-0.923475
38975708	chr15:38975708:C:T	2.48189e-08	-1.86077e-10	-1.26872
38975750	chr15:38975750:C:G	2.34707e-07	0.286896	0.691116
38975925	chr15:38975925:T:TTTTACA	3.47825e-08	-1.86077e-10	-0.931211
38975973	chr15:38975973:T:C	3.7916e-08	-1.86077e-10	-0.844952
38976070	chr15:38976070:G:A	6.34604e-08	-1.86077e-10	-0.329909
38976232	chr15:38976232:T:C	3.78372e-08	-1.86077e-10	-0.847033
38976581	chr15:38976581:C:T	4.22547e-08	-1.86077e-10	-0.73661
38976711	chr15:38976711:A:T	4.12333e-07	2.15692	-0.615412
38976897	chr15:38976897:C:T	2.87854e-08	-1.86077e-10	-1.12046
38977189	chr15:38977189:T:A	4.45717e-07	2.87285	-1.25349
38977447	chr15:38977447:A:G	0.000174996	8.7582	-1.16601
38977458	chr15:38977458:A:G	3.19217e-08	-1.86077e-10	-1.01704
38977524	chr15:38977524:A:G	2.44027e-08	-1.86077e-10	-1.28563
38977586	chr15:38977586:G:A	4.17055e-08	-1.86077e-10	-0.749693
38977848	chr15:38977848:C:A	0.000170448	8.72267	-1.15681
38978084	chr15:38978084:T:C	3.8289e-08	-1.86077e-10	-0.835161
38978089	chr15:38978089:C:T	0.000281001	8.78741	-0.721623
38978314	chr15:38978314:T:C	3.74105e-07	2.68552	-1.24131
38978426	chr15:38978426:G:T	1.85815e-07	-0.0653947	0.809823
38978709	chr15:38978709:TA:T	0.000181816	8.77536	-1.14493
38978886	chr15:38978886:T:C	0.000171305	8.75019	-1.17932
38978964	chr15:38978964:C:T	0.000181617	8.79849	-1.16916
38979064	chr15:38979064:G:A	0.000166226	8.71436	-1.17358
38979139	chr15:38979139:G:A	2.31148e-07	0.100128	0.862605
38979476	chr15:38979476:T:C	3.05279e-07	2.50405	-1.26315
38979606	chr15:38979606:A:G	2.45743e-07	0.183824	0.840136
38979678	chr15:38979678:T:C	2.59283e-08	-1.86077e-10	-1.22499
38979968	chr15:38979968:T:G	3.22698e-08	-1.86077e-10	-1.00619
38980022	chr15:38980022:C:T	7.45748e-05	7.27344	-0.534204
38980178	chr15:38980178:A:C	8.37076e-05	7.35274	-0.497985
38980256	chr15:38980256:T:C	6.53879e-05	7.19339	-0.585625
38980337	chr15:38980337:G:A	7.03451e-08	-1.86077e-10	-0.226911
38980344	chr15:38980344:G:GT	2.27494e-07	0.0788079	0.867993
38980363	chr15:38980363:C:T	7.1432e-05	7.21976	-0.523584
38980441	chr15:38980441:T:TG	2.43145e-08	-1.86077e-10	-1.28925
38980670	chr15:38980670:T:C	3.41435e-07	2.59542	-1.24259
38980932	chr15:38980932:T:G	0.0011192	9.75092	-0.303118
38981114	chr15:38981114:T:C	2.44951e-08	-1.86077e-10	-1.28185
38981499	chr15:38981499:C:T	7.1601e-09	-1.66559	-0.846209
38981604	chr15:38981604:T:C	2.58397e-08	-1.86077e-10	-1.22841
38981743	chr15:38981743:G:C	7.89149e-05	7.2931	-0.497294
38981858	chr15:38981858:A:G	1.60744e-07	-1.86077e-10	0.599487
38982060	chr15:38982060:C:A	0.000209305	8.88912	-1.1179
38982259	chr15:38982259:C:A	7.05165e-09	-1.64522	-0.88184
38982277	chr15:38982277:T:A	2.56636e-06	4.05692	-0.687001
38982291	chr15:38982291:T:C	8.10279e-08	-0.0239162	-0.0616152
38982408	chr15:38982408:A:G	7.04928e-05	7.16573	-0.482785
38982469	chr15:38982469:T:C	6.68378e-05	7.14879	-0.519088
38982616	chr15:38982616:T:G	7.96712e-05	7.28413	-0.478796
38982761	chr15:38982761:A:T	2.70265e-07	0.24773	0.871349
38982772	chr15:38982772:G:A	2.7721e-08	-1.86077e-10	-1.15813
38982844	chr15:38982844:T:C	4.23849e-08	-1.86077e-10	-0.733534
38982894	chr15:38982894:A:G	8.24405e-05	7.38559	-0.546084
38983021	chr15:38983021:T:A	9.58876e-08	0.0828517	-3.08617e-10
38983120	chr15:38983120:C:T	0.000146278	7.61095	-0.19801
38983717	chr15:38983717:T:G	2.44948e-08	-1.86077e-10	-1.28186
38983974	chr15:38983974:T:G	2.47174e-08	-1.86077e-10	-1.27282
38984027	chr15:38984027:G:A	1.53792e-08	-1.74731	-3.08617e-10
38984117	chr15:38984117:A:G	0.000104673	7.6297	-0.551425
38984281	chr15:38984281:A:G	2.45963e-08	-1.86077e-10	-1.27773
38984321	chr15:38984321:A:G	3.97478e-08	-1.86077e-10	-0.797771
38984748	chr15:38984748:T:C	2.58393e-07	2.32237	-1.24821
38984815	chr15:38984815:C:A	2.50197e-08	-1.86077e-10	-1.26066
38984833	chr15:38984833:C:A	1.44903e-08	-1.80685	-3.08617e-10
38984923	chr15:38984923:G:A	3.28927e-07	2.53765	-1.22214
38984950	chr15:38984950:G:A	0.000138714	8.37263	-1.01278
38985057	chr15:38985057:A:AGAG	6.70077e-05	7.25811	-0.625868
38985178	chr15:38985178:A:G	7.93773e-05	7.39806	-0.596421
38985307	chr15:38985307:T:C	8.42758e-07	0.615434	1.64092
38985791	chr15:38985791:T:C	2.4805e-08	-1.86077e-10	-1.26928
38986060	chr15:38986060:C:T	7.49592e-05	7.38751	-0.643136
38986061	chr15:38986061:A:G	9.38376e-05	7.60335	-0.634352
38986095	chr15:38986095:C:T	0.00470252	11.3467	-0.463436
38986407	chr15:38986407:T:G	3.9727e-08	-1.86077e-10	-0.798294
38986960	chr15:38986960:C:CTTTAAA	0.000145686	7.97731	-0.568428
38987240	chr15:38987240:T:C	1.46983e-08	-1.79259	-3.08617e-10
38987274	chr15:38987274:A:C	2.42515e-08	-1.86077e-10	-1.29185
38987476	chr15:38987476:T:G	3.12494e-08	-1.86077e-10	-1.03832
38987596	chr15:38987596:AT:A	0.00473075	11.2821	-0.392878
38987702	chr15:38987702:A:G	0.000177635	8.57283	-0.965674
38987717	chr15:38987717:C:T	2.56129e-08	-1.86077e-10	-1.23723
38987730	chr15:38987730:C:G	2.7669e-08	-1.86077e-10	-1.16001
38988024	chr15:38988024:A:G	5.22189e-08	-1.86077e-10	-0.524881
38988052	chr15:38988052:G:A	2.44344e-08	-1.86077e-10	-1.28433
38988102	chr15:38988102:T:C	2.87559e-08	-1.86077e-10	-1.12148
38988127	chr15:38988127:C:T	2.6418e-08	-1.86077e-10	-1.20628
38988599	chr15:38988599:T:G	4.8821e-08	-1.86077e-10	-0.592165
38988766	chr15:38988766:T:G	2.66339e-08	-1.86077e-10	-1.19814
38989231	chr15:38989231:C:T	3.6206e-07	2.69739	-1.2859
38989588	chr15:38989588:T:C	3.77279e-08	-1.86077e-10	-0.849925
38989840	chr15:38989840:G:T	3.53242e-08	-1.86077e-10	-0.915758
38990280	chr15:38990280:T:C	3.74445e-07	2.56516	-1.12004
38990565	chr15:38990565:C:G	2.3686e-07	0.181963	0.805179
38990739	chr15:38990739:C:T	3.90431e-08	-1.86077e-10	-0.815659
38990778	chr15:38990778:T:A	5.10075e-07	3.00984	-1.25561
38990782	chr15:38990782:G:A	3.08409e-08	-1.86077e-10	-1.05148
38990787	chr15:38990787:G:A	1.44568e-07	0.435102	0.0583256
38990805	chr15:38990805:A:G	2.52148e-08	-1.86077e-10	-1.25289
38990900	chr15:38990900:C:T	0.000182152	8.80501	-1.17274
38990951	chr15:38990951:G:A	1.53603e-07	0.0444062	0.509638
38991510	chr15:38991510:G:A	1.03895e-07	-1.86077e-10	0.163059
38991535	chr15:38991535:T:A	0.000301424	9.23982	-1.10387
38991566	chr15:38991566:T:C	0.00022832	8.86906	-1.01088
38991748	chr15:38991748:G:A	4.02692e-08	-1.86077e-10	-0.784739
38991778	chr15:38991778:C:T	0.00359296	11.8587	-1.24454
38992120	chr15:38992120:A:G	2.43604e-08	-1.86077e-10	-1.28737
38992244	chr15:38992244:A:G	2.26059e-07	1.05451	-0.114042
38992312	chr15:38992312:A:C	0.0158095	12.4956	-0.399825
38992374	chr15:38992374:T:G	3.87541e-08	-1.86077e-10	-0.823088
38992562	chr15:38992562:G:A	0.00280066	11.5321	-1.16706
38992586	chr15:38992586:C:T	5.94693e-08	-1.86077e-10	-0.394865
38992884	chr15:38992884:C:A	0.257762	16.0627	-1.1755
38992940	chr15:38992940:A:G	2.42924e-08	-1.86077e-10	-1.29016
38993400	chr15:38993400:C:T	2.06936e-08	-1.4505	-3.08617e-10
38993434	chr15:38993434:C:A	0.00375163	11.821	-1.16364
38993487	chr15:38993487:G:A	2.74978e-08	-1.86077e-10	-1.16622
38994360	chr15:38994360:C:A	2.77746e-08	-1.86077e-10	-1.1562
38994427	chr15:38994427:C:T	0.00134116	10.6891	-1.0604
38994531	chr15:38994531:G:T	0.00330237	11.6874	-1.15753
38994658	chr15:38994658:G:T	1.20592e-08	-1.31413	-0.676363
38994718	chr15:38994718:C:T	8.83023e-07	1.43012	0.872908
38994760	chr15:38994760:G:A	2.22892e-08	-1.37622	-3.08617e-10
38994785	chr15:38994785:T:C	3.95793e-07	1.67522	-0.174656
38995085	chr15:38995085:C:T	0.00390135	11.2677	-0.571194
38995183	chr15:38995183:T:C	0.00398573	11.2544	-0.536529
38995251	chr15:38995251:T:A	0.00260178	11.1806	-0.889189
38995309	chr15:38995309:C:T	2.44211e-08	-1.86077e-10	-1.28488
38995310	chr15:38995310:G:A	2.8258e-08	-1.86077e-10	-1.13895
38995752	chr15:38995752:T:C	4.47992e-07	0.292845	1.3316
38995979	chr15:38995979:T:C	5.27208e-08	-1.86077e-10	-0.515314
38996400	chr15:38996400:A:C	0.00706778	12.247	-0.956283
38996627	chr15:38996627:A:C	3.55104e-08	-1.86077e-10	-0.910498
38996816	chr15:38996816:T:C	1.44616e-08	-1.80883	-3.08617e-10
38996828	chr15:38996828:G:A	0.00335988	11.8398	-1.2927
38997053	chr15:38997053:C:T	0.00038306	9.109	-0.733376
38997406	chr15:38997406:C:T	2.46516e-08	-1.86077e-10	-1.27548
38997507	chr15:38997507:G:T	4.28088e-07	2.22791	-0.648902
38997633	chr15:38997633:T:C	5.41133e-07	3.07067	-1.25733
38997987	chr15:38997987:TC:T	7.01206e-07	3.31769	-1.24521
38998540	chr15:38998540:C:G	1.16761e-07	0.37874	-0.0989333
38999046	chr15:38999046:A:G	2.86489e-08	-1.86077e-10	-1.12521
38999334	chr15:38999334:C:T	0.0032138	11.7801	-1.27743
38999437	chr15:38999437:G:A	8.6053e-08	-1.86077e-10	-0.0253614
38999795	chr15:38999795:G:T	0.00495072	12.1803	-1.24556
39000089	chr15:39000089:C:G	0.000426195	9.44782	-0.965498
39000192	chr15:39000192:G:A	3.17618e-08	-1.86077e-10	-1.02206
39000233	chr15:39000233:C:T	0.0155904	12.0818	-3.08617e-10
39000300	chr15:39000300:A:G	2.30991e-07	0.425767	0.536287
39000523	chr15:39000523:G:A	0.000313498	9.13308	-0.957857
39000668	chr15:39000668:C:G	2.36234e-06	-1.86077e-10	3.28708
39001366	chr15:39001366:T:C	5.20399e-08	0.761177	-1.28949
39001478	chr15:39001478:T:C	0.000541417	8.72077	0.000845726
39001507	chr15:39001507:A:G	3.30082e-08	-1.86077e-10	-0.983569
39001756	chr15:39001756:T:C	3.822e-08	-1.86077e-10	-0.836965
39001862	chr15:39001862:G:C	3.01597e-08	-1.86077e-10	-1.07382
39002092	chr15:39002092:G:T	0.00431164	11.8887	-1.09218
39002159	chr15:39002159:G:A	0.000573665	9.05767	-0.27819
39002176	chr15:39002176:G:T	2.55016e-08	-1.86077e-10	-1.24158
39003188	chr15:39003188:T:C	3.59413e-08	-1.86077e-10	-0.898437
39003294	chr15:39003294:T:C	4.74915e-08	-1.86077e-10	-0.619774
39003639	chr15:39003639:ACAAT:A	2.68187e-08	-1.19122	-3.08617e-10
39003748	chr15:39003748:A:T	2.55564e-08	-1.86077e-10	-1.23944
39004293	chr15:39004293:C:T	3.16524e-08	-1.86077e-10	-1.02551
39004444	chr15:39004444:G:T	2.79774e-08	-1.86077e-10	-1.14893
39004594	chr15:39004594:C:T	2.76455e-08	-1.86077e-10	-1.16086
39004635	chr15:39004635:G:A	2.70636e-08	-1.86077e-10	-1.18214
39004711	chr15:39004711:C:T	1.48276e-08	-1.78384	-3.08617e-10
39004713	chr15:39004713:A:G	3.50819e-08	-1.86077e-10	-0.922638
39004872	chr15:39004872:G:A	2.76522e-08	-1.86077e-10	-1.16062
39005585	chr15:39005585:C:T	0.0228809	13.2955	-0.829968
39005594	chr15:39005594:C:T	2.52504e-08	-1.86077e-10	-1.25148
39005665	chr15:39005665:G:A	0.00444637	12.0041	-1.1768
39005671	chr15:39005671:G:A	0.0111764	12.3955	-0.646511
39005684	chr15:39005684:C:T	9.29542e-08	-1.86077e-10	0.0517816
39006011	chr15:39006011:T:C	2.24279e-06	-1.86077e-10	3.23515
39006186	chr15:39006186:TTAAAC:T	2.54997e-08	-1.86077e-10	-1.24166
39006533	chr15:39006533:G:A	2.59517e-08	-1.86077e-10	-1.22409
39006915	chr15:39006915:G:A	2.54038e-08	-1.86077e-10	-1.24543
39007102	chr15:39007102:T:C	2.42098e-08	-1.86077e-10	-1.29357
39007139	chr15:39007139:T:C	4.46258e-08	-1.86077e-10	-0.682013
39007206	chr15:39007206:T:A	2.61158e-08	-1.86077e-10	-1.21779
39007293	chr15:39007293:T:C	2.10881e-08	-1.43162	-3.08617e-10
39007483	chr15:39007483:AAT:A	9.46843e-08	-1.86077e-10	0.0702236
39007846	chr15:39007846:TTTATC:T	9.61785e-08	-1.86077e-10	0.0858806
39008191	chr15:39008191:G:A	2.68562e-08	-1.86077e-10	-1.18983
39008367	chr15:39008367:C:G	2.43928e-08	-1.86077e-10	-1.28604
39008395	chr15:39008395:G:A	2.74321e-08	-1.86077e-10	-1.16861
39008442	chr15:39008442:T:C	3.52672e-08	-1.86077e-10	-0.917373
39008596	chr15:39008596:C:T	2.64115e-08	-1.86077e-10	-1.20653
39008610	chr15:39008610:T:C	1.82442e-08	-1.57648	-3.08617e-10
39008716	chr15:39008716:A:T	5.53602e-07	3.0882	-1.25208
39008757	chr15:39008757:G:T	2.45915e-08	-1.86077e-10	-1.27792
39008828	chr15:39008828:A:C	2.41962e-08	-1.86077e-10	-1.29413
39008954	chr15:39008954:C:T	3.14151e-08	-1.86077e-10	-1.03304
39009045	chr15:39009045:A:G	0.00896763	12.3447	-0.815899
39009084	chr15:39009084:G:A	2.32471e-08	-1.37366	0.0395146
39009126	chr15:39009126:T:C	6.07613e-08	-1.86077e-10	-0.373372
39009236	chr15:39009236:GA:G	2.98673e-08	-1.86077e-10	-1.08356
39009330	chr15:39009330:T:C	2.43242e-08	-1.86077e-10	-1.28885
39009467	chr15:39009467:G:T	9.90668e-07	3.54091	-1.12285
39009653	chr15:39009653:C:T	2.41843e-08	-1.86077e-10	-1.29462
39010016	chr15:39010016:A:G	2.4831e-08	-1.86077e-10	-1.26823
39010063	chr15:39010063:T:C	3.06725e-08	-1.86077e-10	-1.05696
39010313	chr15:39010313:A:G	4.17447e-08	-1.86077e-10	-0.748753
39010437	chr15:39010437:T:G	4.846e-08	0.664779	-1.26437
39010999	chr15:39010999:G:A	1.86764e-08	-1.55307	-3.08617e-10
39011011	chr15:39011011:G:C	7.32861e-09	-1.6371	-0.85144
39011041	chr15:39011041:A:G	5.2447e-08	0.731021	-1.25154
39011512	chr15:39011512:C:T	1.46587e-07	-1.86077e-10	0.507293
39011513	chr15:39011513:G:A	3.22096e-08	-1.86077e-10	-1.00806
39011875	chr15:39011875:G:C	3.43465e-08	-1.86077e-10	-0.943824
39011918	chr15:39011918:A:T	5.4342e-07	3.07134	-1.25378
39012138	chr15:39012138:T:G	1.55211e-07	-1.86077e-10	0.564461
39012143	chr15:39012143:C:T	7.70579e-07	1.72131	0.445509
39012379	chr15:39012379:A:C	4.21808e-07	2.85332	-1.28909
39012720	chr15:39012720:GATAA:G	2.31038e-07	-1.86077e-10	0.962258
39012730	chr15:39012730:T:C	2.42623e-08	-1.86077e-10	-1.2914
39012930	chr15:39012930:A:T	1.44071e-07	-1.86077e-10	0.489978
39012959	chr15:39012959:C:A	7.23204e-07	-1.86077e-10	2.10337
39013019	chr15:39013019:A:C	1.31125e-07	-1.86077e-10	0.395829
39013145	chr15:39013145:A:G	3.76904e-07	2.71819	-1.26653
39013178	chr15:39013178:C:G	2.23629e-07	1.16796	-0.238293
39013242	chr15:39013242:C:T	0.000116845	8.14719	-0.958913
39013332	chr15:39013332:G:A	2.32348e-07	-0.0414151	1.00933
39013567	chr15:39013567:A:G	6.81361e-08	-0.258818	-3.08617e-10
39013603	chr15:39013603:C:T	8.95357e-08	0.419747	-0.405434
39013653	chr15:39013653:G:A	4.00194e-08	-0.897534	0.106572
39013799	chr15:39013799:G:A	2.11738e-06	-1.86077e-10	3.17761
39013819	chr15:39013819:C:T	3.49335e-08	-1.86077e-10	-0.92688
39013849	chr15:39013849:TC:T	8.59126e-08	-0.0269941	-3.08617e-10
39013869	chr15:39013869:G:A	9.45319e-08	-1.86077e-10	0.0686128
39013947	chr15:39013947:C:T	2.88083e-08	-1.86077e-10	-1.11966
39013991	chr15:39013991:A:G	2.40523e-07	2.22953	-1.22704
39014043	chr15:39014043:C:G	2.02057e-07	2.12263	-1.29441
39014108	chr15:39014108:G:A	2.74817e-08	-1.86077e-10	-1.1668
39014170	chr15:39014170:G:A	1.57563e-07	1.62277	-1.04327
39014182	chr15:39014182:C:T	2.1324e-08	-1.42049	-3.08617e-10
39014253	chr15:39014253:C:T	1.42557e-07	1.35292	-0.873509
39014305	chr15:39014305:T:C	1.97683e-07	1.81138	-1.00504
39014632	chr15:39014632:A:G	2.42501e-08	-0.00521501	-1.28669
39014644	chr15:39014644:G:A	2.91847e-08	-1.86077e-10	-1.10668
39014665	chr15:39014665:A:G	4.76082e-07	2.95231	-1.26705
39014717	chr15:39014717:G:A	2.18852e-06	-1.86077e-10	3.21066
39015286	chr15:39015286:C:T	2.45645e-08	-1.86077e-10	-1.27902
39015419	chr15:39015419:T:C	2.44747e-08	-1.86077e-10	-1.28268
39015600	chr15:39015600:C:T	3.90606e-08	-1.86077e-10	-0.81521
39015607	chr15:39015607:C:T	2.51986e-08	-1.86077e-10	-1.25353
39015728	chr15:39015728:C:T	2.03143e-06	-1.86077e-10	3.13617
39015968	chr15:39015968:T:G	2.85076e-08	-1.86077e-10	-1.13016
39016176	chr15:39016176:G:A	3.13376e-08	-1.86077e-10	-1.0355
39016667	chr15:39016667:G:A	5.33182e-07	1.49962	0.298914
39016694	chr15:39016694:G:A	3.145e-08	-1.86077e-10	-1.03193
39016881	chr15:39016881:C:A	4.29038e-07	1.28981	0.291408
39016905	chr15:39016905:G:C	5.86477e-08	-1.86077e-10	-0.408776
39017165	chr15:39017165:T:A	2.30288e-06	4.19659	-0.935
39017415	chr15:39017415:C:G	0.00010743	7.95669	-0.852424
39017560	chr15:39017560:T:C	2.51457e-08	-1.86077e-10	-1.25564
39017614	chr15:39017614:T:C	6.52143e-05	7.76294	-1.15784
39017637	chr15:39017637:C:T	1.94986e-07	1.6958	-0.903197
39018017	chr15:39018017:C:T	2.51591e-08	-1.86077e-10	-1.25511
39018362	chr15:39018362:T:C	2.46999e-08	-1.86077e-10	-1.27352
39018853	chr15:39018853:A:G	1.11376e-07	-1.86077e-10	0.232589
39019349	chr15:39019349:T:C	1.23977e-07	1.56554	-1.22577
39019428	chr15:39019428:A:G	3.16432e-07	0.077409	1.19937
39019652	chr15:39019652:G:A	2.67888e-08	-1.19234	-3.08617e-10
39020140	chr15:39020140:C:A	3.34098e-08	-1.86077e-10	-0.971475
39020389	chr15:39020389:C:T	8.08486e-08	1.10608	-1.19383
39020462	chr15:39020462:T:A	8.59616e-08	-1.86077e-10	-0.0264245
39020463	chr15:39020463:T:A	7.42945e-07	1.43666	0.693635
39020529	chr15:39020529:T:C	6.86843e-08	-1.86077e-10	-0.250804
39020639	chr15:39020639:C:T	5.05697e-08	-1.86077e-10	-0.556972
39020912	chr15:39020912:T:C	7.05967e-09	-1.3581	-1.16783
39021141	chr15:39021141:T:C	6.04902e-09	-1.49627	-1.18416
39021179	chr15:39021179:A:G	3.223e-08	-1.86077e-10	-1.00743
39021201	chr15:39021201:C:G	0.000374327	8.22846	0.124098
39021254	chr15:39021254:C:G	5.04324e-09	-1.69434	-1.16793
39021562	chr15:39021562:G:A	4.96106e-09	-1.58854	-1.29017
39021953	chr15:39021953:A:T	1.19211e-07	1.48482	-1.18425
39021979	chr15:39021979:C:T	1.20218e-07	-1.86077e-10	0.308984
39022944	chr15:39022944:T:C	3.39333e-08	-1.86077e-10	-0.955928
39023157	chr15:39023157:G:C	1.95357e-07	2.02562	-1.23111
39023288	chr15:39023288:G:C	1.61391e-08	-1.81284	0.113759
39023437	chr15:39023437:A:G	6.53275e-09	-1.40084	-1.20265
39023624	chr15:39023624:G:A	2.91135e-08	-1.86077e-10	-1.10912
39023885	chr15:39023885:A:G	9.68884e-08	1.27437	-1.18113
39024734	chr15:39024734:G:A	4.71803e-09	-1.64134	-1.2876
39025788	chr15:39025788:G:A	3.77523e-08	-1.86077e-10	-0.849278
39025836	chr15:39025836:C:T	5.08658e-08	-0.551134	-3.08617e-10
39025869	chr15:39025869:G:A	4.07428e-08	-1.86077e-10	-0.773045
39025952	chr15:39025952:A:G	4.93705e-08	-1.86077e-10	-0.580973
39026257	chr15:39026257:CA:C	1.23185e-08	-1.81454	-0.154687
39026549	chr15:39026549:A:G	6.04033e-08	-0.379281	-3.08617e-10
39026754	chr15:39026754:C:T	1.20979e-08	-1.80132	-0.185977
39027000	chr15:39027000:T:C	2.64738e-08	-1.86077e-10	-1.20417
39027220	chr15:39027220:A:G	1.0251e-07	1.30892	-1.15929
39027372	chr15:39027372:A:G	2.91684e-07	2.45495	-1.25961
39027499	chr15:39027499:A:G	6.4611e-08	-1.86077e-10	-0.311941
39027902	chr15:39027902:C:T	3.16628e-08	-1.86077e-10	-1.02518
39027970	chr15:39027970:A:C	5.35667e-08	-1.86077e-10	-0.499397
39028052	chr15:39028052:A:C	5.33658e-08	-1.86077e-10	-0.503154
39028723	chr15:39028723:T:C	4.0293e-08	-0.683453	-0.100694
39028990	chr15:39028990:A:G	1.81367e-08	-1.58239	-3.08617e-10
39029280	chr15:39029280:A:G	4.95065e-09	-1.77408	-1.10672
39029388	chr15:39029388:G:A	9.06266e-09	-1.64635	-0.629815
39029418	chr15:39029418:C:T	2.52861e-08	-1.86077e-10	-1.25007
39030148	chr15:39030148:T:C	3.12592e-08	-1.86077e-10	-1.03801
39030221	chr15:39030221:A:G	5.79535e-07	3.17362	-1.29172
39030754	chr15:39030754:G:A	2.45463e-08	-1.86077e-10	-1.27976
39031241	chr15:39031241:G:A	2.42898e-08	-1.86077e-10	-1.29027
39031256	chr15:39031256:A:G	9.19416e-08	-1.86077e-10	0.0408291
39031577	chr15:39031577:A:G	1.64768e-08	-1.67837	-3.08617e-10
39031820	chr15:39031820:T:A	2.48507e-08	-1.86077e-10	-1.26744
39032425	chr15:39032425:A:C	5.57045e-09	-1.66629	-1.09656
39032489	chr15:39032489:G:A	3.59761e-07	2.33369	-0.928571
39032679	chr15:39032679:A:C	2.12123e-06	4.05636	-0.876937
39033156	chr15:39033156:G:A	7.95399e-09	-1.79985	-0.606798
39033286	chr15:39033286:A:T	4.3122e-09	-1.81041	-1.20847
39033416	chr15:39033416:A:G	4.12933e-09	-1.76994	-1.29227
39034263	chr15:39034263:A:G	2.68257e-08	-1.86077e-10	-1.19096
39034638	chr15:39034638:G:A	8.84806e-09	-1.23477	-1.06536
39035706	chr15:39035706:T:G	2.61173e-08	-1.86077e-10	-1.21773
39035712	chr15:39035712:A:G	2.08437e-07	-1.33383	2.19314
39035819	chr15:39035819:C:T	2.57387e-08	-1.86077e-10	-1.23233
39036073	chr15:39036073:A:G	2.61905e-08	-1.86077e-10	-1.21493
39036284	chr15:39036284:G:C	4.94209e-08	-0.579952	-3.08617e-10
39036352	chr15:39036352:C:A	8.18956e-08	-0.0748791	-3.08617e-10
39036428	chr15:39036428:A:G	5.6764e-09	-1.52821	-1.2158
39036656	chr15:39036656:G:C	7.12768e-07	-1.86077e-10	2.08883
39036715	chr15:39036715:A:T	3.50152e-08	-1.86077e-10	-0.924543
39036791	chr15:39036791:T:C	7.04295e-08	-1.86077e-10	-0.225713
39036947	chr15:39036947:C:T	5.41435e-07	2.38282	-0.568927
39037210	chr15:39037210:T:A	2.4546e-08	-1.86077e-10	-1.27977
39037437	chr15:39037437:G:A	6.64034e-08	-1.86077e-10	-0.284576
39037503	chr15:39037503:G:A	5.96069e-07	-1.86077e-10	1.91003
39037718	chr15:39037718:T:C	1.44907e-07	-1.32908	1.82485
39037825	chr15:39037825:C:T	6.33791e-09	-1.34958	-1.28419
39037918	chr15:39037918:G:C	2.8263e-08	-1.86077e-10	-1.13877
39037973	chr15:39037973:T:C	9.05327e-09	-1.08849	-1.18871
39038017	chr15:39038017:T:G	6.64809e-08	-1.86077e-10	-0.28341
39038113	chr15:39038113:G:A	3.9893e-08	-1.86077e-10	-0.794125
39038560	chr15:39038560:A:G	7.1996e-09	-1.21618	-1.29012
39038590	chr15:39038590:G:A	1.04143e-08	-1.17341	-0.963732
39038919	chr15:39038919:A:G	6.86146e-08	-0.251819	-3.08617e-10
39039139	chr15:39039139:G:A	1.56673e-07	0.573838	-3.08617e-10
39039244	chr15:39039244:A:G	2.42217e-08	-1.86077e-10	-1.29308
39039495	chr15:39039495:T:C	2.58946e-08	-1.86077e-10	-1.22629
39039593	chr15:39039593:G:T	3.05933e-08	-1.1658	0.106252
39039963	chr15:39039963:C:T	5.0374e-08	-1.86077e-10	-0.56085
39040530	chr15:39040530:A:G	5.07283e-08	-1.86077e-10	-0.55384
39040664	chr15:39040664:A:G	2.60412e-08	-1.86077e-10	-1.22065
39041112	chr15:39041112:A:T	6.45454e-08	-0.312956	-3.08617e-10
39041454	chr15:39041454:C:T	3.54126e-08	-1.86077e-10	-0.913256
39041751	chr15:39041751:T:C	5.91716e-08	-0.399883	-3.08617e-10
39042186	chr15:39042186:G:A	9.7685e-09	-0.981816	-1.21935
39042220	chr15:39042220:A:G	4.06583e-08	-1.86077e-10	-0.775121
39042328	chr15:39042328:A:G	6.61619e-08	-0.28822	-3.08617e-10
39042360	chr15:39042360:T:C	1.22783e-08	-0.748764	-1.22373
39042371	chr15:39042371:G:A	4.43389e-08	-1.86077e-10	-0.688464
39042381	chr15:39042381:A:T	2.42213e-08	-1.86077e-10	-1.29309
39042930	chr15:39042930:A:G	2.4657e-08	-1.86077e-10	-1.27527
39043064	chr15:39043064:C:T	9.26664e-08	-1.86077e-10	0.0486808
39043543	chr15:39043543:G:C	2.42081e-08	-1.86077e-10	-1.29364
39043566	chr15:39043566:CTT:C	9.64527e-09	-0.920448	-1.29341
39043736	chr15:39043736:T:C	5.28337e-09	-1.53517	-1.28059
39044018	chr15:39044018:T:A	3.30773e-08	-1.86077e-10	-0.981478
39044464	chr15:39044464:A:G	2.62982e-08	-1.86077e-10	-1.21083
39044523	chr15:39044523:C:T	2.77226e-08	-1.86077e-10	-1.15808
39044689	chr15:39044689:T:C	2.92428e-08	-1.86077e-10	-1.10469
39045020	chr15:39045020:T:C	3.21931e-08	-1.86077e-10	-1.00857
39045271	chr15:39045271:T:C	6.52944e-08	-0.301419	-3.08617e-10
39045520	chr15:39045520:G:A	3.44468e-08	-1.86077e-10	-0.940908
39045627	chr15:39045627:A:G	6.49305e-08	-1.86077e-10	-0.307007
39046062	chr15:39046062:A:G	1.82024e-08	-0.297211	-1.28156
39046618	chr15:39046618:C:T	3.05783e-08	-1.86077e-10	-1.06004
39046619	chr15:39046619:G:A	2.90521e-08	-1.86077e-10	-1.11124
39046753	chr15:39046753:AAAAAT:A	1.69152e-08	-0.446444	-1.20567
39048064	chr15:39048064:G:A	1.11959e-06	-1.86077e-10	2.54039
39048380	chr15:39048380:G:A	5.33441e-08	-1.86077e-10	-0.503562
39048458	chr15:39048458:C:A	2.70209e-08	-1.86077e-10	-1.18371
39048531	chr15:39048531:T:G	7.92054e-09	-1.13762	-1.27325
39048546	chr15:39048546:C:T	2.86335e-07	1.17684	-3.08617e-10
39048554	chr15:39048554:C:T	2.43123e-08	-1.86077e-10	-1.28934
39049688	chr15:39049688:C:G	6.58943e-09	-1.64597	-0.948889
39049899	chr15:39049899:G:C	2.65391e-08	-1.86077e-10	-1.2017
39049927	chr15:39049927:T:C	1.61334e-08	-1.25383	-0.445605
39050113	chr15:39050113:G:A	2.44829e-08	-1.86077e-10	-1.28235
39050502	chr15:39050502:AGAAACTCAC:A	1.50764e-08	-0.47426	-1.29294
39050525	chr15:39050525:G:A	1.35281e-06	-1.86077e-10	2.72962
39050576	chr15:39050576:A:G	3.09117e-08	-1.04919	-3.08617e-10
39050612	chr15:39050612:T:C	2.64563e-08	-1.86077e-10	-1.20483
39050794	chr15:39050794:G:A	6.44573e-08	-0.314323	-3.08617e-10
39050831	chr15:39050831:T:C	1.38986e-08	-1.4811	-0.367443
39051023	chr15:39051023:A:T	3.21171e-08	-1.86077e-10	-1.01094
39052031	chr15:39052031:T:C	4.68606e-09	-1.79331	-1.14243
39052416	chr15:39052416:A:G	4.22867e-08	-1.86077e-10	-0.735852
39052558	chr15:39052558:A:G	9.06973e-09	-1.00514	-1.27024
39052728	chr15:39052728:A:G	4.07282e-08	-0.773404	-3.08617e-10
39053089	chr15:39053089:C:A	2.90692e-08	-1.86077e-10	-1.11064
39053772	chr15:39053772:G:A	2.44037e-08	-1.86077e-10	-1.28559
39053876	chr15:39053876:A:G	6.85016e-09	-1.35041	-1.20564
39054236	chr15:39054236:G:A	3.41826e-08	0.336585	-1.28519
39054273	chr15:39054273:T:C	2.86926e-07	1.1789	-3.08617e-10
39054582	chr15:39054582:T:C	2.67242e-08	-1.86077e-10	-1.19476
39054620	chr15:39054620:T:C	3.20386e-08	-1.86077e-10	-1.01338
39054813	chr15:39054813:T:C	4.40068e-08	-1.86077e-10	-0.695981
39054838	chr15:39054838:G:A	4.71839e-09	-1.63426	-1.2946
39054845	chr15:39054845:A:G	6.34228e-09	-1.38829	-1.24479
39054923	chr15:39054923:A:G	9.0637e-09	-1.00273	-1.27332
39054991	chr15:39054991:T:C	1.68568e-08	-0.393043	-1.26253
39055114	chr15:39055114:A:G	4.74625e-08	0.662359	-1.28274
39055321	chr15:39055321:A:C	6.71593e-08	-0.273257	-3.08617e-10
39056088	chr15:39056088:T:C	4.94295e-08	-1.86077e-10	-0.579777
39056705	chr15:39056705:A:G	1.57731e-06	-1.86077e-10	2.88315
39056917	chr15:39056917:C:G	2.4781e-08	-1.86077e-10	-1.27025
39057151	chr15:39057151:A:G	2.50836e-08	-1.86077e-10	-1.25811
39057358	chr15:39057358:A:C	8.67208e-08	-0.0176313	-3.08617e-10
39057561	chr15:39057561:A:G	1.91993e-08	-0.231421	-1.29403
39057665	chr15:39057665:C:T	2.62193e-08	-1.86077e-10	-1.21383
39057692	chr15:39057692:CCA:C	4.73296e-09	-1.81521	-1.11056
39057959	chr15:39057959:G:T	2.07088e-08	-0.158105	-1.29166
39058383	chr15:39058383:C:T	1.61747e-07	-1.34712	1.95283
39058544	chr15:39058544:T:C	3.74143e-08	-1.86077e-10	-0.858272
39058950	chr15:39058950:T:C	3.17682e-08	-1.86077e-10	-1.02186
39059736	chr15:39059736:A:T	7.24247e-09	-1.7649	-0.735461
39060190	chr15:39060190:C:T	2.42119e-08	-1.86077e-10	-1.29348
39060487	chr15:39060487:T:G	3.04887e-08	-1.86077e-10	-1.06297
39060906	chr15:39060906:T:C	1.4973e-08	-1.77408	-3.08617e-10
39061118	chr15:39061118:A:C	7.91235e-09	-1.15125	-1.26065
39061771	chr15:39061771:TG:T	7.5268e-08	-1.86077e-10	-0.15927
39062332	chr15:39062332:G:A	2.45584e-08	-1.86077e-10	-1.27927
39062798	chr15:39062798:G:C	2.54236e-08	-1.86077e-10	-1.24465
39062923	chr15:39062923:C:T	2.44032e-08	-1.86077e-10	-1.28561
39063142	chr15:39063142:A:C	2.46122e-08	-1.86077e-10	-1.27708
39063531	chr15:39063531:T:C	1.03976e-08	-1.31221	-0.826537
39063536	chr15:39063536:C:A	4.45609e-09	-1.76429	-1.22176
39063659	chr15:39063659:G:A	3.48361e-08	-1.36127	0.431596
39064070	chr15:39064070:C:A	4.30913e-09	-1.80806	-1.21153
39064552	chr15:39064552:A:G	7.19727e-09	-1.81502	-0.691606
39064610	chr15:39064610:C:T	2.78698e-08	-1.86077e-10	-1.15278
39064726	chr15:39064726:C:T	2.68676e-08	-1.86077e-10	-1.1894
39065010	chr15:39065010:T:A	5.07821e-08	0.540839	-1.09362
39065039	chr15:39065039:T:C	6.53821e-09	-1.7489	-0.853762
39065080	chr15:39065080:C:T	1.70175e-07	-1.86077e-10	0.656501
39065508	chr15:39065508:A:G	5.15228e-09	-1.74233	-1.09855
39066003	chr15:39066003:C:T	2.26119e-08	-1.31222	-0.0496304
39066536	chr15:39066536:G:A	4.44291e-09	-1.78925	-1.19976
39066888	chr15:39066888:C:T	3.12282e-08	-1.86077e-10	-1.039
39066981	chr15:39066981:A:C	3.14771e-08	-1.86077e-10	-1.03107
39067160	chr15:39067160:T:C	2.49639e-08	-1.86077e-10	-1.2629
39067269	chr15:39067269:A:G	2.22721e-08	-0.12449	-1.2525
39067294	chr15:39067294:A:T	2.50452e-08	-1.86077e-10	-1.25964
39067553	chr15:39067553:T:G	1.36299e-06	-1.86077e-10	2.73711
39067577	chr15:39067577:C:G	7.16999e-09	-1.72389	-0.786531
39067928	chr15:39067928:A:G	3.12184e-08	-1.86077e-10	-1.03932
39067968	chr15:39067968:C:T	4.51036e-09	-1.68006	-1.29389
39067997	chr15:39067997:G:A	4.44511e-09	-1.77211	-1.21641
39068323	chr15:39068323:T:A	4.52666e-07	-1.86077e-10	1.63483
39068596	chr15:39068596:G:A	3.65137e-08	-1.5124	0.629764
39068634	chr15:39068634:C:A	4.90296e-09	-1.81522	-1.07527
39068644	chr15:39068644:G:A	4.52775e-09	-1.75981	-1.21029
39068670	chr15:39068670:G:T	1.61212e-07	-1.86077e-10	0.602392
39068712	chr15:39068712:T:G	9.07938e-09	-1.75447	-0.51985
39068828	chr15:39068828:A:AT	4.20037e-09	-1.77508	-1.27007
39069140	chr15:39069140:G:GA	3.43902e-07	-1.86077e-10	1.36003
39069162	chr15:39069162:TGTA:T	4.48428e-09	-1.78021	-1.19954
39069388	chr15:39069388:C:A	2.96033e-08	-1.86077e-10	-1.09244
39069941	chr15:39069941:G:C	7.22206e-09	-1.66104	-0.842149
39070064	chr15:39070064:C:T	4.60781e-09	-1.77706	-1.17551
39070234	chr15:39070234:G:T	2.47403e-08	-1.86077e-10	-1.27189
39070271	chr15:39070271:C:G	2.00766e-07	-1.86077e-10	0.821813
39070633	chr15:39070633:C:T	4.92455e-09	-1.78892	-1.09717
39070701	chr15:39070701:C:T	4.5948e-09	-1.77716	-1.17824
39070964	chr15:39070964:T:G	3.1818e-08	-1.86077e-10	-1.02029
39071051	chr15:39071051:C:T	1.44238e-07	-1.86077e-10	0.491138
39071123	chr15:39071123:C:CT	4.86336e-09	-1.79696	-1.10164
39071288	chr15:39071288:T:C	1.32399e-07	-1.86077e-10	0.405498
39071535	chr15:39071535:G:A	7.83803e-09	-1.69039	-0.730948
39071644	chr15:39071644:C:A	4.6778e-09	-1.78637	-1.15113
39071972	chr15:39071972:C:T	4.81086e-09	-1.78926	-1.12019
39071978	chr15:39071978:A:G	4.90422e-09	-1.78939	-1.10083
39072038	chr15:39072038:A:G	1.55323e-08	-1.73741	-3.08617e-10
39072067	chr15:39072067:T:C	4.12151e-09	-1.77009	-1.29402
39072588	chr15:39072588:A:G	3.08828e-08	-1.81512	0.764991
39072751	chr15:39072751:G:A	9.91635e-09	-1.80188	-0.384262
39072869	chr15:39072869:C:T	6.82876e-08	0.675341	-0.931938
39072983	chr15:39072983:A:G	4.80385e-09	-1.7866	-1.12431
39073029	chr15:39073029:C:A	2.37547e-08	-1.31255	-3.08617e-10
39073089	chr15:39073089:A:C	4.96785e-09	-1.77918	-1.09816
39073117	chr15:39073117:T:G	3.77098e-07	-1.86077e-10	1.45218
39073183	chr15:39073183:CT:C	4.24015e-09	-1.74926	-1.28647
39073189	chr15:39073189:A:C	4.97473e-09	-1.77952	-1.09643
39073213	chr15:39073213:C:T	4.42431e-09	-1.70748	-1.28573
39073255	chr15:39073255:G:A	4.95367e-09	-1.779	-1.1012
39073382	chr15:39073382:C:T	9.64659e-09	-1.81109	-0.402627
39073650	chr15:39073650:A:G	1.03938e-08	-1.80131	-0.337805
39073683	chr15:39073683:T:C	9.72445e-09	-1.81313	-0.392549
39073934	chr15:39073934:A:G	3.53938e-08	-1.86077e-10	-0.913787
39074298	chr15:39074298:C:T	1.50625e-08	-1.76812	-3.08617e-10
39074477	chr15:39074477:G:A	3.14336e-08	-1.86077e-10	-1.03245
39074491	chr15:39074491:C:T	5.29408e-09	-1.76358	-1.05015
39074698	chr15:39074698:C:A	4.9635e-09	-1.78082	-1.09739
39074742	chr15:39074742:A:T	4.55969e-09	-1.81442	-1.14865
39074867	chr15:39074867:T:C	1.30252e-08	-1.80547	-0.107969
39074994	chr15:39074994:C:T	5.02023e-09	-1.77774	-1.08911
39075098	chr15:39075098:G:A	8.09217e-08	-1.86077e-10	-0.0868432
39075112	chr15:39075112:A:G	6.63436e-09	-1.77169	-0.816373
39075119	chr15:39075119:T:G	3.48452e-08	-1.86077e-10	-0.929409
39075313	chr15:39075313:C:T	5.21878e-09	-1.73842	-1.08964
39075331	chr15:39075331:T:C	8.59989e-07	-1.86077e-10	2.27659
39075334	chr15:39075334:A:G	5.19557e-09	-1.73806	-1.09445
39075354	chr15:39075354:A:G	6.69403e-09	-1.74331	-0.8358
39075405	chr15:39075405:T:A	3.03228e-08	-1.06842	-3.08617e-10
39075444	chr15:39075444:A:G	2.44461e-08	-1.86077e-10	-1.28385
39075445	chr15:39075445:C:T	6.85347e-09	-1.76893	-0.786644
39075655	chr15:39075655:T:C	6.60664e-08	0.753571	-1.04324
39075722	chr15:39075722:G:A	1.54661e-08	-1.81199	0.0703192
39075811	chr15:39075811:A:G	1.54142e-08	-1.81511	0.0700778
39075823	chr15:39075823:C:T	5.22079e-09	-1.75004	-1.07763
39076189	chr15:39076189:T:C	4.85724e-09	-1.73017	-1.16969
39076191	chr15:39076191:A:G	4.94155e-09	-1.7307	-1.15195
39076290	chr15:39076290:G:A	5.13587e-09	-1.72591	-1.11817
39076297	chr15:39076297:G:A	2.49125e-08	-1.86077e-10	-1.26495
39076812	chr15:39076812:G:A	3.07765e-08	-1.86077e-10	-1.05357
39077025	chr15:39077025:C:T	2.95608e-08	-1.86077e-10	-1.09388
39077078	chr15:39077078:G:C	1.2322e-07	-1.86077e-10	0.333646
39077196	chr15:39077196:C:A	5.07901e-09	-1.72227	-1.13294
39077373	chr15:39077373:T:C	4.35692e-09	-1.7327	-1.27586
39077734	chr15:39077734:T:C	5.27881e-09	-1.71613	-1.10049
39078023	chr15:39078023:C:T	2.43793e-08	-1.86077e-10	-1.28659
39078110	chr15:39078110:T:G	3.1527e-08	-1.86077e-10	-1.02948
39078154	chr15:39078154:C:T	5.45749e-09	-1.70848	-1.07486
39078173	chr15:39078173:A:G	6.91288e-09	-1.7277	-0.819239
39078270	chr15:39078270:T:G	9.52667e-09	-1.73686	-0.489366
39078319	chr15:39078319:A:C	4.73638e-09	-1.80713	-1.11792
39078333	chr15:39078333:T:C	8.06791e-08	0.961066	-1.05091
39078541	chr15:39078541:C:G	5.56875e-09	-1.69849	-1.06467
39078547	chr15:39078547:A:G	1.23935e-07	-1.86077e-10	0.339433
39078676	chr15:39078676:A:G	5.6392e-08	0.816531	-1.26453
39078755	chr15:39078755:G:A	6.83098e-08	1.01803	-1.2743
39078891	chr15:39078891:G:A	5.65603e-09	-1.6864	-1.0612
39078935	chr15:39078935:G:C	2.51882e-08	-1.86077e-10	-1.25395
39078989	chr15:39078989:G:T	5.23501e-09	-1.67591	-1.14904
39079093	chr15:39079093:T:C	5.50615e-09	-1.70424	-1.07021
39079098	chr15:39079098:G:T	1.52859e-08	-1.75339	-3.08617e-10
39079144	chr15:39079144:T:G	5.6611e-08	0.715372	-1.15949
39079308	chr15:39079308:G:A	2.82528e-08	-1.86077e-10	-1.13913
39079859	chr15:39079859:C:T	5.13845e-09	-1.69462	-1.14896
39079860	chr15:39079860:C:T	6.82028e-09	-1.74004	-0.820388
39080037	chr15:39080037:G:C	5.3615e-09	-1.7044	-1.09668
39080173	chr15:39080173:T:C	2.67771e-08	-1.86077e-10	-1.19278
39080193	chr15:39080193:C:T	3.25154e-08	0.16071	-1.15932
39081422	chr15:39081422:A:G	1.08586e-08	-0.843773	-1.25159
39081434	chr15:39081434:A:G	1.05062e-08	-0.906621	-1.22174
39081444	chr15:39081444:A:G	2.32915e-08	-0.769706	-0.562533
39081468	chr15:39081468:T:A	5.43091e-09	-1.69698	-1.09124
39081665	chr15:39081665:G:C	1.52371e-08	-1.75659	-3.08617e-10
39081790	chr15:39081790:T:C	9.26788e-08	0.82583	-0.777015
39081893	chr15:39081893:T:C	2.38894e-08	-0.762004	-0.544887
39082164	chr15:39082164:C:A	5.08063e-08	0.72085	-1.27315
39082514	chr15:39082514:T:A	1.45014e-08	-1.80608	-3.08617e-10
39082680	chr15:39082680:A:G	8.79269e-09	-1.27301	-1.03339
39082925	chr15:39082925:C:T	1.14122e-07	-1.86077e-10	0.256947
39082950	chr15:39082950:T:C	9.4607e-08	0.827424	-0.758018
39083010	chr15:39083010:A:G	1.44991e-08	-1.80624	-3.08617e-10
39083099	chr15:39083099:A:G	1.54022e-08	-1.74581	-3.08617e-10
39083142	chr15:39083142:T:C	1.66703e-08	-1.6667	-3.08617e-10
39083157	chr15:39083157:G:A	2.82288e-08	-1.86077e-10	-1.13998
39083456	chr15:39083456:T:C	1.80758e-08	-0.916078	-0.669675
39083878	chr15:39083878:A:G	3.04296e-08	-1.86077e-10	-1.06491
39084300	chr15:39084300:T:C	1.19642e-08	-0.703776	-1.29463
39084438	chr15:39084438:C:G	3.1922e-08	-1.86077e-10	-1.01703
39084576	chr15:39084576:C:T	3.13728e-07	-1.86077e-10	1.2682
39084674	chr15:39084674:A:C	3.43391e-08	-0.944041	-3.08617e-10
39084799	chr15:39084799:G:C	5.65697e-08	0.603942	-1.04879
39085371	chr15:39085371:G:A	1.47006e-08	-1.00677	-0.785669
39085433	chr15:39085433:G:A	1.47143e-07	-1.86077e-10	0.511077
39085535	chr15:39085535:C:T	5.38642e-09	-1.64187	-1.15458
39085685	chr15:39085685:T:C	1.12358e-07	-1.86077e-10	0.241364
39085745	chr15:39085745:T:C	1.11897e-07	-1.86077e-10	0.237253
39085938	chr15:39085938:A:G	9.46737e-09	-0.937958	-1.29452
39086100	chr15:39086100:T:C	1.89737e-08	-0.841842	-0.69543
39086381	chr15:39086381:A:G	6.16087e-09	-1.40724	-1.25486
39086628	chr15:39086628:C:G	3.49324e-08	-1.86077e-10	-0.926909
39086868	chr15:39086868:A:G	4.65213e-08	0.598071	-1.23849
39086873	chr15:39086873:T:C	6.77151e-09	-1.61928	-0.948326
39086971	chr15:39086971:A:G	3.35146e-08	-1.86077e-10	-0.968345
39087052	chr15:39087052:G:A	2.29197e-08	-1.34833	-3.08617e-10
39087114	chr15:39087114:C:T	2.2886e-07	-1.86077e-10	0.952784
39087248	chr15:39087248:G:A	8.80093e-08	-1.86077e-10	-0.00288223
39087373	chr15:39087373:T:C	3.03432e-08	-1.86077e-10	-1.06775
39087430	chr15:39087430:A:G	5.93588e-08	-1.86077e-10	-0.396724
39087728	chr15:39087728:T:A	1.2927e-07	-1.86077e-10	0.381575
39087743	chr15:39087743:A:G	3.30138e-08	-1.86077e-10	-0.983398
39087875	chr15:39087875:T:C	2.42645e-08	-1.86077e-10	-1.29131
39087897	chr15:39087897:T:C	2.36048e-08	-1.69858	0.379707
39087992	chr15:39087992:GTACTTAT:G	6.09268e-09	-1.58084	-1.09239
39088304	chr15:39088304:A:G	9.69772e-09	-1.62871	-0.57972
39088325	chr15:39088325:T:C	2.97648e-08	-0.80993	-0.277067
39088446	chr15:39088446:A:T	9.3819e-09	-1.63031	-0.611229
39088606	chr15:39088606:G:T	5.20632e-07	-1.86077e-10	1.77472
39088911	chr15:39088911:A:G	4.34729e-08	-1.86077e-10	-0.708188
39089110	chr15:39089110:A:T	1.01864e-08	-1.61361	-0.545656
39089285	chr15:39089285:C:T	9.60789e-09	-1.63843	-0.579312
39089405	chr15:39089405:A:C	2.56499e-08	-1.86077e-10	-1.23579
39089471	chr15:39089471:A:G	8.04604e-09	-1.57916	-0.815988
39089530	chr15:39089530:A:G	7.76431e-09	-1.58715	-0.843635
39089584	chr15:39089584:T:C	1.2711e-07	-0.707331	1.07206
39090049	chr15:39090049:T:C	1.04254e-08	-1.07824	-1.05784
39090129	chr15:39090129:C:T	7.72221e-09	-1.22277	-1.21346
39090341	chr15:39090341:C:G	6.22225e-09	-1.53705	-1.11514
39090660	chr15:39090660:A:G	6.85202e-08	-1.86077e-10	-0.253197
39090745	chr15:39090745:T:C	3.53038e-08	-1.09528	0.178947
39090756	chr15:39090756:G:A	1.05305e-07	-1.86077e-10	0.176534
39090838	chr15:39090838:T:C	2.43435e-08	-1.86077e-10	-1.28806
39090843	chr15:39090843:A:G	3.15088e-08	-1.86077e-10	-1.03006
39090879	chr15:39090879:C:T	2.86702e-08	-1.86077e-10	-1.12447
39090993	chr15:39090993:G:A	6.66699e-08	0.320765	-0.601336
39091136	chr15:39091136:G:A	6.75849e-09	-1.66342	-0.906106
39091220	chr15:39091220:T:C	7.2424e-09	-1.72024	-0.780135
39091242	chr15:39091242:C:T	2.59016e-08	-1.86077e-10	-1.22602
39091315	chr15:39091315:A:G	2.4222e-08	-1.86077e-10	-1.29306
39091369	chr15:39091369:A:G	2.81931e-08	-1.20756	0.066309
39091396	chr15:39091396:G:A	4.33046e-07	0.88928	0.701241
39091775	chr15:39091775:C:T	5.45212e-08	0.0907237	-0.572459
39091791	chr15:39091791:A:G	6.8784e-08	-1.86077e-10	-0.249353
39091997	chr15:39091997:T:C	2.41853e-08	-1.86077e-10	-1.29458
39092226	chr15:39092226:T:G	1.38427e-07	-1.86077e-10	0.450017
39092318	chr15:39092318:G:A	8.09115e-07	0.928962	1.28665
39092590	chr15:39092590:G:C	2.41962e-08	-1.86077e-10	-1.29413
39092604	chr15:39092604:T:C	2.36386e-08	-1.14785	-0.169595
39092700	chr15:39092700:G:T	2.41852e-08	-1.86077e-10	-1.29458
39092736	chr15:39092736:T:C	3.47098e-08	-1.86077e-10	-0.933304
39092894	chr15:39092894:G:C	3.74066e-08	-1.86077e-10	-0.858479
39093106	chr15:39093106:G:A	3.29028e-08	-1.86077e-10	-0.986766
39093220	chr15:39093220:G:A	2.69464e-08	-1.86077e-10	-1.18648
39093305	chr15:39093305:A:G	1.81248e-08	-0.447568	-1.13548
39093307	chr15:39093307:T:C	3.00094e-08	-1.86077e-10	-1.07882
39093344	chr15:39093344:T:C	8.27259e-09	-1.45362	-0.913762
39093490	chr15:39093490:T:C	7.66513e-09	-1.57999	-0.86365
39093604	chr15:39093604:A:G	3.12976e-08	-1.86077e-10	-1.03678
39093670	chr15:39093670:A:G	2.60232e-08	-1.86077e-10	-1.22134
39093720	chr15:39093720:A:C	3.55555e-08	-0.508669	-0.40056
39093932	chr15:39093932:G:T	3.23891e-08	-1.86077e-10	-1.0025
39094309	chr15:39094309:T:C	2.507e-08	-1.86077e-10	-1.25865
39094595	chr15:39094595:C:T	2.6871e-08	-1.86077e-10	-1.18928
39094704	chr15:39094704:T:A	1.83581e-08	-1.79738	0.22712
39094902	chr15:39094902:C:G	2.91211e-08	-1.86077e-10	-1.10886
39095299	chr15:39095299:T:C	5.78198e-07	0.839592	1.04
39095317	chr15:39095317:A:G	6.28956e-08	-0.350764	0.0119155
39095380	chr15:39095380:G:A	2.87405e-08	-1.86077e-10	-1.12202
39095493	chr15:39095493:A:G	2.42137e-08	-1.86077e-10	-1.29341
39095830	chr15:39095830:T:C	1.83972e-08	-1.56813	-3.08617e-10
39096128	chr15:39096128:C:T	7.75554e-08	0.0927523	-0.222085
39096167	chr15:39096167:T:C	3.15013e-08	-1.86077e-10	-1.0303
39096282	chr15:39096282:A:G	3.11144e-08	-1.86077e-10	-1.04265
39096453	chr15:39096453:A:C	9.41206e-08	-0.759235	0.823487
39096681	chr15:39096681:G:C	9.65095e-08	1.24875	-1.15943
39097158	chr15:39097158:G:A	9.80438e-08	-0.570238	0.675327
39097218	chr15:39097218:T:C	6.0147e-08	-0.41482	0.0312867
39097820	chr15:39097820:T:C	4.22488e-09	-1.7828	-1.25653
39098052	chr15:39098052:A:G	5.65075e-09	-1.46738	-1.28115
39098085	chr15:39098085:A:G	5.54214e-08	-0.458441	-0.00691829
39098278	chr15:39098278:T:C	7.27482e-08	-0.437774	0.244452
39098490	chr15:39098490:G:A	2.35137e-07	-1.86077e-10	0.979841
39098539	chr15:39098539:G:A	5.64606e-09	-1.81203	-0.937333
39098737	chr15:39098737:T:C	5.88621e-09	-1.63502	-1.07269
39099104	chr15:39099104:T:C	6.45536e-08	-0.35398	0.0411506
39099503	chr15:39099503:G:A	1.20567e-07	-0.600407	0.912287
39100584	chr15:39100584:G:A	4.32083e-08	-1.86077e-10	-0.714292
39100606	chr15:39100606:G:T	3.39362e-08	-1.86077e-10	-0.955843
39100613	chr15:39100613:G:A	8.84382e-08	-1.86077e-10	0.00197915
39100751	chr15:39100751:T:C	2.43573e-08	-1.86077e-10	-1.28749
39101514	chr15:39101514:T:C	1.006e-07	-1.86077e-10	0.130826
39101880	chr15:39101880:T:C	1.6719e-07	-0.62163	1.26044
39102097	chr15:39102097:A:G	2.43242e-08	-1.86077e-10	-1.28885
39102189	chr15:39102189:T:C	3.47266e-08	-1.86077e-10	-0.93282
39102218	chr15:39102218:A:T	3.47682e-08	-1.86077e-10	-0.931621
39102311	chr15:39102311:C:G	2.57101e-08	-1.86077e-10	-1.23344
39102329	chr15:39102329:C:T	2.72828e-08	-1.86077e-10	-1.17407
39103220	chr15:39103220:G:A	3.95372e-09	-1.81431	-1.29136
39103343	chr15:39103343:T:C	1.70113e-08	-0.508139	-1.13831
39103530	chr15:39103530:CCAGAGTAATCCTTAACT:C	4.42731e-09	-1.71966	-1.27287
39103744	chr15:39103744:G:A	2.96328e-08	-1.86077e-10	-1.09144
39104361	chr15:39104361:G:A	2.43009e-08	-1.86077e-10	-1.28981
39104382	chr15:39104382:T:C	4.16211e-09	-1.76339	-1.29091
39104404	chr15:39104404:A:G	2.41867e-08	-1.86077e-10	-1.29452
39104560	chr15:39104560:C:T	1.92033e-07	0.468244	0.309098
39104660	chr15:39104660:C:A	2.62637e-08	-1.86077e-10	-1.21214
39104720	chr15:39104720:A:G	1.53231e-07	0.497495	0.0541254
39104921	chr15:39104921:C:G	2.42022e-08	-1.86077e-10	-1.29388
39105124	chr15:39105124:G:A	2.04163e-07	1.09091	-0.252315
39105127	chr15:39105127:T:C	3.31024e-07	-1.86077e-10	1.32187
39105324	chr15:39105324:C:T	2.91056e-08	-1.86077e-10	-1.10939
39105378	chr15:39105378:C:T	7.19813e-08	0.96377	-1.16769
39105669	chr15:39105669:C:T	7.71021e-08	-1.86077e-10	-0.135194
39105786	chr15:39105786:C:T	4.04478e-08	0.32852	-1.10883
39105787	chr15:39105787:G:A	4.4328e-09	-1.72165	-1.26965
39105835	chr15:39105835:C:T	6.4166e-08	-1.86077e-10	-0.318851
39105871	chr15:39105871:G:A	5.28779e-09	-1.696	-1.11892
39106125	chr15:39106125:C:T	4.62294e-09	-1.69019	-1.2591
39106433	chr15:39106433:C:T	6.49508e-09	-1.3264	-1.28288
39106612	chr15:39106612:G:T	1.41352e-08	-1.40329	-0.428366
39106733	chr15:39106733:C:T	2.4362e-08	-1.86077e-10	-1.2873
39107229	chr15:39107229:C:T	2.4895e-08	-1.26566	-3.08617e-10
39108003	chr15:39108003:C:T	6.52172e-08	-0.24856	-0.0540409
39108210	chr15:39108210:T:C	2.8908e-08	-1.86077e-10	-1.11621
39108685	chr15:39108685:T:C	4.74828e-08	-1.86077e-10	-0.619958
39108757	chr15:39108757:A:G	9.56211e-09	-1.64777	-0.574745
39108971	chr15:39108971:C:T	8.85865e-09	-1.01643	-1.2825
39109369	chr15:39109369:AG:A	1.71201e-08	-1.64007	-3.08617e-10
39109600	chr15:39109600:G:A	9.45156e-09	-1.52071	-0.713436
39109649	chr15:39109649:A:G	1.1355e-08	-1.51866	-0.532002
39109978	chr15:39109978:T:A	2.57035e-08	-1.86077e-10	-1.2337
39110050	chr15:39110050:A:G	1.12199e-08	-1.53174	-0.530901
39110178	chr15:39110178:T:C	3.59812e-08	-1.86077e-10	-0.897329
39110302	chr15:39110302:C:T	6.46933e-09	-1.342	-1.27125
39110788	chr15:39110788:A:G	2.45149e-08	-1.86077e-10	-1.28104
39110866	chr15:39110866:C:T	2.57424e-08	-1.86077e-10	-1.23218
39110879	chr15:39110879:C:T	6.97882e-09	-1.62725	-0.910191
39110909	chr15:39110909:T:A	9.02024e-08	-1.86077e-10	0.0217313
39110991	chr15:39110991:T:A	7.20457e-09	-1.62055	-0.885061
39111249	chr15:39111249:C:T	1.61372e-08	-1.6992	-3.08617e-10
39111917	chr15:39111917:T:G	3.56564e-08	-1.86077e-10	-0.906396
39111987	chr15:39111987:A:T	2.64247e-08	-1.86077e-10	-1.20603
39112136	chr15:39112136:C:T	1.73255e-08	-1.62815	-3.08617e-10
39112192	chr15:39112192:T:C	1.705e-08	-1.64418	-3.08617e-10
39112869	chr15:39112869:A:G	1.71833e-08	-1.63639	-3.08617e-10
39113166	chr15:39113166:A:G	2.42664e-08	-1.86077e-10	-1.29123
39113707	chr15:39113707:C:T	6.35948e-08	-1.86077e-10	-0.327794
39114019	chr15:39114019:A:G	2.42987e-08	-1.86077e-10	-1.2899
39114042	chr15:39114042:G:A	1.72932e-08	-1.63001	-3.08617e-10
39114061	chr15:39114061:T:C	2.44018e-08	-1.86077e-10	-1.28567
39114233	chr15:39114233:A:G	7.72483e-08	-1.86077e-10	-0.1333
39114735	chr15:39114735:C:G	1.67675e-08	-1.66088	-3.08617e-10
39114766	chr15:39114766:C:T	7.22565e-09	-1.34791	-1.15477
39114834	chr15:39114834:T:C	1.70132e-08	-1.64633	-3.08617e-10
39114912	chr15:39114912:GATCTCC:G	1.28855e-08	-1.34036	-0.583864
39114976	chr15:39114976:CA:C	1.78074e-08	-0.308918	-1.29179
39115079	chr15:39115079:A:C	1.93525e-07	-0.000422674	0.785506
39115163	chr15:39115163:A:G	1.24475e-08	-1.50927	-0.449538
39115333	chr15:39115333:C:T	4.33936e-09	-1.80294	-1.20966
39115396	chr15:39115396:G:A	3.06975e-08	-1.05615	-3.08617e-10
39115420	chr15:39115420:T:A	1.73331e-08	-1.62771	-3.08617e-10
39115648	chr15:39115648:C:A	7.42436e-08	-0.066021	-0.106952
39116391	chr15:39116391:G:A	1.71003e-08	-1.64123	-3.08617e-10
39116410	chr15:39116410:G:A	2.09206e-07	0.357792	0.505201
39116564	chr15:39116564:C:T	6.38495e-08	-1.86077e-10	-0.323797
39116896	chr15:39116896:G:A	1.47464e-07	0.840738	-0.32748
39116969	chr15:39116969:G:A	3.34068e-08	-1.86077e-10	-0.971567
39117055	chr15:39117055:C:T	2.80324e-08	-1.86077e-10	-1.14696
39117137	chr15:39117137:G:T	4.1315e-08	-0.7591	-3.08617e-10
39117474	chr15:39117474:T:C	6.4685e-08	-1.86077e-10	-0.310795
39117975	chr15:39117975:A:G	1.15469e-07	-1.86077e-10	0.268676
39117976	chr15:39117976:T:A	6.88562e-09	-1.44373	-1.10716
39118129	chr15:39118129:C:T	1.74238e-08	-1.51301	-0.109478
39119070	chr15:39119070:C:A	2.90574e-08	-1.86077e-10	-1.11105
39119431	chr15:39119431:G:T	8.20135e-09	-1.10365	-1.27238
39120059	chr15:39120059:T:C	5.66763e-08	-1.86077e-10	-0.442968
39120149	chr15:39120149:A:G	1.71895e-08	-1.63603	-3.08617e-10
39120199	chr15:39120199:G:A	2.65576e-08	-1.86077e-10	-1.20101
39120318	chr15:39120318:G:A	4.55554e-09	-1.67476	-1.28922
39120368	chr15:39120368:T:C	1.60235e-07	0.925253	-0.328939
39120557	chr15:39120557:C:T	7.50746e-08	-1.86077e-10	-0.161843
39120560	chr15:39120560:T:C	7.49692e-08	-1.86077e-10	-0.163247
39120601	chr15:39120601:C:T	4.61543e-09	-1.67589	-1.27503
39120945	chr15:39120945:T:C	3.18231e-08	-1.86077e-10	-1.02013
39120995	chr15:39120995:A:G	6.86805e-08	-1.86077e-10	-0.25086
39121374	chr15:39121374:G:A	7.22376e-08	-1.86077e-10	-0.200364
39121572	chr15:39121572:A:G	1.71186e-08	-1.64016	-3.08617e-10
39122060	chr15:39122060:A:C	3.0496e-08	-1.86077e-10	-1.06273
39122076	chr15:39122076:C:T	2.58991e-08	-1.86077e-10	-1.22612
39122182	chr15:39122182:G:A	2.67797e-08	-1.81519	0.62251
39122225	chr15:39122225:AT:A	2.83819e-08	-1.86077e-10	-1.13457
39122369	chr15:39122369:G:C	6.76083e-07	-1.86077e-10	2.03599
39122438	chr15:39122438:A:G	1.46193e-08	-1.79799	-3.08617e-10
39122568	chr15:39122568:G:C	2.93175e-08	-1.86077e-10	-1.10214
39122600	chr15:39122600:G:A	3.66141e-08	-1.86077e-10	-0.879892
39122625	chr15:39122625:G:T	3.39695e-08	-1.86077e-10	-0.954861
39123085	chr15:39123085:G:C	1.74931e-08	-1.66476	0.0462423
39123148	chr15:39123148:T:C	5.88584e-08	-1.86077e-10	-0.40519
39123211	chr15:39123211:G:A	2.5817e-08	-1.86077e-10	-1.22929
39123319	chr15:39123319:A:G	3.95536e-08	-1.86077e-10	-0.802667
39123715	chr15:39123715:G:A	1.38808e-07	-1.86077e-10	0.452767
39123993	chr15:39123993:G:C	6.55715e-08	-1.86077e-10	-0.297183
39124390	chr15:39124390:A:G	6.28889e-08	-1.86077e-10	-0.338956
39124545	chr15:39124545:T:C	4.64596e-08	-1.86077e-10	-0.641743
39124669	chr15:39124669:A:G	2.66949e-08	-1.86077e-10	-1.19585
39124687	chr15:39124687:G:A	1.42764e-07	-1.86077e-10	0.480866
39124989	chr15:39124989:A:C	3.96034e-08	-1.86077e-10	-0.80141
39125031	chr15:39125031:C:T	2.78329e-08	-1.86077e-10	-1.15411
39125275	chr15:39125275:G:A	1.41083e-07	-1.86077e-10	0.469023
39125754	chr15:39125754:A:C	1.37571e-08	-0.658262	-1.20051
39125798	chr15:39125798:T:A	6.8034e-08	-1.86077e-10	-0.260317
39125834	chr15:39125834:G:A	2.89954e-08	-1.86077e-10	-1.11319
39125846	chr15:39125846:T:C	2.78107e-08	-1.86077e-10	-1.1549
39125974	chr15:39125974:G:A	3.16087e-08	-1.86077e-10	-1.02689
39126254	chr15:39126254:T:C	3.22795e-08	-1.86077e-10	-1.00589
39126451	chr15:39126451:A:C	2.55935e-08	-1.86077e-10	-1.23799
39126517	chr15:39126517:A:C	2.53498e-08	-1.86077e-10	-1.24755
39126704	chr15:39126704:TTATTTATTTC:T	4.56736e-08	-1.86077e-10	-0.658804
39126708	chr15:39126708:TTATTTC:T	3.03855e-08	-1.86077e-10	-1.06636
39126980	chr15:39126980:C:A	2.00361e-08	-0.537218	-0.945572
39127154	chr15:39127154:A:G	2.41844e-08	-1.86077e-10	-1.29462
39127233	chr15:39127233:G:A	1.42776e-07	-1.86077e-10	0.480953
39127337	chr15:39127337:A:T	2.24734e-08	-1.80344	0.435452
39127343	chr15:39127343:T:C	1.52834e-07	-1.86077e-10	0.549029
39127556	chr15:39127556:C:T	1.67339e-08	-1.78469	0.121801
39127708	chr15:39127708:A:G	1.50527e-07	-1.86077e-10	0.533817
39127882	chr15:39127882:TTAAA:T	2.59684e-08	-1.86077e-10	-1.22345
39128575	chr15:39128575:G:A	2.64291e-08	-1.86077e-10	-1.20586
39129411	chr15:39129411:C:T	2.51212e-08	-1.86077e-10	-1.25661
39129431	chr15:39129431:T:C	9.38681e-08	-0.132255	0.193821
39129679	chr15:39129679:G:A	1.20612e-07	-1.86077e-10	0.312255
39129701	chr15:39129701:T:C	2.00194e-08	-1.80013	0.316509
39129844	chr15:39129844:G:A	1.73779e-08	-1.79927	0.174147
39129923	chr15:39129923:C:T	7.59948e-09	-1.78848	-0.663767
39130144	chr15:39130144:T:G	2.79433e-08	-1.80723	0.657082
39130931	chr15:39130931:C:T	1.49632e-08	-1.77473	-3.08617e-10
39130948	chr15:39130948:C:G	2.41864e-08	-1.86077e-10	-1.29454
39131102	chr15:39131102:T:C	8.29207e-09	-1.81492	-0.550104
39131208	chr15:39131208:A:C	9.95135e-09	-1.81281	-0.369804
39131212	chr15:39131212:G:A	4.30045e-08	-1.86077e-10	-0.71902
39131271	chr15:39131271:C:G	1.07563e-07	-1.86077e-10	0.197751
39131334	chr15:39131334:G:A	2.41892e-08	-1.86077e-10	-1.29442
39131497	chr15:39131497:C:T	8.72312e-09	-1.80843	-0.505921
39131637	chr15:39131637:G:A	9.62757e-09	-1.75263	-0.463061
39131663	chr15:39131663:T:C	9.48035e-09	-1.75245	-0.478653
39131712	chr15:39131712:G:A	8.17268e-09	-1.74517	-0.634363
39131715	chr15:39131715:G:A	2.51423e-07	-1.86077e-10	1.04681
39131836	chr15:39131836:C:A	1.83556e-07	-1.86077e-10	0.732196
39131891	chr15:39131891:T:C	2.97582e-08	-1.86077e-10	-1.08722
39132091	chr15:39132091:C:T	7.42622e-08	-1.86077e-10	-0.172723
39132169	chr15:39132169:C:T	4.96904e-09	-1.80346	-1.07364
39132239	chr15:39132239:G:A	2.41882e-08	-1.86077e-10	-1.29446
39132264	chr15:39132264:CTGGAGG:C	2.42715e-08	-1.86077e-10	-1.29102
39132351	chr15:39132351:C:G	1.1022e-07	-1.86077e-10	0.222155
39132806	chr15:39132806:C:T	3.95441e-08	-1.86077e-10	-0.802908
39133538	chr15:39133538:A:C	6.7783e-09	-1.7755	-0.791099
39133547	chr15:39133547:G:A	2.44154e-08	-1.86077e-10	-1.28511
39133920	chr15:39133920:T:C	5.30988e-08	-0.746151	0.23798
39133950	chr15:39133950:G:A	2.85076e-08	-1.86077e-10	-1.13015
39134129	chr15:39134129:A:G	3.96196e-08	-1.86077e-10	-0.801002
39134315	chr15:39134315:A:G	4.14683e-08	-0.755396	-3.08617e-10
39134350	chr15:39134350:G:T	2.65475e-08	-1.86077e-10	-1.20139
39134607	chr15:39134607:C:G	2.88084e-08	-1.86077e-10	-1.11966
39134647	chr15:39134647:G:A	3.0983e-08	-1.86077e-10	-1.04688
39134850	chr15:39134850:T:C	2.4733e-08	-1.86077e-10	-1.27219
39135070	chr15:39135070:T:C	1.07579e-08	-1.68411	-0.420572
39135169	chr15:39135169:G:A	5.79864e-08	-1.86077e-10	-0.420117
39135464	chr15:39135464:G:A	3.95203e-09	-1.81147	-1.29462
39135601	chr15:39135601:C:T	2.62513e-08	-1.86077e-10	-1.21261
39135709	chr15:39135709:T:TTCTC	7.24752e-09	-1.51872	-0.98095
39135903	chr15:39135903:C:A	2.41873e-08	-1.86077e-10	-1.2945
39135947	chr15:39135947:C:T	3.9419e-08	-1.86077e-10	-0.806078
39135961	chr15:39135961:T:C	5.08372e-07	0.340864	1.41002
39136096	chr15:39136096:G:A	2.54989e-08	-1.86077e-10	-1.24169
39136492	chr15:39136492:C:G	2.61189e-08	-0.401652	-0.816014
39136547	chr15:39136547:G:T	3.94787e-08	-1.86077e-10	-0.804564
39136747	chr15:39136747:GTGT:G	6.46177e-09	-1.74323	-0.871193
39136808	chr15:39136808:G:A	3.73328e-08	-1.86077e-10	-0.860453
39136866	chr15:39136866:C:T	1.71118e-07	-1.86077e-10	0.662031
39136962	chr15:39136962:C:T	6.40688e-09	-1.74206	-0.880897
39136963	chr15:39136963:G:A	4.24196e-08	-1.86077e-10	-0.732715
39137064	chr15:39137064:C:T	6.84711e-09	-1.7212	-0.8353
39137101	chr15:39137101:T:C	5.86091e-09	-1.78606	-0.925961
39137772	chr15:39137772:T:C	5.7846e-09	-1.74269	-0.982432
39137791	chr15:39137791:C:T	8.76933e-08	-1.86077e-10	-0.00647945
39137972	chr15:39137972:C:T	5.81731e-09	-1.74337	-0.976117
39138024	chr15:39138024:T:C	5.79399e-09	-1.75283	-0.970672
39138261	chr15:39138261:A:G	1.34581e-07	-1.86077e-10	0.421843
39138605	chr15:39138605:C:T	1.65916e-08	-1.67143	-3.08617e-10
39138664	chr15:39138664:C:T	1.49093e-07	-1.86077e-10	0.524248
39138701	chr15:39138701:G:A	2.8242e-08	-1.86077e-10	-1.13951
39138869	chr15:39138869:T:G	7.79143e-08	-1.86077e-10	-0.124715
39138885	chr15:39138885:G:A	2.42337e-08	-1.86077e-10	-1.29258
39139047	chr15:39139047:G:A	5.7956e-09	-1.75159	-0.971638
39139345	chr15:39139345:T:A	2.77981e-08	-1.86077e-10	-1.15536
39139855	chr15:39139855:T:C	7.53233e-08	-0.245849	0.0873131
39140154	chr15:39140154:T:C	5.4784e-09	-1.76035	-1.01916
39140315	chr15:39140315:GTC:G	2.43962e-08	-1.86077e-10	-1.2859
39140571	chr15:39140571:T:G	1.44988e-08	-1.80626	-3.08617e-10
39140639	chr15:39140639:G:C	5.72617e-09	-1.76294	-0.972341
39140649	chr15:39140649:T:C	7.30223e-08	-1.86077e-10	-0.18956
39140768	chr15:39140768:T:C	3.55495e-08	-1.86077e-10	-0.9094
39140821	chr15:39140821:A:T	5.64096e-09	-1.773	-0.977273
39140905	chr15:39140905:T:C	4.21218e-08	-1.86077e-10	-0.73976
39141236	chr15:39141236:A:G	5.65327e-09	-1.76862	-0.979474
39141499	chr15:39141499:G:A	3.97532e-08	-1.86077e-10	-0.797633
39141712	chr15:39141712:C:T	5.58617e-09	-1.78096	-0.979068
39141746	chr15:39141746:A:G	3.46909e-08	-0.27847	-0.655378
39141856	chr15:39141856:T:G	2.74001e-08	-1.86077e-10	-1.16978
39141873	chr15:39141873:G:A	1.21504e-08	-1.79388	-0.189079
39141918	chr15:39141918:T:C	2.68509e-08	-1.86077e-10	-1.19003
39142162	chr15:39142162:A:G	2.30101e-08	-0.383563	-0.960827
39142257	chr15:39142257:A:G	1.94326e-07	-0.204466	0.993678
39142481	chr15:39142481:C:T	2.38491e-08	-0.966871	-0.341707
39142561	chr15:39142561:G:T	5.75113e-08	-1.86077e-10	-0.428343
39142878	chr15:39142878:A:G	5.77237e-09	-1.79592	-0.931321
39142944	chr15:39142944:C:T	1.68811e-07	-0.681496	1.32995
39142996	chr15:39142996:G:T	2.89448e-08	-1.86077e-10	-1.11493
39143039	chr15:39143039:G:A	5.29366e-08	-1.86077e-10	-0.51123
39143079	chr15:39143079:A:G	2.53238e-07	-1.03885	2.09285
39143402	chr15:39143402:G:A	4.59166e-09	-1.78346	-1.17262
39143416	chr15:39143416:T:A	4.64696e-08	-0.646465	0.00493942
39143422	chr15:39143422:G:A	1.67652e-07	-1.86077e-10	0.641563
39143661	chr15:39143661:A:G	1.08288e-07	-1.86077e-10	0.204473
39143748	chr15:39143748:C:A	2.64334e-08	-1.86077e-10	-1.2057
39144102	chr15:39144102:C:G	8.56998e-09	-1.1819	-1.15016
39144180	chr15:39144180:C:T	1.77082e-08	-0.993016	-0.613284
39144366	chr15:39144366:TAG:T	1.16723e-07	-1.86077e-10	0.279476
39144525	chr15:39144525:G:A	6.20891e-09	-1.77225	-0.882094
39144843	chr15:39144843:G:A	2.45353e-08	-1.86077e-10	-1.28021
39145069	chr15:39145069:T:G	8.70051e-08	-1.86077e-10	-0.0143585
39145334	chr15:39145334:T:C	2.41857e-08	-1.86077e-10	-1.29456
39145496	chr15:39145496:C:A	5.82268e-09	-1.79109	-0.927475
39145512	chr15:39145512:G:A	7.16398e-09	-1.74256	-0.768701
39146017	chr15:39146017:G:A	4.21209e-09	-1.7731	-1.26926
39146232	chr15:39146232:G:A	9.40399e-09	-1.04515	-1.19404
39146288	chr15:39146288:G:A	1.57318e-08	-0.43009	-1.29455
39146999	chr15:39146999:C:T	1.64875e-08	-1.67772	-3.08617e-10
39147068	chr15:39147068:C:T	4.40994e-09	-1.74288	-1.25358
39147371	chr15:39147371:T:C	4.84291e-08	-1.86077e-10	-0.600223
39147394	chr15:39147394:T:A	8.3575e-08	-1.86077e-10	-0.0545807
39147525	chr15:39147525:C:A	5.05257e-08	-1.86077e-10	-0.557843
39147763	chr15:39147763:A:G	2.95623e-08	-1.86077e-10	-1.09382
39147786	chr15:39147786:A:T	2.72416e-08	-1.86077e-10	-1.17558
39147865	chr15:39147865:G:A	2.47239e-08	-1.86077e-10	-1.27256
39147929	chr15:39147929:G:A	1.2367e-07	-1.86077e-10	0.337293
39148096	chr15:39148096:C:T	4.28459e-09	-1.75801	-1.26729
39148863	chr15:39148863:G:A	2.65011e-08	-1.20314	-3.08617e-10
39148911	chr15:39148911:C:T	5.59629e-08	-1.86077e-10	-0.455636
39149002	chr15:39149002:C:G	4.97326e-08	-1.86077e-10	-0.573665
39149028	chr15:39149028:T:C	1.50391e-08	-1.76967	-3.08617e-10
39149055	chr15:39149055:A:G	3.91303e-08	-0.813428	-3.08617e-10
39149153	chr15:39149153:C:T	2.49299e-08	-1.86077e-10	-1.26426
39149661	chr15:39149661:G:A	1.58427e-08	-1.71762	-3.08617e-10
39149775	chr15:39149775:A:G	1.02359e-07	-1.86077e-10	0.148163
39149810	chr15:39149810:G:T	3.73232e-08	-1.86077e-10	-0.86071
39149835	chr15:39149835:A:G	2.11545e-08	-1.42847	-3.08617e-10
39149903	chr15:39149903:G:A	5.84022e-09	-1.6441	-1.07145
39150113	chr15:39150113:G:A	2.92538e-08	-1.86077e-10	-1.10432
39150273	chr15:39150273:G:A	1.04906e-08	-1.74147	-0.388383
39150709	chr15:39150709:T:C	2.65236e-08	-1.86077e-10	-1.20229
39150808	chr15:39150808:C:T	9.92981e-09	-1.77265	-0.412131
39150850	chr15:39150850:A:G	6.1017e-09	-1.45283	-1.21893
39150870	chr15:39150870:C:T	2.76838e-08	-1.86077e-10	-1.15948
39150937	chr15:39150937:G:A	4.00451e-09	-1.808	-1.2849
39151142	chr15:39151142:A:T	1.01577e-08	-1.78277	-0.37932
39151266	chr15:39151266:C:G	7.18472e-08	-1.86077e-10	-0.205784
39151340	chr15:39151340:C:T	7.06791e-08	-1.86077e-10	-0.222175
39151361	chr15:39151361:T:C	1.99419e-08	-1.70584	0.218344
39151362	chr15:39151362:T:A	9.65255e-08	-0.0482524	0.137735
39151522	chr15:39151522:C:CCAA	3.89071e-08	-1.86077e-10	-0.819148
39151912	chr15:39151912:T:C	1.92038e-08	-0.231273	-1.29395
39151922	chr15:39151922:C:A	5.09484e-09	-1.80718	-1.04492
39151939	chr15:39151939:T:C	3.78992e-08	-1.86077e-10	-0.845395
39152000	chr15:39152000:T:C	5.02692e-08	-1.86077e-10	-0.562933
39152390	chr15:39152390:G:A	1.8866e-08	-0.254156	-1.28881
39152478	chr15:39152478:T:G	6.03154e-09	-1.39126	-1.29206
39152619	chr15:39152619:A:G	5.71558e-09	-1.80769	-0.929436
39152653	chr15:39152653:T:C	2.49178e-08	-1.86077e-10	-1.26474
39152897	chr15:39152897:G:T	2.6935e-08	-1.86077e-10	-1.1869
39152913	chr15:39152913:T:C	1.61505e-08	-1.69838	-3.08617e-10
39153887	chr15:39153887:C:G	3.40821e-08	-1.86077e-10	-0.951553
39153926	chr15:39153926:C:T	3.84755e-08	-1.86077e-10	-0.830303
39154010	chr15:39154010:A:G	8.18589e-09	-1.54293	-0.834986
39154176	chr15:39154176:A:G	2.75716e-08	-1.86077e-10	-1.16354
39154619	chr15:39154619:C:A	9.44409e-09	-1.81492	-0.420015
39155030	chr15:39155030:C:T	1.22853e-07	-1.86077e-10	0.330665
39155328	chr15:39155328:A:G	4.68068e-09	-1.64985	-1.28703
39155979	chr15:39155979:C:T	1.47059e-08	-1.8114	0.0193235
39156033	chr15:39156033:C:G	5.49038e-09	-1.79531	-0.982013
39156087	chr15:39156087:C:T	5.53635e-08	-0.317908	-0.148496
39156118	chr15:39156118:G:T	5.02887e-09	-1.79535	-1.06978
39156486	chr15:39156486:A:C	2.62831e-08	-0.654483	-0.556914
39156802	chr15:39156802:T:C	6.4234e-09	-1.62065	-0.999727
39156930	chr15:39156930:T:C	1.62529e-08	-1.69206	-3.08617e-10
39157288	chr15:39157288:T:A	4.17465e-08	-1.26716	0.518447
39157304	chr15:39157304:C:T	1.36975e-07	-1.86077e-10	0.439475
39157602	chr15:39157602:T:C	5.11492e-08	-0.545578	-3.08617e-10
39157770	chr15:39157770:T:C	3.47221e-08	-1.86077e-10	-0.93295
39158003	chr15:39158003:A:G	3.84388e-08	-1.29351	0.462253
39158158	chr15:39158158:A:C	8.40244e-08	-1.86077e-10	-0.0492183
39158375	chr15:39158375:G:A	2.35465e-07	-1.86077e-10	0.981237
39158395	chr15:39158395:A:G	3.38524e-08	-1.86077e-10	-0.958315
39158411	chr15:39158411:G:T	6.19939e-09	-1.80133	-0.854546
39158969	chr15:39158969:G:A	4.14764e-09	-1.77237	-1.28541
39159009	chr15:39159009:A:G	9.48084e-09	-0.945182	-1.28587
39159071	chr15:39159071:G:T	4.46741e-08	-1.86077e-10	-0.68093
39159256	chr15:39159256:T:C	1.59804e-08	-1.70896	-3.08617e-10
39159463	chr15:39159463:C:A	2.62543e-08	-1.86077e-10	-1.2125
39159971	chr15:39159971:T:C	1.29008e-07	-1.86077e-10	0.379546
39160109	chr15:39160109:A:T	8.71888e-08	-0.804909	0.792659
39161126	chr15:39161126:C:G	5.48632e-08	-1.86077e-10	-0.475482
39161580	chr15:39161580:T:G	6.89137e-08	-0.24747	-3.08617e-10
39161769	chr15:39161769:G:T	6.17615e-08	-0.0529066	-0.304139
39162292	chr15:39162292:A:G	6.65066e-08	-1.86077e-10	-0.283024
39162304	chr15:39162304:T:C	3.80348e-08	-1.86077e-10	-0.841823
39162523	chr15:39162523:T:C	2.50627e-08	-1.86077e-10	-1.25895
39162659	chr15:39162659:T:C	8.16463e-09	-1.7414	-0.639114
39163141	chr15:39163141:G:A	2.86766e-08	-1.86077e-10	-1.12424
39163159	chr15:39163159:A:T	2.67405e-08	-1.86077e-10	-1.19414
39163770	chr15:39163770:A:G	2.90348e-08	-1.86077e-10	-1.11183
39164047	chr15:39164047:C:G	2.90544e-08	-1.86077e-10	-1.11115
39164265	chr15:39164265:T:C	3.14952e-08	-0.788731	-0.241759
39164301	chr15:39164301:T:A	5.1478e-08	-1.86077e-10	-0.53917
39164430	chr15:39164430:A:G	3.75967e-08	-0.958507	0.105099
39164772	chr15:39164772:A:T	4.08213e-08	-0.881244	0.110123
39164933	chr15:39164933:CTTCA:C	5.09527e-08	-1.86077e-10	-0.549428
39165335	chr15:39165335:C:T	5.05451e-08	-1.86077e-10	-0.557459
39165387	chr15:39165387:ATT:A	5.00596e-08	-1.86077e-10	-0.56711
39165424	chr15:39165424:G:A	4.89207e-08	-1.86077e-10	-0.590125
39165831	chr15:39165831:C:A	4.99252e-08	-1.86077e-10	-0.5698
39165857	chr15:39165857:G:A	2.96254e-08	-1.86077e-10	-1.09169
39165884	chr15:39165884:C:T	2.6893e-08	-1.86077e-10	-1.18846
39166049	chr15:39166049:A:G	8.65373e-08	-1.86077e-10	-0.0197492
39166091	chr15:39166091:C:A	5.05013e-09	-1.66799	-1.19292
39166145	chr15:39166145:TAGA:T	3.65361e-08	-1.86077e-10	-0.882023
39166214	chr15:39166214:A:G	2.45095e-08	-1.86077e-10	-1.28126
39166282	chr15:39166282:A:C	5.00839e-08	-1.86077e-10	-0.566625
39166443	chr15:39166443:T:C	1.48374e-07	0.519412	-3.08617e-10
39166701	chr15:39166701:G:A	2.87217e-08	-1.86077e-10	-1.12267
39166752	chr15:39166752:T:C	6.67398e-08	-1.86077e-10	-0.279523
39166773	chr15:39166773:A:G	2.41841e-08	-1.86077e-10	-1.29463
39166778	chr15:39166778:G:A	3.14322e-08	-1.86077e-10	-1.03249
39166847	chr15:39166847:G:T	4.77756e-08	-1.86077e-10	-0.61381
39166917	chr15:39166917:G:T	5.01049e-08	-1.86077e-10	-0.566207
39167154	chr15:39167154:A:G	7.52376e-09	-1.66829	-0.793974
39167157	chr15:39167157:A:G	7.7459e-09	-1.63451	-0.798654
39167444	chr15:39167444:C:T	4.36259e-08	-1.86077e-10	-0.704674
39167501	chr15:39167501:T:C	4.85583e-08	-1.86077e-10	-0.59756
39167901	chr15:39167901:A:AC	2.42933e-08	-1.86077e-10	-1.29012
39168386	chr15:39168386:C:T	6.55273e-09	-1.48309	-1.11735
39168538	chr15:39168538:A:C	2.54872e-08	-1.86077e-10	-1.24215
39168586	chr15:39168586:G:A	4.4882e-08	-1.86077e-10	-0.676288
39168761	chr15:39168761:A:G	6.59017e-08	-1.86077e-10	-0.29216
39168798	chr15:39168798:G:A	6.55587e-08	-1.86077e-10	-0.297378
39169539	chr15:39169539:T:C	4.307e-08	-1.86077e-10	-0.717498
39169839	chr15:39169839:T:C	1.20857e-08	-1.7952	-0.193105
39170035	chr15:39170035:C:T	4.49075e-08	-1.86077e-10	-0.675721
39170103	chr15:39170103:C:T	2.53851e-08	-1.86077e-10	-1.24616
39170151	chr15:39170151:A:G	2.24341e-07	-1.86077e-10	0.932841
39170173	chr15:39170173:A:G	1.19824e-07	-0.591383	0.897085
39170273	chr15:39170273:A:G	2.92766e-08	-1.86077e-10	-1.10354
39170322	chr15:39170322:T:A	3.82992e-08	-0.834897	-3.08617e-10
39170710	chr15:39170710:CCT:C	1.50098e-07	-1.86077e-10	0.530963
39170906	chr15:39170906:A:G	7.34464e-08	-1.86077e-10	-0.183769
39171113	chr15:39171113:A:G	2.85568e-08	0.164156	-1.29259
39171471	chr15:39171471:T:C	5.39465e-09	-1.57163	-1.22328
39171492	chr15:39171492:C:T	4.29222e-08	-1.86077e-10	-0.720936
39171516	chr15:39171516:A:AC	4.21491e-08	-1.86077e-10	-0.739113
39171656	chr15:39171656:C:G	3.34549e-08	-0.304515	-0.665613
39171688	chr15:39171688:G:A	3.80369e-07	-1.86077e-10	1.46082
39171771	chr15:39171771:C:T	2.71125e-08	-1.86077e-10	-1.18033
39171914	chr15:39171914:A:G	1.83828e-08	-1.56891	-3.08617e-10
39171966	chr15:39171966:A:G	1.00044e-08	-1.5818	-0.595501
39172298	chr15:39172298:T:G	8.67523e-08	-1.86077e-10	-0.0172684
39172483	chr15:39172483:T:C	5.39323e-08	-1.86077e-10	-0.492595
39172551	chr15:39172551:A:C	1.47906e-08	-1.68362	-0.102716
39172605	chr15:39172605:C:T	8.64849e-08	-1.86077e-10	-0.0203554
39173080	chr15:39173080:A:C	2.56192e-08	-1.86077e-10	-1.23698
39173143	chr15:39173143:G:T	1.37313e-07	-0.239218	0.681155
39173144	chr15:39173144:C:T	1.36657e-07	-0.236305	0.673457
39173156	chr15:39173156:T:A	2.88436e-08	-1.86077e-10	-1.11844
39173262	chr15:39173262:C:G	4.73446e-08	-1.86077e-10	-0.622871
39173397	chr15:39173397:T:C	1.5643e-07	-1.86077e-10	0.572286
39173727	chr15:39173727:G:A	2.42801e-08	-1.86077e-10	-1.29067
39173804	chr15:39173804:G:A	3.94607e-08	-0.805018	-3.08617e-10
39173907	chr15:39173907:A:G	3.94455e-08	-1.86077e-10	-0.805406
39174089	chr15:39174089:C:A	8.0982e-09	-1.20724	-1.18144
39174122	chr15:39174122:G:A	4.97622e-08	-1.86077e-10	-0.57307
39174137	chr15:39174137:C:T	7.2838e-09	-1.27444	-1.22023
39174301	chr15:39174301:T:C	2.47201e-08	-1.86077e-10	-1.27271
39174337	chr15:39174337:T:C	1.62885e-07	-1.86077e-10	0.612721
39174367	chr15:39174367:C:T	1.93261e-06	-1.86077e-10	3.0863
39174406	chr15:39174406:A:G	2.45208e-08	-1.86077e-10	-1.28081
39174596	chr15:39174596:G:A	2.42965e-08	-1.86077e-10	-1.28999
39174622	chr15:39174622:T:A	2.49142e-08	-1.86077e-10	-1.26489
39174752	chr15:39174752:C:A	2.79775e-08	-1.86077e-10	-1.14892
39174770	chr15:39174770:G:C	2.62345e-08	-1.86077e-10	-1.21325
39174893	chr15:39174893:C:T	3.92342e-08	-1.86077e-10	-0.810776
39174978	chr15:39174978:T:C	2.6257e-08	-1.86077e-10	-1.21239
39175075	chr15:39175075:A:G	2.55435e-08	-1.86077e-10	-1.23994
39175232	chr15:39175232:C:T	2.7109e-08	-1.86077e-10	-1.18046
39175270	chr15:39175270:T:C	2.56096e-08	-1.86077e-10	-1.23736
39175498	chr15:39175498:C:T	6.8669e-08	-1.86077e-10	-0.251028
39175500	chr15:39175500:A:G	4.01846e-08	-1.86077e-10	-0.78684
39175569	chr15:39175569:T:C	1.67983e-08	-0.446283	-1.21277
39175597	chr15:39175597:A:G	1.73249e-08	-0.415417	-1.21277
39175599	chr15:39175599:A:G	4.06833e-08	-1.86077e-10	-0.774508
39175719	chr15:39175719:T:A	2.44791e-08	-1.86077e-10	-1.2825
39175846	chr15:39175846:T:C	3.21854e-07	-1.86077e-10	1.29377
39176051	chr15:39176051:C:T	2.42546e-08	-1.86077e-10	-1.29172
39176104	chr15:39176104:T:C	2.42083e-08	-1.86077e-10	-1.29363
39176139	chr15:39176139:A:AT	2.41931e-08	-1.86077e-10	-1.29426
39176148	chr15:39176148:A:T	2.42896e-08	-1.86077e-10	-1.29027
39176268	chr15:39176268:T:C	3.97532e-08	-0.199688	-0.597946
39176277	chr15:39176277:C:A	2.44137e-08	-1.86077e-10	-1.28518
39176496	chr15:39176496:T:C	1.32857e-07	-1.86077e-10	0.408948
39176630	chr15:39176630:G:C	1.9936e-08	-0.448052	-1.03975
39176685	chr15:39176685:T:C	4.10872e-08	-1.86077e-10	-0.764628
39176911	chr15:39176911:T:C	2.49383e-08	-1.86077e-10	-1.26392
39177074	chr15:39177074:G:C	3.30339e-08	-1.86077e-10	-0.982791
39177613	chr15:39177613:T:A	6.78648e-08	-1.86077e-10	-0.262808
39178062	chr15:39178062:G:A	7.07609e-08	-1.86077e-10	-0.221018
39178254	chr15:39178254:T:C	5.43585e-09	-1.57566	-1.21165
39178413	chr15:39178413:G:C	3.97098e-08	-1.86077e-10	-0.798728
39178424	chr15:39178424:C:T	3.99157e-08	-1.86077e-10	-0.793554
39178507	chr15:39178507:A:G	3.60528e-08	-1.86077e-10	-0.89534
39178528	chr15:39178528:T:C	3.20566e-08	-1.01282	-3.08617e-10
39178619	chr15:39178619:G:A	8.52164e-09	-1.04491	-1.29281
39178761	chr15:39178761:A:G	2.41845e-08	-1.86077e-10	-1.29461
39178830	chr15:39178830:C:T	4.58309e-08	-1.86077e-10	-0.655367
39178984	chr15:39178984:A:G	2.45059e-08	-1.86077e-10	-1.28141
39179184	chr15:39179184:A:G	4.40084e-08	-0.695945	-3.08617e-10
39179531	chr15:39179531:T:A	2.52243e-08	-1.86077e-10	-1.25252
39179543	chr15:39179543:T:C	5.23209e-08	-1.86077e-10	-0.52293
39179798	chr15:39179798:A:C	5.19472e-08	-1.86077e-10	-0.530097
39179907	chr15:39179907:C:A	3.6534e-07	-1.86077e-10	1.4205
39179956	chr15:39179956:GA:G	1.09223e-07	0.540469	-0.327407
39180373	chr15:39180373:ATGAC:A	6.91868e-08	-1.86077e-10	-0.243515
39180429	chr15:39180429:A:G	3.60303e-08	-1.86077e-10	-0.895966
39180464	chr15:39180464:T:C	2.5252e-08	-0.17956	-1.07186
39181013	chr15:39181013:C:T	3.83992e-08	-1.86077e-10	-0.832288
39181082	chr15:39181082:C:A	6.75836e-08	-1.86077e-10	-0.26696
39181405	chr15:39181405:G:A	2.73853e-08	-1.86077e-10	-1.17032
39181627	chr15:39181627:G:A	2.84722e-08	-1.86077e-10	-1.1314
39181688	chr15:39181688:A:G	1.41234e-07	-1.86077e-10	0.470095
39182137	chr15:39182137:T:C	6.27505e-08	-1.86077e-10	-0.341158
39182406	chr15:39182406:A:G	1.11455e-08	-1.45309	-0.616193
39182491	chr15:39182491:T:C	6.39391e-09	-1.4372	-1.18778
39182928	chr15:39182928:C:G	1.18343e-07	-1.86077e-10	0.293264
39184026	chr15:39184026:G:A	3.70618e-08	-1.86077e-10	-0.867737
39184095	chr15:39184095:A:G	6.5909e-08	-1.86077e-10	-0.292051
39184203	chr15:39184203:C:T	4.06495e-08	-1.86077e-10	-0.775338
39184281	chr15:39184281:C:T	2.59728e-08	-1.86077e-10	-1.22328
39184514	chr15:39184514:A:G	2.10054e-07	-1.86077e-10	0.867038
39184674	chr15:39184674:C:T	3.59086e-08	-1.86077e-10	-0.899348
39184897	chr15:39184897:C:T	2.64825e-08	-1.86077e-10	-1.20384
39185278	chr15:39185278:T:C	2.42419e-08	-1.86077e-10	-1.29224
39185338	chr15:39185338:T:A	2.57259e-08	-1.86077e-10	-1.23283
39186208	chr15:39186208:A:G	1.95281e-07	1.49564	-0.701524
39186314	chr15:39186314:CA:C	1.46639e-08	-1.79494	-3.08617e-10
39186541	chr15:39186541:C:T	1.38314e-08	-1.78261	-0.0707703
39186667	chr15:39186667:A:C	2.93446e-08	-1.86077e-10	-1.10121
39186915	chr15:39186915:A:G	5.98128e-09	-1.78603	-0.905658
39187400	chr15:39187400:C:T	4.14745e-08	-1.86077e-10	-0.755247
39187896	chr15:39187896:C:A	4.89535e-08	-1.86077e-10	-0.589454
39187904	chr15:39187904:T:C	4.82981e-08	-1.86077e-10	-0.602934
39187942	chr15:39187942:C:T	5.19275e-08	-1.86077e-10	-0.530476
39188103	chr15:39188103:T:C	2.75923e-08	-1.86077e-10	-1.16279
39188256	chr15:39188256:G:C	5.22305e-08	-1.86077e-10	-0.524659
39188424	chr15:39188424:A:T	8.49108e-07	-1.86077e-10	2.26386
39188872	chr15:39188872:C:T	3.00887e-08	-1.86077e-10	-1.07618
39189024	chr15:39189024:A:G	2.83702e-08	-1.86077e-10	-1.13498
39189108	chr15:39189108:ATTCTT:A	6.02772e-09	-1.4869	-1.19706
39189556	chr15:39189556:G:A	2.60334e-08	-1.86077e-10	-1.22094
39189645	chr15:39189645:A:T	2.63577e-08	-1.86077e-10	-1.20856
39189749	chr15:39189749:T:C	2.28172e-07	1.67648	-0.726706
39189938	chr15:39189938:T:C	2.4577e-08	-1.86077e-10	-1.27851
39189981	chr15:39189981:T:C	2.67689e-08	-1.86077e-10	-1.19308
39190241	chr15:39190241:T:C	3.38615e-08	-1.86077e-10	-0.958046
39190250	chr15:39190250:C:A	5.31723e-09	-1.81255	-0.996822
39191234	chr15:39191234:C:A	2.84705e-08	-1.86077e-10	-1.13146
39191639	chr15:39191639:T:C	2.90661e-08	-1.86077e-10	-1.11075
39192149	chr15:39192149:T:A	7.50139e-09	-1.23753	-1.22771
39192555	chr15:39192555:G:A	2.0183e-08	-0.884554	-0.590928
39192815	chr15:39192815:T:C	1.70175e-08	-1.64608	-3.08617e-10
39193077	chr15:39193077:G:C	4.97266e-08	-1.86077e-10	-0.573785
39193544	chr15:39193544:T:C	4.96053e-09	-1.61842	-1.26039
39193781	chr15:39193781:A:G	1.57309e-08	-1.7247	-3.08617e-10
39194534	chr15:39194534:T:G	2.52276e-08	-1.86077e-10	-1.25238
39194734	chr15:39194734:A:G	2.64337e-07	1.33584	-0.23894
39194738	chr15:39194738:C:G	2.09801e-07	-1.86077e-10	0.865835
39194751	chr15:39194751:A:G	2.56539e-08	-1.86077e-10	-1.23563
39194924	chr15:39194924:G:A	9.90647e-08	-1.86077e-10	0.115448
39195496	chr15:39195496:A:G	5.5366e-09	-1.60115	-1.16779
39196016	chr15:39196016:G:A	2.41878e-08	-1.86077e-10	-1.29448
39196668	chr15:39196668:C:T	2.43133e-08	-1.86077e-10	-1.2893
39196964	chr15:39196964:G:A	3.11612e-08	-1.86077e-10	-1.04115
39197095	chr15:39197095:G:A	3.57763e-08	-1.86077e-10	-0.903041
39198355	chr15:39198355:A:G	6.41619e-09	-1.71146	-0.910042
39198436	chr15:39198436:G:A	2.79431e-08	-1.86077e-10	-1.15015
39198604	chr15:39198604:T:C	2.43695e-08	-1.86077e-10	-1.28699
39198770	chr15:39198770:A:G	3.93432e-08	-1.86077e-10	-0.808003
39199262	chr15:39199262:A:G	1.28219e-07	-1.19253	1.56595
39199271	chr15:39199271:A:G	2.88541e-08	-1.86077e-10	-1.11807
39199752	chr15:39199752:G:A	1.66946e-08	-1.66524	-3.08617e-10
39199798	chr15:39199798:T:C	2.32415e-07	1.88497	-0.916769
39199846	chr15:39199846:A:G	1.19666e-07	1.43971	-1.13532
39199898	chr15:39199898:G:C	4.14477e-08	-1.86077e-10	-0.755892
39200033	chr15:39200033:C:T	2.71368e-08	-1.86077e-10	-1.17943
39200066	chr15:39200066:T:C	8.30489e-09	-1.36482	-0.998657
39200108	chr15:39200108:A:G	2.22322e-08	-0.404952	-0.97383
39200181	chr15:39200181:T:C	3.64622e-08	-1.86077e-10	-0.884048
39200225	chr15:39200225:C:T	5.18458e-09	-1.54437	-1.29026
39200575	chr15:39200575:T:C	3.08185e-07	1.29928	-0.0489057
39200978	chr15:39200978:T:C	3.80868e-08	-1.86077e-10	-0.840457
39201118	chr15:39201118:C:T	2.99488e-08	-1.86077e-10	-1.08084
39201262	chr15:39201262:A:G	2.64159e-08	-1.20636	-3.08617e-10
39201264	chr15:39201264:C:T	5.165e-08	-0.535834	-3.08617e-10
39201327	chr15:39201327:T:C	6.46285e-09	-1.58116	-1.0331
39201453	chr15:39201453:G:A	6.11949e-09	-1.60521	-1.06363
39201536	chr15:39201536:T:A	6.12935e-09	-1.37488	-1.29235
39201666	chr15:39201666:T:C	3.13436e-08	-1.86077e-10	-1.03531
39202222	chr15:39202222:A:G	6.52627e-09	-1.49424	-1.11025
39202246	chr15:39202246:G:T	5.84181e-09	-1.4978	-1.21748
39202520	chr15:39202520:T:A	6.47661e-09	-1.44734	-1.16479
39202775	chr15:39202775:A:C	1.21117e-07	1.20916	-0.89273
39203081	chr15:39203081:G:T	2.42231e-08	-1.86077e-10	-1.29302
39203791	chr15:39203791:T:C	2.74112e-08	-1.16937	-3.08617e-10
39203973	chr15:39203973:T:C	7.6402e-09	-1.47481	-0.972093
39204009	chr15:39204009:G:A	2.50535e-08	-1.86077e-10	-1.25931
39204324	chr15:39204324:G:C	2.07914e-07	1.98779	-1.13099
39204394	chr15:39204394:C:T	1.24293e-07	-1.86077e-10	0.34232
39204479	chr15:39204479:A:G	7.06685e-08	-1.86077e-10	-0.222325
39204483	chr15:39204483:C:A	2.73598e-08	-1.86077e-10	-1.17125
39205008	chr15:39205008:T:A	2.63316e-08	-1.20956	-3.08617e-10
39205213	chr15:39205213:G:A	1.18143e-08	-1.65499	-0.35602
39205285	chr15:39205285:C:T	6.60212e-09	-1.34999	-1.24294
39206172	chr15:39206172:G:A	8.07002e-08	-1.86077e-10	-0.0895839
39206280	chr15:39206280:A:T	2.51286e-08	-1.25632	-3.08617e-10
39206346	chr15:39206346:T:C	2.50942e-08	-1.86077e-10	-1.25769
39206441	chr15:39206441:A:C	7.82462e-09	-1.37343	-1.04962
39206581	chr15:39206581:G:A	9.77798e-09	-1.26442	-0.93577
39206632	chr15:39206632:A:T	2.52235e-08	-1.86077e-10	-1.25255
39206761	chr15:39206761:C:A	2.46281e-08	-1.86077e-10	-1.27644
39206989	chr15:39206989:A:T	2.19321e-08	-0.50853	-0.883843
39207230	chr15:39207230:A:G	2.61773e-08	-1.86077e-10	-1.21543
39207332	chr15:39207332:AG:A	2.52645e-08	-1.86077e-10	-1.25093
39207548	chr15:39207548:T:C	2.56447e-08	-1.86077e-10	-1.23599
39207816	chr15:39207816:A:G	3.64452e-08	-1.86077e-10	-0.884516
39207939	chr15:39207939:T:C	3.17507e-08	-1.86077e-10	-1.02241
39208417	chr15:39208417:A:G	2.44138e-08	-1.86077e-10	-1.28517
39208420	chr15:39208420:G:A	2.46112e-08	-1.86077e-10	-1.27712
39208748	chr15:39208748:C:T	5.57215e-08	-0.459958	-3.08617e-10
39209287	chr15:39209287:G:A	2.93077e-08	-1.86077e-10	-1.10247
39209383	chr15:39209383:C:T	2.4238e-08	-1.86077e-10	-1.2924
39209456	chr15:39209456:G:A	2.49088e-08	-1.86077e-10	-1.2651
39209529	chr15:39209529:TTA:T	1.23117e-07	-1.86077e-10	0.332813
39209573	chr15:39209573:TAAC:T	2.54347e-08	-1.86077e-10	-1.24421
39209729	chr15:39209729:A:G	2.55738e-08	-1.86077e-10	-1.23876
39209846	chr15:39209846:A:G	4.68458e-08	0.400212	-1.03368
39210180	chr15:39210180:CTATACACATACA:C	5.24721e-09	-1.68998	-1.13265
39210181	chr15:39210181:TATACAC:T	3.90839e-08	-1.86077e-10	-0.814614
39210263	chr15:39210263:G:T	2.93459e-08	-1.86077e-10	-1.10117
39210369	chr15:39210369:T:C	2.79102e-08	-1.86077e-10	-1.15133
39210991	chr15:39210991:C:T	6.88192e-09	-1.33668	-1.21475
39211074	chr15:39211074:A:T	2.42653e-08	-1.86077e-10	-1.29128
39211230	chr15:39211230:C:T	6.41451e-08	-1.86077e-10	-0.319177
39211307	chr15:39211307:T:G	2.03639e-08	-0.282608	-1.18395
39211323	chr15:39211323:T:C	2.74461e-08	-1.86077e-10	-1.1681
39211944	chr15:39211944:G:A	2.08573e-08	-0.396232	-1.04639
39211992	chr15:39211992:T:TG	1.16572e-08	-1.80161	-0.222789
39212766	chr15:39212766:GA:G	8.1979e-09	-1.12092	-1.25553
39212851	chr15:39212851:T:C	2.96782e-08	-1.86077e-10	-1.08991
39213614	chr15:39213614:A:G	2.46247e-08	-0.892678	-0.383895
39213974	chr15:39213974:G:A	3.86106e-08	-1.86077e-10	-0.826797
39214159	chr15:39214159:C:A	9.06174e-09	-1.14854	-1.12772
39214206	chr15:39214206:A:AATT	2.77251e-08	-1.86077e-10	-1.15799
39214564	chr15:39214564:T:C	2.42377e-08	-1.86077e-10	-1.29242
39214587	chr15:39214587:T:C	1.56185e-08	-0.587164	-1.1447
39214845	chr15:39214845:C:T	6.46165e-09	-1.32079	-1.29365
39215249	chr15:39215249:GC:G	3.22178e-08	-0.328008	-0.679798
39215643	chr15:39215643:A:G	5.50394e-09	-1.4825	-1.29237
39215923	chr15:39215923:A:G	9.10533e-08	-1.86077e-10	0.03112
39215999	chr15:39215999:A:C	2.42909e-08	-1.86077e-10	-1.29022
39216070	chr15:39216070:A:G	8.29499e-09	-1.11278	-1.2519
39216188	chr15:39216188:T:C	2.44279e-08	-1.86077e-10	-1.2846
39216514	chr15:39216514:C:T	2.57757e-08	-1.86077e-10	-1.23089
39216544	chr15:39216544:A:G	8.68205e-09	-1.33097	-0.988102
39216621	chr15:39216621:C:T	5.92218e-08	-0.341294	-0.0577412
39216717	chr15:39216717:C:T	1.68952e-07	-1.86077e-10	0.64929
39216746	chr15:39216746:C:A	2.41882e-08	-1.86077e-10	-1.29446
39216815	chr15:39216815:G:A	2.90192e-08	-1.86077e-10	-1.11237
39216895	chr15:39216895:C:T	9.11968e-08	-1.86077e-10	0.0326949
39217181	chr15:39217181:C:G	2.41851e-08	-1.86077e-10	-1.29459
39217218	chr15:39217218:C:A	2.62302e-08	-1.86077e-10	-1.21341
39217345	chr15:39217345:T:A	2.92935e-08	-1.86077e-10	-1.10296
39217414	chr15:39217414:T:A	6.94796e-08	-1.86077e-10	-0.239292
39217449	chr15:39217449:C:A	2.46261e-08	-1.86077e-10	-1.27652
39217829	chr15:39217829:C:A	1.68997e-08	-1.65303	-3.08617e-10
39218015	chr15:39218015:A:C	5.10042e-08	-1.21088	0.662468
39218167	chr15:39218167:C:G	5.9752e-09	-1.40307	-1.28964
39218277	chr15:39218277:A:T	2.5302e-08	-1.86077e-10	-1.24944
39218573	chr15:39218573:G:A	8.074e-08	-1.86077e-10	-0.089091
39218632	chr15:39218632:G:C	2.6679e-08	-1.86077e-10	-1.19645
39218680	chr15:39218680:G:A	7.81408e-08	-1.86077e-10	-0.121813
39219333	chr15:39219333:T:C	2.49392e-08	-1.86077e-10	-1.26388
39219366	chr15:39219366:G:C	2.70477e-08	-1.86077e-10	-1.18272
39219479	chr15:39219479:A:T	7.22818e-08	-1.86077e-10	-0.199753
39219483	chr15:39219483:T:A	2.87005e-08	-1.86077e-10	-1.12341
39219486	chr15:39219486:AC:A	2.73451e-08	-1.86077e-10	-1.17179
39219490	chr15:39219490:T:A	2.80586e-08	-1.86077e-10	-1.14603
39219558	chr15:39219558:C:T	8.97424e-09	-1.71154	-0.574428
39219855	chr15:39219855:G:A	7.10276e-08	-1.86077e-10	-0.217256
39219898	chr15:39219898:T:C	4.48352e-08	-1.23054	0.553209
39220100	chr15:39220100:T:C	5.59378e-09	-1.79399	-0.964683
39220136	chr15:39220136:G:C	5.11908e-08	-1.86077e-10	-0.544766
39220262	chr15:39220262:T:C	2.5162e-08	-1.86077e-10	-1.25499
39220736	chr15:39220736:T:C	2.76845e-08	-1.86077e-10	-1.15945
39220989	chr15:39220989:C:T	7.72026e-09	-1.78974	-0.646738
39221087	chr15:39221087:C:G	5.84456e-09	-1.42679	-1.28802
39221128	chr15:39221128:G:T	4.69814e-08	-1.86077e-10	-0.630574
39221550	chr15:39221550:C:T	2.72349e-08	-1.86077e-10	-1.17583
39221610	chr15:39221610:C:T	1.80819e-07	-1.86077e-10	0.717174
39221646	chr15:39221646:A:G	5.81403e-09	-1.80596	-0.914095
39221713	chr15:39221713:G:T	1.1007e-07	-1.86077e-10	0.220788
39221743	chr15:39221743:T:G	6.18518e-08	-1.86077e-10	-0.355585
39221765	chr15:39221765:A:G	2.42858e-08	-1.86077e-10	-1.29043
39221870	chr15:39221870:G:A	2.66681e-08	-1.86077e-10	-1.19686
39222395	chr15:39222395:A:G	1.09909e-08	-0.840641	-1.24262
39222414	chr15:39222414:G:A	7.9354e-09	-1.34338	-1.06561
39222553	chr15:39222553:A:C	8.7134e-08	-1.86077e-10	-0.012878
39222793	chr15:39222793:A:G	1.00144e-08	-1.60764	-0.568661
39223052	chr15:39223052:G:A	6.00862e-09	-1.52957	-1.15756
39223191	chr15:39223191:G:T	1.5054e-07	-1.86077e-10	0.533906
39223212	chr15:39223212:G:T	4.78536e-09	-1.7372	-1.17756
39223227	chr15:39223227:C:A	3.14729e-08	-1.86077e-10	-1.0312
39223452	chr15:39223452:C:A	1.40141e-07	-1.86077e-10	0.462324
39224013	chr15:39224013:A:G	2.21632e-08	-1.38189	-3.08617e-10
39224044	chr15:39224044:C:A	2.53019e-08	-1.86077e-10	-1.24944
39224081	chr15:39224081:A:T	5.58633e-08	-1.86077e-10	-0.457417
39224367	chr15:39224367:C:A	1.22948e-07	-1.86077e-10	0.331438
39224541	chr15:39224541:G:A	4.34918e-08	-1.86077e-10	-0.707753
39224770	chr15:39224770:A:G	2.58979e-08	-1.86077e-10	-1.22616
39225050	chr15:39225050:T:A	2.72701e-08	-1.86077e-10	-1.17453
39225054	chr15:39225054:C:A	2.46463e-07	1.02689	-3.08617e-10
39225215	chr15:39225215:T:C	2.86145e-08	-1.86077e-10	-1.12641
39225627	chr15:39225627:T:G	1.76913e-07	-1.86077e-10	0.695333
39225839	chr15:39225839:C:T	2.64147e-08	-1.86077e-10	-1.2064
39225898	chr15:39225898:T:C	7.34906e-08	-1.86077e-10	-0.183167
39226043	chr15:39226043:G:A	1.51708e-08	-1.02079	-0.74017
39226123	chr15:39226123:AC:A	5.23082e-09	-1.79637	-1.02938
39226262	chr15:39226262:T:C	3.28537e-08	-1.86077e-10	-0.988262
39226328	chr15:39226328:C:A	5.71891e-09	-1.6244	-1.11214
39226362	chr15:39226362:C:T	4.22067e-07	0.478399	1.08644
39226406	chr15:39226406:C:T	4.96866e-08	-1.86077e-10	-0.574589
39226891	chr15:39226891:C:A	1.27443e-08	-1.67029	-0.264953
39227594	chr15:39227594:T:C	2.73306e-08	-1.86077e-10	-1.17232
39227665	chr15:39227665:A:G	1.04066e-08	-1.39331	-0.744569
39227724	chr15:39227724:G:A	1.66701e-07	-1.23584	1.87172
39228430	chr15:39228430:C:CA	2.48558e-08	-1.86077e-10	-1.26723
39228558	chr15:39228558:T:C	5.1791e-09	-1.55243	-1.28326
39228687	chr15:39228687:T:C	1.64876e-08	-1.21373	-0.463981
39228813	chr15:39228813:ATAAAT:A	2.42897e-08	-1.86077e-10	-1.29027
39229051	chr15:39229051:C:T	3.01964e-08	-1.0726	-3.08617e-10
39229201	chr15:39229201:A:G	5.91444e-09	-1.43162	-1.27131
39229245	chr15:39229245:G:T	2.22909e-08	-1.37614	-3.08617e-10
39229288	chr15:39229288:G:A	1.12506e-08	-1.23575	-0.824158
39229519	chr15:39229519:G:A	4.79614e-09	-1.62322	-1.28929
39229675	chr15:39229675:A:G	2.42083e-08	-1.86077e-10	-1.29363
39229835	chr15:39229835:T:C	2.94207e-08	-1.86077e-10	-1.09863
39230007	chr15:39230007:G:A	7.11287e-09	-1.34583	-1.17259
39230010	chr15:39230010:C:G	4.19509e-09	-1.75826	-1.28815
39231158	chr15:39231158:C:T	4.03912e-08	-1.86077e-10	-0.781713
39231525	chr15:39231525:A:C	2.46654e-08	-1.86077e-10	-1.27492
39232540	chr15:39232540:T:C	1.48907e-08	-1.77959	-3.08617e-10
39232668	chr15:39232668:T:C	8.77479e-09	-1.13441	-1.17403
39232946	chr15:39232946:C:G	2.42381e-08	-1.86077e-10	-1.2924
39233140	chr15:39233140:C:T	1.505e-08	-1.76895	-3.08617e-10
39233156	chr15:39233156:C:T	2.42099e-08	-1.86077e-10	-1.29356
39233279	chr15:39233279:G:A	2.43125e-08	-1.86077e-10	-1.28933
39233391	chr15:39233391:C:G	2.41842e-08	-1.86077e-10	-1.29463
39233550	chr15:39233550:AC:A	5.96089e-09	-1.71699	-0.978116
39233946	chr15:39233946:C:T	7.92471e-09	-1.77909	-0.631245
39233979	chr15:39233979:G:C	8.02587e-09	-1.5727	-0.824953
39234227	chr15:39234227:A:G	4.5372e-08	-1.86077e-10	-0.665431
39234310	chr15:39234310:A:G	3.49983e-08	-1.86077e-10	-0.925027
39234482	chr15:39234482:A:C	4.24405e-09	-1.74018	-1.29462
39234498	chr15:39234498:T:C	2.42373e-08	-1.86077e-10	-1.29243
39235332	chr15:39235332:C:T	5.42534e-09	-1.75824	-1.031
39235389	chr15:39235389:G:A	7.03435e-09	-1.79538	-0.734139
39235933	chr15:39235933:C:A	1.38511e-08	-1.81055	-0.0414097
39236112	chr15:39236112:C:T	8.22823e-09	-1.47479	-0.897966
39236113	chr15:39236113:A:G	1.2768e-08	-1.61314	-0.320242
39236451	chr15:39236451:G:A	1.04024e-08	-1.6026	-0.535686
39236672	chr15:39236672:AAATG:A	8.25007e-09	-1.59774	-0.772369
39236807	chr15:39236807:T:C	5.1142e-09	-1.5876	-1.2607
39236822	chr15:39236822:ATACTT:A	3.08967e-08	-1.86077e-10	-1.04967
39236986	chr15:39236986:C:A	3.13478e-08	-1.86077e-10	-1.03518
39237011	chr15:39237011:A:G	2.79297e-08	-1.86077e-10	-1.15064
39237084	chr15:39237084:T:C	8.2107e-09	-1.78562	-0.589264
39237103	chr15:39237103:G:C	3.74992e-08	-1.86077e-10	-0.856005
39237124	chr15:39237124:C:G	1.68121e-08	-1.65823	-3.08617e-10
39237360	chr15:39237360:G:C	3.42553e-08	-1.86077e-10	-0.946484
39237489	chr15:39237489:T:C	3.24498e-08	-1.86077e-10	-1.00063
39237840	chr15:39237840:A:C	3.30038e-08	-1.86077e-10	-0.983703
39237907	chr15:39237907:T:C	5.98775e-09	-1.52513	-1.16548
39238054	chr15:39238054:AATTTT:A	2.42879e-08	-1.86077e-10	-1.29035
39238114	chr15:39238114:AAAT:A	1.23798e-08	-0.689974	-1.27429
39238142	chr15:39238142:T:C	5.76379e-08	-1.86077e-10	-0.426145
39239112	chr15:39239112:T:C	5.89751e-09	-1.46427	-1.24153
39239328	chr15:39239328:T:C	2.47539e-08	-1.86077e-10	-1.27134
39239333	chr15:39239333:A:AT	2.47669e-08	-1.86077e-10	-1.27082
39239337	chr15:39239337:G:A	2.49625e-08	-1.86077e-10	-1.26295
39239339	chr15:39239339:AAT:A	2.4663e-08	-1.86077e-10	-1.27502
39239343	chr15:39239343:T:G	2.47552e-08	-1.86077e-10	-1.27129
39239344	chr15:39239344:T:C	2.47639e-08	-1.86077e-10	-1.27094
39239457	chr15:39239457:A:G	4.32381e-09	-1.72586	-1.29033
39239508	chr15:39239508:T:C	3.86279e-08	-1.86077e-10	-0.82635
39239636	chr15:39239636:A:G	2.42026e-08	-1.86077e-10	-1.29386
39240630	chr15:39240630:C:T	7.29201e-08	1.0995	-1.29047
39240886	chr15:39240886:C:T	1.76627e-07	1.67412	-0.980409
39241137	chr15:39241137:G:A	1.28628e-07	1.3129	-0.936302
39241139	chr15:39241139:A:G	3.29854e-08	-0.030537	-0.953723
39241367	chr15:39241367:CATA:C	3.50041e-08	-1.86077e-10	-0.924859
39241585	chr15:39241585:T:G	6.6559e-09	-1.44054	-1.14428
39241687	chr15:39241687:A:C	2.46201e-08	-1.86077e-10	-1.27676
39241740	chr15:39241740:TTTTTA:T	2.42068e-08	-1.86077e-10	-1.29369
39242225	chr15:39242225:T:C	3.06165e-08	-1.86077e-10	-1.05879
39242266	chr15:39242266:A:T	2.51518e-08	-1.86077e-10	-1.2554
39242753	chr15:39242753:G:A	2.43936e-08	-1.86077e-10	-1.286
39242921	chr15:39242921:G:C	2.43582e-08	-1.86077e-10	-1.28746
39243175	chr15:39243175:G:A	5.58863e-09	-1.47471	-1.28489
39243362	chr15:39243362:G:A	2.72524e-08	-1.86077e-10	-1.17518
39243586	chr15:39243586:T:C	8.24571e-09	-1.10072	-1.26991
39243699	chr15:39243699:A:G	1.57133e-08	-0.651607	-1.07421
39243729	chr15:39243729:T:C	4.64735e-09	-1.75311	-1.19091
39244181	chr15:39244181:G:A	6.26724e-08	-1.86077e-10	-0.342404
39244989	chr15:39244989:T:C	2.61434e-08	-1.86077e-10	-1.21673
39245110	chr15:39245110:CTT:C	5.75408e-08	0.857717	-1.28555
39245156	chr15:39245156:C:T	1.61021e-08	-1.70138	-3.08617e-10
39245346	chr15:39245346:A:T	2.41872e-08	-1.86077e-10	-1.2945
39245389	chr15:39245389:C:T	2.53393e-08	-1.86077e-10	-1.24797
39245436	chr15:39245436:A:C	2.42057e-08	-1.86077e-10	-1.29374
39245461	chr15:39245461:C:CCT	2.50495e-08	-1.86077e-10	-1.25947
39245672	chr15:39245672:C:T	1.06785e-08	-0.935236	-1.17686
39245675	chr15:39245675:C:T	2.41847e-08	-1.86077e-10	-1.29461
39246106	chr15:39246106:T:G	3.01376e-08	-1.86077e-10	-1.07455
39246403	chr15:39246403:T:C	2.77911e-08	-1.86077e-10	-1.15561
39246423	chr15:39246423:A:G	3.73718e-08	-1.27597	0.416563
39246439	chr15:39246439:T:C	2.42048e-08	-1.86077e-10	-1.29377
39246680	chr15:39246680:C:T	6.90992e-09	-1.25756	-1.2898
39246741	chr15:39246741:A:C	6.75623e-09	-1.36382	-1.20604
39246933	chr15:39246933:T:C	2.99216e-08	-1.86077e-10	-1.08175
39247160	chr15:39247160:G:T	2.52604e-08	-1.86077e-10	-1.25109
39247178	chr15:39247178:A:G	3.03596e-08	-1.86077e-10	-1.06721
39247420	chr15:39247420:T:C	1.25444e-08	-0.666397	-1.28465
39247425	chr15:39247425:A:G	4.35371e-08	-1.86077e-10	-0.706712
39247600	chr15:39247600:T:C	3.3859e-08	-0.950182	-0.00793899
39247650	chr15:39247650:T:A	1.15259e-07	1.43336	-1.1665
39248102	chr15:39248102:C:T	2.50336e-08	-1.86077e-10	-1.26011
39248231	chr15:39248231:CCTT:C	1.73008e-08	-1.57076	-0.0588103
39248322	chr15:39248322:T:C	6.25561e-08	-1.86077e-10	-0.344261
39248377	chr15:39248377:A:G	5.50749e-09	-1.77532	-0.9989
39249084	chr15:39249084:A:G	3.26022e-08	-1.86077e-10	-0.995946
39249189	chr15:39249189:A:T	4.36307e-09	-1.78268	-1.22446
39249254	chr15:39249254:T:C	1.16731e-07	1.3872	-1.10764
39249331	chr15:39249331:C:T	7.24898e-09	-1.45358	-1.04588
39249419	chr15:39249419:A:G	2.68929e-08	-1.86077e-10	-1.18846
39249430	chr15:39249430:G:C	4.65822e-08	-0.639106	-3.08617e-10
39250064	chr15:39250064:C:T	2.10068e-08	-0.449143	-0.986336
39250065	chr15:39250065:G:A	2.74558e-08	-1.86077e-10	-1.16775
39250174	chr15:39250174:C:T	6.96413e-09	-1.45385	-1.0857
39250321	chr15:39250321:G:A	4.02417e-08	0.0552504	-0.840673
39250718	chr15:39250718:C:T	2.66863e-07	2.23977	-1.13336
39250751	chr15:39250751:C:T	1.44399e-08	-1.81033	-3.08617e-10
39250761	chr15:39250761:T:C	2.4666e-08	-1.86077e-10	-1.2749
39250919	chr15:39250919:C:G	2.45515e-08	-1.86077e-10	-1.27955
39250988	chr15:39250988:C:G	3.15697e-08	-1.86077e-10	-1.02813
39251138	chr15:39251138:T:C	4.78465e-08	-1.86077e-10	-0.612327
39251231	chr15:39251231:G:A	3.00424e-08	-1.86077e-10	-1.07772
39251745	chr15:39251745:T:C	8.63121e-09	-1.03296	-1.29198
39251852	chr15:39251852:A:C	4.63658e-08	-1.86077e-10	-0.643762
39251928	chr15:39251928:C:G	1.9758e-08	-0.244608	-1.25216
39252043	chr15:39252043:T:TA	4.3032e-08	-1.86077e-10	-0.71838
39252311	chr15:39252311:C:T	1.43378e-08	-0.665248	-1.15217
39252947	chr15:39252947:C:T	1.88892e-08	-0.549412	-0.992325
39253067	chr15:39253067:G:A	4.13246e-09	-1.78627	-1.27518
39253081	chr15:39253081:G:A	1.36933e-08	-0.581656	-1.28176
39253256	chr15:39253256:C:T	1.36222e-08	-0.694357	-1.17427
39253280	chr15:39253280:A:G	1.43612e-08	-0.645776	-1.17002
39253358	chr15:39253358:T:C	4.17831e-08	-1.86077e-10	-0.747833
39253699	chr15:39253699:C:T	5.05242e-08	-1.86077e-10	-0.557873
39253848	chr15:39253848:A:C	1.07379e-07	-1.86077e-10	0.19604
39254132	chr15:39254132:G:A	3.55592e-08	-1.86077e-10	-0.909127
39254706	chr15:39254706:ATAAT:A	3.63091e-08	-1.86077e-10	-0.888257
39254732	chr15:39254732:T:G	3.82749e-08	-1.86077e-10	-0.83553
39255171	chr15:39255171:A:G	1.64602e-08	-0.903811	-0.775568
39255325	chr15:39255325:A:C	2.4349e-06	3.80254	-0.485209
39255457	chr15:39255457:A:G	1.6432e-08	-0.945401	-0.735693
39255669	chr15:39255669:C:G	5.89541e-08	-1.86077e-10	-0.403566
39255785	chr15:39255785:G:T	3.55592e-08	-1.86077e-10	-0.909127
39256107	chr15:39256107:C:T	2.54195e-08	-1.86077e-10	-1.24481
39256126	chr15:39256126:A:G	1.93483e-08	-0.973885	-0.543835
39256542	chr15:39256542:G:C	6.30496e-09	-1.36633	-1.27266
39256834	chr15:39256834:C:A	3.34601e-08	-1.86077e-10	-0.969972
39257373	chr15:39257373:G:A	1.92068e-08	-0.850937	-0.674125
39257540	chr15:39257540:A:G	4.374e-08	-1.86077e-10	-0.702062
39257985	chr15:39257985:C:A	2.65139e-08	-1.86077e-10	-1.20266
39258023	chr15:39258023:A:G	2.44066e-08	-1.86077e-10	-1.28547
39258188	chr15:39258188:C:T	6.34903e-07	1.97315	-3.08617e-10
39258245	chr15:39258245:T:C	2.4185e-08	-1.86077e-10	-1.29459
39258356	chr15:39258356:C:A	1.08693e-07	1.12128	-0.913079
39258564	chr15:39258564:T:C	5.23489e-08	-1.86077e-10	-0.522393
39258728	chr15:39258728:C:T	2.21501e-08	-1.38248	-3.08617e-10
39258861	chr15:39258861:C:G	2.70006e-08	-1.86077e-10	-1.18446
39259037	chr15:39259037:T:G	4.07226e-09	-1.78183	-1.29429
39259044	chr15:39259044:A:G	1.6344e-08	-0.5634	-1.12307
39259248	chr15:39259248:T:G	3.75884e-08	-1.86077e-10	-0.853629
39259282	chr15:39259282:A:G	4.96919e-08	-1.86077e-10	-0.574484
39259913	chr15:39259913:T:C	2.59913e-08	-1.86077e-10	-1.22256
39260187	chr15:39260187:T:C	1.09968e-07	0.219864	-3.08617e-10
39260281	chr15:39260281:T:C	2.77437e-08	-1.86077e-10	-1.15732
39260300	chr15:39260300:A:G	2.4883e-08	-1.86077e-10	-1.26614
39260966	chr15:39260966:G:A	1.2131e-06	2.62061	-3.08617e-10
39261425	chr15:39261425:T:C	2.42925e-08	-1.86077e-10	-1.29016
39261775	chr15:39261775:T:C	1.76109e-08	-1.61181	-3.08617e-10
39261896	chr15:39261896:C:T	2.31701e-08	-0.702607	-0.634856
39261957	chr15:39261957:G:A	2.85405e-08	-1.86077e-10	-1.129
39262175	chr15:39262175:C:A	4.649e-08	-1.86077e-10	-0.641087
39262210	chr15:39262210:G:C	2.65265e-08	-1.86077e-10	-1.20218
39262413	chr15:39262413:A:G	5.90931e-08	-0.476605	0.0753933
39262417	chr15:39262417:G:A	1.44581e-08	-1.80907	-3.08617e-10
39262757	chr15:39262757:A:G	3.13296e-08	-1.86077e-10	-1.03576
39262951	chr15:39262951:T:C	2.47229e-08	-1.86077e-10	-1.27259
39262981	chr15:39262981:A:G	1.98245e-06	3.75645	-0.644683
39263072	chr15:39263072:A:G	2.42101e-08	-1.86077e-10	-1.29355
39263462	chr15:39263462:T:C	6.88167e-09	-1.28172	-1.26975
39263557	chr15:39263557:A:G	4.52442e-08	-1.86077e-10	-0.66825
39263792	chr15:39263792:G:T	6.56934e-08	-0.295327	-3.08617e-10
39263822	chr15:39263822:T:G	2.43596e-08	-1.86077e-10	-1.2874
39263948	chr15:39263948:CACAT:C	4.23844e-08	-1.86077e-10	-0.733544
39263950	chr15:39263950:CAT:C	7.74931e-06	4.47503	-3.08617e-10
39264128	chr15:39264128:A:G	1.61771e-08	-0.500918	-1.19581
39264234	chr15:39264234:G:A	3.71584e-08	-0.529195	-0.335939
39264439	chr15:39264439:C:T	2.49528e-08	-1.86077e-10	-1.26334
39264536	chr15:39264536:C:T	2.44378e-08	-1.86077e-10	-1.28419
39265119	chr15:39265119:C:A	6.48047e-08	-1.86077e-10	-0.308947
39265459	chr15:39265459:G:A	7.3462e-08	-1.86077e-10	-0.183556
39266181	chr15:39266181:C:T	3.03942e-08	-1.86077e-10	-1.06607
39266182	chr15:39266182:G:A	2.47891e-08	-1.86077e-10	-1.26992
39266229	chr15:39266229:A:C	1.50639e-08	-1.49009	-0.277934
39266293	chr15:39266293:A:G	2.4223e-08	-1.86077e-10	-1.29302
39266425	chr15:39266425:A:G	2.8992e-08	-1.86077e-10	-1.1133
39266665	chr15:39266665:CAT:C	4.89337e-09	-1.63967	-1.25278
39266827	chr15:39266827:ACAC:A	2.64382e-08	-1.86077e-10	-1.20551
39266864	chr15:39266864:A:G	4.92424e-09	-1.62881	-1.25734
39267051	chr15:39267051:T:C	3.17462e-08	-1.86077e-10	-1.02255
39267188	chr15:39267188:T:C	4.90265e-09	-1.64104	-1.24951
39267238	chr15:39267238:A:G	4.07354e-08	0.261203	-1.03443
39267410	chr15:39267410:G:T	1.19764e-08	-1.58206	-0.415326
39267739	chr15:39267739:A:G	2.4201e-08	-1.86077e-10	-1.29393
39267914	chr15:39267914:T:A	1.54516e-08	-1.61201	-0.130605
39268027	chr15:39268027:A:G	1.18675e-08	-1.75673	-0.249794
39268170	chr15:39268170:T:C	6.37666e-09	-1.67084	-0.956844
39268196	chr15:39268196:G:T	3.14672e-08	-1.86077e-10	-1.03138
39268399	chr15:39268399:G:A	2.44679e-08	-1.86077e-10	-1.28296
39268669	chr15:39268669:A:G	2.91134e-08	-1.86077e-10	-1.10913
39268761	chr15:39268761:ATT:A	2.83501e-08	-1.86077e-10	-1.1357
39268803	chr15:39268803:G:A	4.62406e-09	-1.66577	-1.28329
39268989	chr15:39268989:T:C	4.83551e-08	-1.86077e-10	-0.601753
39269002	chr15:39269002:C:T	4.55672e-09	-1.67363	-1.29009
39269180	chr15:39269180:T:C	5.73243e-09	-1.49478	-1.23941
39269520	chr15:39269520:G:A	1.46858e-08	-1.79344	-3.08617e-10
39270297	chr15:39270297:G:A	1.69353e-08	-1.51196	-0.138967
39270301	chr15:39270301:T:C	6.79067e-09	-1.30118	-1.2636
39270752	chr15:39270752:T:C	1.47555e-08	-1.78871	-3.08617e-10
39270771	chr15:39270771:G:T	1.08806e-08	-1.15172	-0.941616
39270953	chr15:39270953:T:C	2.52803e-08	-1.86077e-10	-1.2503
39271156	chr15:39271156:T:C	1.02617e-08	-1.55259	-0.599318
39271347	chr15:39271347:G:A	2.44197e-08	-1.86077e-10	-1.28494
39272092	chr15:39272092:G:A	4.3122e-07	2.8807	-1.29441
39272093	chr15:39272093:C:T	9.40171e-08	0.8737	-0.810549
39272354	chr15:39272354:T:C	4.55353e-09	-1.72531	-1.23911
39272401	chr15:39272401:A:C	4.47676e-09	-1.74473	-1.23669
39272501	chr15:39272501:A:G	4.33707e-09	-1.80184	-1.21129
39272508	chr15:39272508:CATCTAGTT:C	4.48468e-09	-1.78203	-1.19762
39272566	chr15:39272566:G:A	1.28185e-07	1.4772	-1.10405
39272693	chr15:39272693:G:C	3.53211e-08	-1.86077e-10	-0.915843
39272862	chr15:39272862:T:A	4.80741e-08	-1.86077e-10	-0.607581
39273765	chr15:39273765:G:A	2.42327e-08	-1.86077e-10	-1.29262
39273832	chr15:39273832:A:T	2.41915e-08	-1.86077e-10	-1.29432
39274320	chr15:39274320:T:C	2.45345e-08	-1.86077e-10	-1.28024
39274481	chr15:39274481:A:G	2.44532e-08	-1.86077e-10	-1.28356
39275104	chr15:39275104:A:C	5.9138e-09	-1.61016	-1.09288
39275209	chr15:39275209:T:TA	5.61404e-08	0.507643	-0.960112
39275557	chr15:39275557:C:T	2.44725e-08	-1.86077e-10	-1.28277
39276053	chr15:39276053:G:A	5.05058e-08	-0.558236	-3.08617e-10
39276180	chr15:39276180:T:C	1.0462e-08	-1.06429	-1.06828
39276313	chr15:39276313:A:G	3.24598e-08	-1.86077e-10	-1.00032
39276486	chr15:39276486:A:G	2.5998e-08	-1.86077e-10	-1.22231
39276783	chr15:39276783:G:A	3.86918e-08	-1.86077e-10	-0.824698
39276984	chr15:39276984:A:G	2.54906e-08	-1.86077e-10	-1.24201
39277016	chr15:39277016:G:A	3.79818e-08	-1.86077e-10	-0.843217
39277049	chr15:39277049:C:T	2.59452e-08	-1.22434	-3.08617e-10
39277134	chr15:39277134:A:C	1.51545e-08	-1.76203	-3.08617e-10
39277179	chr15:39277179:G:T	1.03956e-07	0.877571	-0.713932
39277850	chr15:39277850:C:T	2.74175e-08	-1.05639	-0.112754
39278028	chr15:39278028:A:G	1.01303e-07	1.04079	-0.902998
39278043	chr15:39278043:C:T	8.14455e-09	-1.52563	-0.857343
39278538	chr15:39278538:T:C	1.686e-08	-0.4935	-1.16188
39278548	chr15:39278548:G:A	1.56867e-08	-1.72751	-3.08617e-10
39278675	chr15:39278675:C:T	2.42943e-08	-1.86077e-10	-1.29008
39278738	chr15:39278738:A:G	3.15231e-08	-1.19041	0.1608
39279019	chr15:39279019:G:A	3.54062e-08	-0.107749	-0.805689
39279033	chr15:39279033:G:A	2.29149e-08	-1.34854	-3.08617e-10
39279092	chr15:39279092:G:A	4.34165e-08	0.0160048	-0.72549
39279122	chr15:39279122:T:C	8.4828e-09	-1.48252	-0.85976
39279155	chr15:39279155:G:A	3.36976e-08	-1.86077e-10	-0.962899
39279945	chr15:39279945:A:G	1.22705e-08	-1.37909	-0.594035
39280152	chr15:39280152:A:G	1.68354e-08	-1.65684	-3.08617e-10
39281106	chr15:39281106:T:C	7.62681e-08	0.978169	-1.12424
39281278	chr15:39281278:G:A	2.58145e-08	-1.86077e-10	-1.22939
39281334	chr15:39281334:A:G	1.2946e-08	-0.768867	-1.15067
39281485	chr15:39281485:A:G	9.69542e-09	-1.42525	-0.783418
39282001	chr15:39282001:T:C	2.61697e-08	-1.86077e-10	-1.21572
39282079	chr15:39282079:T:G	2.64167e-08	-1.86077e-10	-1.20633
39282713	chr15:39282713:A:C	9.68281e-08	1.17785	-1.08524
39282832	chr15:39282832:G:A	3.39618e-08	-1.86077e-10	-0.95509
39282965	chr15:39282965:C:T	1.12968e-07	1.10569	-0.85891
39283018	chr15:39283018:G:A	5.78688e-08	0.011198	-0.433345
39283193	chr15:39283193:C:T	1.24056e-07	1.10483	-0.764415
39284043	chr15:39284043:A:C	2.44619e-08	-1.86077e-10	-1.28321
39284359	chr15:39284359:A:C	1.21248e-08	-0.73469	-1.25038
39284504	chr15:39284504:T:C	6.59442e-08	-0.291516	-3.08617e-10
39284589	chr15:39284589:G:A	2.4353e-08	-1.86077e-10	-1.28767
39284899	chr15:39284899:C:T	1.46642e-08	-1.79492	-3.08617e-10
39284959	chr15:39284959:A:T	2.47806e-08	-1.86077e-10	-1.27026
39285146	chr15:39285146:T:C	1.5283e-08	-0.890685	-0.8629
39285340	chr15:39285340:T:C	4.12917e-08	-1.86077e-10	-0.759664
39285562	chr15:39285562:T:C	3.85869e-08	-1.86077e-10	-0.827411
39285724	chr15:39285724:A:C	1.52508e-08	-1.7557	-3.08617e-10
39286330	chr15:39286330:T:C	7.37782e-09	-1.63081	-0.85104
39286434	chr15:39286434:T:C	6.78716e-09	-1.36536	-1.19994
39286697	chr15:39286697:C:T	1.51299e-08	-1.76365	-3.08617e-10
39287229	chr15:39287229:C:T	4.47132e-06	4.63743	-0.712315
39287492	chr15:39287492:G:A	4.95467e-08	-1.86077e-10	-0.57741
39288063	chr15:39288063:A:G	2.23491e-08	-0.353279	-1.02026
39288194	chr15:39288194:G:A	1.51191e-08	-1.76437	-3.08617e-10
39288545	chr15:39288545:A:G	2.39762e-08	-0.322299	-0.980966
39288866	chr15:39288866:G:A	3.4209e-08	-1.86077e-10	-0.947836
39288900	chr15:39288900:G:A	3.37518e-08	-1.86077e-10	-0.961293
39289070	chr15:39289070:C:T	2.27805e-08	-0.376958	-0.977464
39289305	chr15:39289305:T:G	2.41953e-08	-1.86077e-10	-1.29417
39290183	chr15:39290183:T:C	1.7579e-08	-0.424632	-1.18899
39290526	chr15:39290526:C:A	1.32535e-07	-1.86077e-10	0.406521
39290569	chr15:39290569:G:C	1.1394e-07	1.2275	-0.972156
39291212	chr15:39291212:C:G	2.43117e-08	-1.86077e-10	-1.28937
39291830	chr15:39291830:T:G	1.60126e-08	-0.491289	-1.21566
39291922	chr15:39291922:T:C	1.96506e-08	-0.337349	-1.16487
39291958	chr15:39291958:C:G	3.22057e-08	-0.411971	-0.59621
39292114	chr15:39292114:T:C	2.80185e-08	-1.86077e-10	-1.14746
39292546	chr15:39292546:T:C	1.10982e-08	-0.912195	-1.16134
39292716	chr15:39292716:G:A	4.09832e-08	-1.86077e-10	-0.767163
39292823	chr15:39292823:T:C	1.32821e-08	-0.862611	-1.0313
39293176	chr15:39293176:T:C	5.82538e-09	-1.55619	-1.16191
39293182	chr15:39293182:A:G	1.53742e-08	-1.74763	-3.08617e-10
39293334	chr15:39293334:T:C	1.03199e-07	-0.414114	0.570453
39293488	chr15:39293488:T:G	1.54086e-08	-1.7454	-3.08617e-10
39293646	chr15:39293646:C:T	8.15512e-08	-0.605368	0.526273
39293664	chr15:39293664:G:A	3.70298e-08	-0.254761	-0.613841
39293692	chr15:39293692:C:T	5.16449e-08	-0.825762	0.289829
39293951	chr15:39293951:T:C	1.54193e-08	-1.74471	-3.08617e-10
39294153	chr15:39294153:C:T	1.54949e-08	-1.73981	-3.08617e-10
39294337	chr15:39294337:T:A	2.63905e-08	-1.86077e-10	-1.20732
39294493	chr15:39294493:C:T	5.35402e-09	-1.64465	-1.15782
39294804	chr15:39294804:T:G	1.1315e-07	-0.187186	0.435579
39294906	chr15:39294906:T:C	2.43297e-08	-1.86077e-10	-1.28863
39294920	chr15:39294920:C:G	7.23584e-08	-0.662266	0.463573
39295092	chr15:39295092:G:C	1.43882e-08	-1.81392	-3.08617e-10
39295206	chr15:39295206:T:C	5.03071e-08	-0.746485	0.184308
39295287	chr15:39295287:T:G	2.42166e-08	-1.86077e-10	-1.29329
39295578	chr15:39295578:G:A	3.34872e-08	-1.86077e-10	-0.969162
39295584	chr15:39295584:G:A	4.2279e-08	-1.86077e-10	-0.736035
39295710	chr15:39295710:C:T	4.82882e-08	-0.737597	0.134458
39295787	chr15:39295787:G:A	2.64371e-08	-1.86077e-10	-1.20556
39295847	chr15:39295847:A:G	2.70272e-08	-1.86077e-10	-1.18348
39295989	chr15:39295989:G:A	2.01744e-07	-1.86077e-10	0.826674
39296116	chr15:39296116:A:G	1.53533e-08	-1.749	-3.08617e-10
39296216	chr15:39296216:C:T	2.43421e-08	-0.247169	-1.04095
39296306	chr15:39296306:C:T	6.27006e-09	-1.45413	-1.19041
39296353	chr15:39296353:C:T	3.23755e-08	-1.86077e-10	-1.00292
39296408	chr15:39296408:G:C	2.15855e-08	-0.301128	-1.10718
39296633	chr15:39296633:A:G	2.50618e-07	2.04122	-0.997616
39296763	chr15:39296763:T:G	6.59763e-09	-1.42204	-1.17158
39296771	chr15:39296771:G:C	1.54544e-08	-1.74243	-3.08617e-10
39296889	chr15:39296889:C:G	2.43702e-08	-1.86077e-10	-1.28696
39296925	chr15:39296925:T:C	6.48211e-09	-1.4329	-1.17838
39296994	chr15:39296994:G:A	1.59382e-08	-1.71161	-3.08617e-10
39297045	chr15:39297045:A:G	2.89864e-07	2.25175	-1.06266
39297068	chr15:39297068:G:A	2.42218e-08	-1.86077e-10	-1.29307
39297079	chr15:39297079:T:C	6.48118e-09	-1.44122	-1.1702
39297186	chr15:39297186:C:G	6.4145e-08	-0.0787952	-0.240384
39297532	chr15:39297532:A:C	1.74513e-08	-0.327726	-1.29319
39297537	chr15:39297537:G:A	5.49849e-09	-1.55826	-1.21759
39297847	chr15:39297847:A:G	2.2197e-08	-0.166075	-1.21429
39297856	chr15:39297856:A:G	1.43733e-07	1.40737	-0.919737
39298110	chr15:39298110:AATATC:A	3.23638e-08	-1.86077e-10	-1.00328
39298299	chr15:39298299:C:T	1.44011e-08	-1.81302	-3.08617e-10
39298350	chr15:39298350:A:C	2.84857e-08	-1.86077e-10	-1.13092
39298489	chr15:39298489:G:A	2.81386e-08	-1.86077e-10	-1.14318
39298559	chr15:39298559:C:T	3.34591e-08	-1.86077e-10	-0.970001
39298868	chr15:39298868:C:A	2.44898e-08	-1.86077e-10	-1.28207
39298947	chr15:39298947:T:C	5.08481e-09	-1.63843	-1.21563
39299143	chr15:39299143:A:G	5.38929e-09	-1.58954	-1.20637
39299296	chr15:39299296:G:T	6.08273e-09	-1.46809	-1.20678
39299409	chr15:39299409:C:A	2.46036e-08	-1.86077e-10	-1.27743
39299664	chr15:39299664:A:G	2.41951e-08	-1.86077e-10	-1.29417
39299756	chr15:39299756:G:A	5.61678e-09	-1.54777	-1.2068
39299801	chr15:39299801:G:C	5.64489e-09	-1.5428	-1.20678
39299954	chr15:39299954:G:A	5.60094e-09	-1.54952	-1.20787
39300257	chr15:39300257:A:G	2.47553e-08	-1.86077e-10	-1.27129
39300353	chr15:39300353:C:T	5.54229e-09	-1.55652	-1.21139
39300454	chr15:39300454:C:T	4.10624e-08	-0.765231	-3.08617e-10
39300494	chr15:39300494:G:A	5.66754e-09	-1.54006	-1.20551
39300538	chr15:39300538:T:C	4.60634e-09	-1.68682	-1.26607
39300877	chr15:39300877:A:T	2.49056e-08	-0.541498	-0.723735
39300905	chr15:39300905:T:C	8.42559e-09	-1.66471	-0.68434
39300958	chr15:39300958:A:G	4.82859e-08	0.359469	-0.962655
39301236	chr15:39301236:G:T	5.16156e-09	-1.64387	-1.19521
39301961	chr15:39301961:G:C	7.04241e-08	-0.950744	0.724954
39302022	chr15:39302022:C:T	3.94951e-08	-1.86077e-10	-0.804149
39302046	chr15:39302046:T:A	1.65704e-08	-0.737767	-0.934939
39302271	chr15:39302271:T:C	5.54745e-08	-1.86077e-10	-0.464401
39302364	chr15:39302364:T:A	9.05383e-08	-1.86077e-10	0.025448
39302480	chr15:39302480:T:C	1.67606e-08	-0.768868	-0.892427
39302579	chr15:39302579:G:T	3.95432e-08	-1.86077e-10	-0.802931
39302865	chr15:39302865:A:G	2.78946e-08	-1.86077e-10	-1.15189
39303025	chr15:39303025:C:T	2.79473e-08	-1.86077e-10	-1.15
39303080	chr15:39303080:C:T	5.39357e-08	0.0928255	-0.585358
39303139	chr15:39303139:A:G	3.12401e-08	0.132367	-1.17099
39303146	chr15:39303146:A:G	2.28372e-08	-0.120785	-1.23115
39303376	chr15:39303376:T:C	1.49157e-08	-1.10501	-0.672898
39303483	chr15:39303483:G:A	1.47939e-08	-1.04668	-0.739432
39303871	chr15:39303871:A:G	7.81883e-09	-1.68271	-0.741082
39303968	chr15:39303968:G:A	2.49691e-08	-1.86077e-10	-1.26269
39304121	chr15:39304121:CT:C	3.06349e-08	-1.05819	-3.08617e-10
39304179	chr15:39304179:G:A	2.43143e-08	-1.86077e-10	-1.28926
39304373	chr15:39304373:C:T	1.51308e-08	-1.76359	-3.08617e-10
39304505	chr15:39304505:T:G	2.4853e-08	-1.86077e-10	-1.26735
39304532	chr15:39304532:A:G	5.28913e-08	-1.86077e-10	-0.512086
39304689	chr15:39304689:T:A	2.4968e-08	-1.86077e-10	-1.26273
39304813	chr15:39304813:C:G	3.32423e-08	-1.22316	0.246654
39304982	chr15:39304982:C:T	8.36779e-08	-1.86077e-10	-0.0533504
39305092	chr15:39305092:C:T	9.69074e-09	-0.980576	-1.22858
39305244	chr15:39305244:A:G	2.51512e-08	-1.86077e-10	-1.25542
39305259	chr15:39305259:T:G	2.68817e-08	-1.86077e-10	-1.18888
39305260	chr15:39305260:T:G	4.46981e-09	-1.68975	-1.29323
39305326	chr15:39305326:C:A	3.11532e-08	-1.86077e-10	-1.04141
39305376	chr15:39305376:A:G	1.44001e-08	-1.81309	-3.08617e-10
39305425	chr15:39305425:T:G	2.42408e-08	-1.86077e-10	-1.29229
39305815	chr15:39305815:A:G	0.000164025	8.5443	-1.01685
39305910	chr15:39305910:A:T	9.06141e-09	-1.00876	-1.26754
39306191	chr15:39306191:C:A	1.09284e-08	-0.860548	-1.22841
39306203	chr15:39306203:A:G	2.43085e-08	-1.86077e-10	-1.2895
39306328	chr15:39306328:G:A	3.13571e-08	-1.28263	0.247748
39306395	chr15:39306395:T:C	8.51243e-09	-1.05859	-1.28021
39306471	chr15:39306471:C:T	7.33903e-09	-1.19363	-1.29348
39306764	chr15:39306764:A:G	8.89978e-09	-1.00907	-1.28523
39306816	chr15:39306816:C:T	7.71307e-07	3.17618	-1.00842
39307118	chr15:39307118:C:T	8.54605e-09	-1.04214	-1.29272
39307617	chr15:39307617:C:T	1.00504e-06	3.39516	-0.962706
39307677	chr15:39307677:G:A	1.52604e-08	-1.75507	-3.08617e-10
39307709	chr15:39307709:C:T	2.76173e-08	-1.86077e-10	-1.16188
39307835	chr15:39307835:T:C	3.00497e-08	-1.86077e-10	-1.07747
39308090	chr15:39308090:C:T	6.14634e-09	-1.7619	-0.902573
39308185	chr15:39308185:C:G	1.55316e-08	-1.73745	-3.08617e-10
39308290	chr15:39308290:G:A	2.43329e-08	-1.86077e-10	-1.28849
39308340	chr15:39308340:G:A	2.87881e-08	-1.86077e-10	-1.12036
39308371	chr15:39308371:T:C	1.73276e-08	-1.62802	-3.08617e-10
39308804	chr15:39308804:T:C	1.64098e-07	-1.86077e-10	0.620138
39308845	chr15:39308845:A:C	2.4197e-08	-1.86077e-10	-1.29409
39308939	chr15:39308939:A:G	2.77661e-08	-1.86077e-10	-1.15651
39309176	chr15:39309176:T:A	2.77841e-08	-1.86077e-10	-1.15586
39309312	chr15:39309312:G:C	9.87438e-09	-0.911854	-1.27853
39309371	chr15:39309371:C:T	3.11331e-08	-1.86077e-10	-1.04205
39309393	chr15:39309393:A:G	2.62312e-08	-1.86077e-10	-1.21338
39309479	chr15:39309479:G:T	2.87481e-08	-1.86077e-10	-1.12175
39309545	chr15:39309545:G:A	2.73581e-08	-1.86077e-10	-1.17131
39309620	chr15:39309620:A:G	2.70498e-08	-1.86077e-10	-1.18265
39309677	chr15:39309677:CCTT:C	6.90875e-09	-1.78585	-0.761683
39309719	chr15:39309719:T:A	2.44315e-08	-1.86077e-10	-1.28445
39310179	chr15:39310179:A:G	1.34641e-06	3.67717	-0.952296
39311170	chr15:39311170:G:A	5.45689e-08	-0.480861	-3.08617e-10
39311936	chr15:39311936:G:A	1.56475e-08	-1.73001	-3.08617e-10
39312066	chr15:39312066:C:T	2.43468e-08	-1.86077e-10	-1.28793
39312091	chr15:39312091:C:T	2.38767e-06	4.12642	-0.828678
39312190	chr15:39312190:C:T	1.45733e-08	-1.80113	-3.08617e-10
39312328	chr15:39312328:T:C	2.46767e-06	4.1446	-0.813897
39312634	chr15:39312634:C:T	1.72438e-06	3.92204	-0.949743
39312745	chr15:39312745:TA:T	1.58543e-06	3.86583	-0.977546
39313143	chr15:39313143:A:G	0.000215028	8.24233	-0.444131
39313187	chr15:39313187:C:A	3.08816e-06	4.28006	-0.725058
39313203	chr15:39313203:T:C	2.6855e-06	4.10263	-0.687334
39313264	chr15:39313264:C:T	1.44638e-08	-1.80868	-3.08617e-10
39313292	chr15:39313292:C:T	2.83515e-06	4.43169	-0.962167
39313733	chr15:39313733:C:G	3.80248e-08	-1.86077e-10	-0.842087
39313745	chr15:39313745:C:T	2.16475e-05	6.51179	-1.00947
39313825	chr15:39313825:C:T	8.88332e-06	4.75551	-0.143903
39313888	chr15:39313888:A:T	7.53833e-06	4.80463	-0.357202
39313989	chr15:39313989:G:GCTGA	4.0611e-06	4.4467	-0.617817
39314663	chr15:39314663:T:C	2.97882e-08	-1.86077e-10	-1.08621
39314805	chr15:39314805:G:A	2.54687e-08	-1.86077e-10	-1.24288
39314818	chr15:39314818:A:G	8.20354e-08	-0.073174	-3.08617e-10
39315188	chr15:39315188:T:C	7.90534e-06	5.13685	-0.641878
39315200	chr15:39315200:C:T	4.75452e-09	-1.63527	-1.28596
39315241	chr15:39315241:A:G	5.51593e-06	4.26922	-0.134148
39315388	chr15:39315388:C:A	1.44777e-08	-1.80771	-3.08617e-10
39315429	chr15:39315429:A:G	3.91735e-06	4.23438	-0.441534
39315937	chr15:39315937:C:T	7.25499e-08	-1.86077e-10	-0.19605
39315991	chr15:39315991:T:A	5.40319e-06	4.27883	-0.164411
39316190	chr15:39316190:T:C	0.000471139	9.25443	-0.671846
39316262	chr15:39316262:TATGAAGTGA:T	2.11772e-05	5.3562	0.124162
39316419	chr15:39316419:T:G	2.43915e-08	-1.86077e-10	-1.28609
39316443	chr15:39316443:T:A	3.1315e-08	-1.86077e-10	-1.03623
39316458	chr15:39316458:T:A	3.17155e-06	4.1268	-0.545152
39316459	chr15:39316459:T:A	2.96153e-06	4.07707	-0.563936
39316914	chr15:39316914:T:C	4.98486e-09	-1.58361	-1.29032
39317003	chr15:39317003:A:T	2.43337e-08	-1.86077e-10	-1.28846
39317098	chr15:39317098:G:T	2.81001e-08	-1.86077e-10	-1.14455
39317192	chr15:39317192:C:T	4.98438e-09	-1.59059	-1.28343
39317397	chr15:39317397:T:C	5.26344e-09	-1.53305	-1.28649
39317620	chr15:39317620:C:G	5.28997e-09	-1.52742	-1.28709
39317706	chr15:39317706:A:G	5.34358e-09	-1.52327	-1.28116
39317836	chr15:39317836:G:C	2.46482e-08	-1.86077e-10	-1.27562
39318024	chr15:39318024:C:T	2.44433e-08	-1.86077e-10	-1.28397
39318030	chr15:39318030:T:A	0.000175129	8.64898	-1.05603
39318091	chr15:39318091:A:G	5.15145e-09	-1.5506	-1.29045
39318123	chr15:39318123:G:C	5.3262e-09	-1.52503	-1.28266
39318159	chr15:39318159:C:T	5.16752e-09	-1.55445	-1.28348
39318172	chr15:39318172:C:A	5.11305e-09	-1.56053	-1.288
39318176	chr15:39318176:T:C	1.12083e-05	5.19149	-0.347402
39318322	chr15:39318322:G:A	3.45042e-08	-1.86077e-10	-0.939245
39318465	chr15:39318465:A:T	5.17004e-09	-1.54901	-1.28843
39318845	chr15:39318845:A:G	1.10912e-05	5.11908	-0.285499
39318880	chr15:39318880:C:T	5.20394e-09	-1.55003	-1.28088
39318900	chr15:39318900:T:C	0.000183606	8.70864	-1.06842
39319153	chr15:39319153:A:T	1.65177e-08	-1.67589	-3.08617e-10
39319226	chr15:39319226:T:C	1.4755e-08	-1.78874	-3.08617e-10
39319272	chr15:39319272:C:G	2.8295e-08	-1.86077e-10	-1.13764
39319502	chr15:39319502:A:G	5.2471e-09	-1.5396	-1.28305
39319641	chr15:39319641:C:T	5.3146e-09	-1.52718	-1.28269
39319675	chr15:39319675:CA:C	5.32762e-09	-1.52438	-1.28304
39319690	chr15:39319690:G:A	5.46611e-09	-1.49651	-1.28525
39319703	chr15:39319703:A:G	5.61484e-09	-1.47331	-1.28161
39319742	chr15:39319742:A:G	2.60634e-08	-1.86077e-10	-1.21979
39319822	chr15:39319822:G:A	4.75462e-09	-1.62692	-1.29429
39319952	chr15:39319952:T:C	2.60871e-08	-1.86077e-10	-1.21889
39320002	chr15:39320002:A:ATC	3.85378e-08	-1.86077e-10	-0.828686
39320012	chr15:39320012:A:G	2.98243e-06	4.11811	-0.597939
39320027	chr15:39320027:A:T	4.86488e-09	-1.6041	-1.29418
39320063	chr15:39320063:C:T	4.94891e-09	-1.58778	-1.29338
39320094	chr15:39320094:A:C	5.79803e-08	-1.86077e-10	-0.420221
39320224	chr15:39320224:T:G	2.44109e-08	-1.86077e-10	-1.2853
39320242	chr15:39320242:G:A	1.43708e-08	-1.81513	-3.08617e-10
39320838	chr15:39320838:C:A	2.44484e-08	-1.86077e-10	-1.28376
39320842	chr15:39320842:T:C	4.05211e-06	4.29934	-0.472675
39321033	chr15:39321033:T:C	4.45053e-06	4.34729	-0.42684
39321037	chr15:39321037:G:A	1.66004e-08	-1.6709	-3.08617e-10
39321066	chr15:39321066:C:T	4.36254e-06	4.32579	-0.425308
39321138	chr15:39321138:A:G	3.29723e-06	4.14635	-0.525842
39321421	chr15:39321421:C:T	3.02294e-08	-1.86077e-10	-1.07151
39321658	chr15:39321658:G:A	1.44211e-08	-1.81163	-3.08617e-10
39321663	chr15:39321663:C:T	2.4471e-08	-1.86077e-10	-1.28284
39321800	chr15:39321800:T:A	4.70312e-08	-1.86077e-10	-0.629513
39321821	chr15:39321821:G:A	4.21452e-06	4.28102	-0.41505
39321873	chr15:39321873:C:T	6.47069e-08	-1.86077e-10	-0.310457
39321914	chr15:39321914:A:G	5.60272e-06	4.56577	-0.415091
39321946	chr15:39321946:T:C	6.52765e-08	-1.86077e-10	-0.301693
39322037	chr15:39322037:C:T	4.45623e-06	4.39643	-0.4747
39322089	chr15:39322089:A:G	2.59449e-08	-1.86077e-10	-1.22435
39322114	chr15:39322114:T:C	9.68808e-06	4.62449	0.0738371
39322130	chr15:39322130:A:G	4.36477e-06	4.33697	-0.435975
39322339	chr15:39322339:C:T	2.42098e-08	-1.86077e-10	-1.29357
39322535	chr15:39322535:T:C	4.64589e-06	4.35059	-0.387177
39322786	chr15:39322786:G:C	2.58529e-08	-1.86077e-10	-1.2279
39322793	chr15:39322793:T:C	3.80271e-08	-1.86077e-10	-0.842027
39322815	chr15:39322815:G:A	4.02617e-08	-0.784926	-3.08617e-10
39322944	chr15:39322944:C:A	1.22522e-05	5.19651	-0.263372
39322994	chr15:39322994:G:A	2.71071e-08	-1.86077e-10	-1.18053
39323336	chr15:39323336:TTAA:GTAA	4.84114e-09	-1.66895	-1.23423
39323398	chr15:39323398:C:G	4.95512e-09	-1.65533	-1.22457
39323426	chr15:39323426:G:A	1.57904e-08	-1.72092	-3.08617e-10
39323435	chr15:39323435:T:C	4.92688e-09	-1.65821	-1.2274
39323552	chr15:39323552:C:A	2.4712e-08	-1.86077e-10	-1.27304
39323695	chr15:39323695:TA:T	5.71492e-09	-1.71451	-1.02273
39323734	chr15:39323734:C:T	4.79371e-09	-1.79954	-1.11348
39323888	chr15:39323888:A:C	2.97902e-08	-1.86077e-10	-1.08615
39323979	chr15:39323979:C:T	2.41841e-08	-1.86077e-10	-1.29463
39323988	chr15:39323988:T:C	5.54721e-09	-1.80415	-0.962882
39324078	chr15:39324078:G:C	4.46049e-09	-1.80533	-1.17973
39324778	chr15:39324778:T:G	3.80057e-08	-1.86077e-10	-0.842588
39324941	chr15:39324941:T:A	8.78419e-09	-1.75298	-0.554392
39325030	chr15:39325030:G:A	2.77779e-08	-1.86077e-10	-1.15609
39325061	chr15:39325061:A:G	1.61132e-08	-1.70068	-3.08617e-10
39325094	chr15:39325094:T:C	5.85834e-08	-1.26864	0.858763
39325311	chr15:39325311:C:T	2.68598e-08	-1.86077e-10	-1.18969
39325495	chr15:39325495:A:G	4.08505e-09	-1.80345	-1.26954
39325612	chr15:39325612:G:A	2.42892e-08	-1.86077e-10	-1.29029
39326217	chr15:39326217:A:T	2.59361e-08	-1.86077e-10	-1.22469
39326580	chr15:39326580:T:G	3.30981e-08	-1.86077e-10	-0.980848
39326684	chr15:39326684:C:T	0.00104964	9.2269	0.156734
39326698	chr15:39326698:T:C	0.000542165	8.91924	-0.196242
39326769	chr15:39326769:A:T	2.80315e-08	-1.86077e-10	-1.147
39326903	chr15:39326903:G:C	2.51741e-08	-1.86077e-10	-1.25451
39327105	chr15:39327105:G:A	2.49212e-08	-1.86077e-10	-1.26461
39327199	chr15:39327199:G:A	2.34634e-07	-1.86077e-10	0.977703
39327255	chr15:39327255:C:A	1.73231e-08	-1.25288	-0.375398
39327257	chr15:39327257:C:T	5.67435e-05	7.66028	-1.19431
39327298	chr15:39327298:G:T	2.50568e-08	-1.86077e-10	-1.25918
39327415	chr15:39327415:C:T	2.74047e-08	-1.86077e-10	-1.16961
39327624	chr15:39327624:C:CT	6.42888e-05	7.76136	-1.17054
39327756	chr15:39327756:T:C	5.66268e-05	7.66862	-1.20471
39327774	chr15:39327774:G:A	3.64113e-08	-1.86077e-10	-0.885446
39327779	chr15:39327779:T:C	6.71762e-05	7.7953	-1.16055
39327800	chr15:39327800:C:T	2.65978e-08	-1.86077e-10	-1.1995
39327827	chr15:39327827:G:A	5.46102e-05	7.68763	-1.25998
39328046	chr15:39328046:A:G	8.32971e-05	8.11778	-1.26794
39328133	chr15:39328133:T:C	0.000213545	8.64288	-0.851605
39328326	chr15:39328326:A:G	1.33539e-08	-1.68984	-0.198674
39328555	chr15:39328555:G:A	3.97587e-08	-1.86077e-10	-0.797496
39328593	chr15:39328593:C:G	2.41845e-08	-1.86077e-10	-1.29461
39328620	chr15:39328620:T:G	2.45683e-08	-1.86077e-10	-1.27887
39328653	chr15:39328653:G:T	4.10292e-09	-1.78965	-1.27898
39328665	chr15:39328665:T:G	1.54549e-08	-1.7424	-3.08617e-10
39328719	chr15:39328719:A:T	6.44195e-05	7.85718	-1.26433
39328928	chr15:39328928:T:C	2.67263e-08	-1.86077e-10	-1.19468
39328932	chr15:39328932:A:G	1.77681e-07	-1.86077e-10	0.699666
39329053	chr15:39329053:T:C	2.45144e-08	-1.86077e-10	-1.28107
39329103	chr15:39329103:A:G	2.67566e-08	-1.86077e-10	-1.19354
39329217	chr15:39329217:G:A	1.02254e-08	-1.34969	-0.80576
39329371	chr15:39329371:G:A	4.12397e-08	-1.86077e-10	-0.760922
39329572	chr15:39329572:T:C	8.0647e-09	-1.377	-1.01583
39329943	chr15:39329943:T:G	2.91933e-08	-1.86077e-10	-1.10639
39330231	chr15:39330231:A:C	2.52316e-08	-1.86077e-10	-1.25223
39330247	chr15:39330247:G:A	5.11527e-08	-1.86077e-10	-0.545509
39330271	chr15:39330271:G:A	1.21218e-07	1.46299	-1.14573
39330471	chr15:39330471:C:T	2.43923e-08	-1.86077e-10	-1.28606
39330486	chr15:39330486:T:C	1.11062e-07	1.41973	-1.18997
39330781	chr15:39330781:G:A	2.42169e-08	-1.86077e-10	-1.29327
39330896	chr15:39330896:C:T	1.24713e-07	1.42977	-1.08408
39330973	chr15:39330973:C:T	2.93175e-08	-1.86077e-10	-1.10214
39331086	chr15:39331086:G:A	2.4386e-08	-1.86077e-10	-1.28632
39331308	chr15:39331308:C:T	2.8171e-07	-0.184106	1.34466
39331387	chr15:39331387:G:A	4.71213e-08	-1.15374	0.526139
39331459	chr15:39331459:G:T	1.36456e-07	-1.86077e-10	0.435675
39331646	chr15:39331646:C:G	9.60942e-08	0.801683	-0.716679
39331958	chr15:39331958:C:A	2.47452e-08	-1.86077e-10	-1.27169
39332067	chr15:39332067:C:A	9.22066e-08	0.837124	-0.793417
39332524	chr15:39332524:A:G	1.44829e-08	-1.80735	-3.08617e-10
39332573	chr15:39332573:G:A	2.59219e-08	-1.86077e-10	-1.22524
39332663	chr15:39332663:C:G	8.46817e-09	-1.25321	-1.0908
39333000	chr15:39333000:G:A	1.09076e-07	0.211723	-3.08617e-10
39333345	chr15:39333345:A:G	6.9148e-08	0.830328	-1.0744
39333417	chr15:39333417:T:C	1.77677e-07	0.931939	-0.232296
39333577	chr15:39333577:G:A	1.50977e-07	0.820546	-0.283743
39333681	chr15:39333681:G:A	2.4249e-08	-1.86077e-10	-1.29195
39333804	chr15:39333804:G:C	2.4749e-08	-1.86077e-10	-1.27154
39333832	chr15:39333832:G:A	1.03666e-07	-1.86077e-10	0.160845
39333918	chr15:39333918:A:G	2.42268e-08	-1.86077e-10	-1.29287
39334024	chr15:39334024:C:T	2.42207e-08	-1.86077e-10	-1.29312
39334202	chr15:39334202:C:T	2.42455e-08	-1.86077e-10	-1.29209
39334391	chr15:39334391:CTAAG:C	2.07638e-08	-0.48759	-0.959524
39334896	chr15:39334896:C:T	1.46838e-08	-1.79358	-3.08617e-10
39335129	chr15:39335129:A:C	2.87504e-08	-0.178564	-0.943111
39335142	chr15:39335142:A:G	2.83027e-08	-0.192227	-0.94514
39335212	chr15:39335212:CCACCACTCTTCCTCATGGCCCCT:C	3.511e-08	-1.86077e-10	-0.921839
39335237	chr15:39335237:A:C	5.34842e-08	-1.86077e-10	-0.500938
39335254	chr15:39335254:G:A	2.86447e-08	-1.86077e-10	-1.12536
39335391	chr15:39335391:C:A	2.73849e-08	-1.86077e-10	-1.17033
39335608	chr15:39335608:A:G	3.02031e-08	0.201434	-1.27381
39335665	chr15:39335665:G:A	3.6614e-05	7.05835	-1.03049
39336108	chr15:39336108:G:A	1.43361e-08	-0.562895	-1.25465
39336202	chr15:39336202:G:A	1.28815e-08	-0.650491	-1.27404
39336246	chr15:39336246:AAAG:A	1.4462e-08	-1.8088	-3.08617e-10
39336467	chr15:39336467:G:A	1.3764e-07	1.61388	-1.16957
39336474	chr15:39336474:C:T	1.36796e-08	-1.01836	-0.846057
39336665	chr15:39336665:A:G	1.44554e-08	-1.80926	-3.08617e-10
39336708	chr15:39336708:C:T	9.93837e-08	1.15326	-1.03459
39336849	chr15:39336849:A:G	7.16579e-05	7.53905	-0.839713
39337302	chr15:39337302:G:A	4.1084e-08	-1.86077e-10	-0.764707
39337370	chr15:39337370:C:T	1.44896e-08	-1.80689	-3.08617e-10
39337469	chr15:39337469:C:T	2.74586e-08	-1.86077e-10	-1.16765
39337513	chr15:39337513:G:A	3.2408e-08	-1.86077e-10	-1.00192
39337751	chr15:39337751:A:G	1.66183e-06	4.13801	-1.20266
39338070	chr15:39338070:T:C	3.70502e-08	0.38128	-1.24933
39338260	chr15:39338260:C:T	6.32902e-06	5.54295	-1.27037
39338261	chr15:39338261:G:A	1.58659e-07	-1.86077e-10	0.58643
39339001	chr15:39339001:G:C	2.65541e-08	-1.86077e-10	-1.20114
39339004	chr15:39339004:G:A	2.65541e-08	-1.86077e-10	-1.20114
39339049	chr15:39339049:G:A	6.18725e-09	-1.46343	-1.19441
39339597	chr15:39339597:G:C	2.84486e-08	-1.86077e-10	-1.13223
39339793	chr15:39339793:AAGAG:A	1.68613e-06	3.21967	-0.269805
39339812	chr15:39339812:C:G	1.90559e-08	-0.314829	-1.21812
39340042	chr15:39340042:G:A	2.42855e-08	-1.86077e-10	-1.29044
39340289	chr15:39340289:C:T	8.13953e-08	1.16327	-1.24428
39340621	chr15:39340621:T:A	2.53213e-08	-1.86077e-10	-1.24868
39340836	chr15:39340836:G:A	2.42155e-08	-1.86077e-10	-1.29333
39341433	chr15:39341433:C:T	2.63902e-08	-1.86077e-10	-1.20733
39341564	chr15:39341564:G:A	2.36572e-06	2.42671	0.8618
39341676	chr15:39341676:A:AG	1.89793e-08	-0.419249	-1.11773
39342020	chr15:39342020:T:TG	5.30885e-09	-1.51848	-1.29247
39342140	chr15:39342140:G:T	2.53713e-08	-1.86077e-10	-1.24671
39342389	chr15:39342389:G:A	2.59465e-08	-1.86077e-10	-1.22429
39342923	chr15:39342923:T:C	9.23902e-09	-1.09177	-1.16512
39344026	chr15:39344026:T:C	1.70741e-08	-0.455452	-1.18731
39344146	chr15:39344146:A:G	2.49981e-08	-1.86077e-10	-1.26153
39344545	chr15:39344545:G:A	2.46212e-08	-1.86077e-10	-1.27672
39344676	chr15:39344676:C:T	1.78141e-06	3.3352	-0.330366
39344762	chr15:39344762:A:G	3.5284e-08	-0.916896	-3.08617e-10
39345029	chr15:39345029:G:C	1.40157e-06	2.20974	0.555281
39345243	chr15:39345243:C:T	3.16108e-08	-1.86077e-10	-1.02683
39345269	chr15:39345269:A:C	2.7179e-08	-1.86077e-10	-1.17788
39345922	chr15:39345922:T:A	3.31942e-08	-1.86077e-10	-0.97795
39346025	chr15:39346025:T:C	2.42943e-08	-1.86077e-10	-1.29008
39346140	chr15:39346140:C:A	2.81165e-08	-1.86077e-10	-1.14397
39346194	chr15:39346194:C:G	1.30585e-06	2.00747	0.686819
39346230	chr15:39346230:G:A	3.00528e-08	-1.86077e-10	-1.07737
39346342	chr15:39346342:T:C	1.43804e-08	-1.81446	-3.08617e-10
39346790	chr15:39346790:G:C	1.65912e-06	3.12536	-0.191648
39346970	chr15:39346970:C:G	3.10018e-05	6.92557	-1.06409
39347002	chr15:39347002:T:C	1.0055e-06	1.99661	0.436302
39347027	chr15:39347027:G:A	9.6768e-07	1.98819	0.406384
39347048	chr15:39347048:AAAATG:A	2.82668e-08	-1.86077e-10	-1.13864
39347125	chr15:39347125:A:G	8.70628e-07	1.45931	0.829575
39347194	chr15:39347194:C:A	2.77697e-08	-1.86077e-10	-1.15638
39347274	chr15:39347274:C:CA	2.80448e-08	-1.86077e-10	-1.14652
39347432	chr15:39347432:A:T	2.10567e-08	-1.43311	-3.08617e-10
39347697	chr15:39347697:A:C	4.70215e-08	0.520418	-1.15014
39347749	chr15:39347749:G:A	2.59597e-08	-1.86077e-10	-1.22378
39347791	chr15:39347791:G:A	2.42998e-08	-0.179552	-1.11031
39347909	chr15:39347909:G:C	3.62332e-08	-1.86077e-10	-0.890349
39348476	chr15:39348476:A:G	3.84121e-08	-1.86077e-10	-0.831953
39348487	chr15:39348487:A:T	2.48237e-08	-1.86077e-10	-1.26853
39348509	chr15:39348509:T:C	2.54723e-08	-1.86077e-10	-1.24274
39348848	chr15:39348848:C:T	2.77171e-08	-1.86077e-10	-1.15828
39348857	chr15:39348857:G:A	1.36629e-06	2.32116	0.418369
39348904	chr15:39348904:G:A	8.00854e-08	-1.86077e-10	-0.0972317
39349042	chr15:39349042:A:C	9.35142e-07	1.97872	0.381655
39349137	chr15:39349137:C:T	1.07117e-06	2.20406	0.29212
39349195	chr15:39349195:G:A	2.49986e-08	-1.86077e-10	-1.26151
39349202	chr15:39349202:T:A	2.74285e-08	-1.86077e-10	-1.16874
39349266	chr15:39349266:G:A	2.54403e-08	-1.86077e-10	-1.24399
39349397	chr15:39349397:C:T	2.93784e-08	-1.86077e-10	-1.10006
39349533	chr15:39349533:T:C	2.98082e-08	-1.86077e-10	-1.08554
39349578	chr15:39349578:T:A	2.99675e-08	-1.86077e-10	-1.08021
39349598	chr15:39349598:GTTTA:G	3.80709e-08	-1.86077e-10	-0.840874
39349746	chr15:39349746:T:C	3.79669e-08	-1.86077e-10	-0.843611
39349757	chr15:39349757:G:A	8.64985e-08	1.24281	-1.26301
39349930	chr15:39349930:C:T	3.55421e-08	-1.86077e-10	-0.909607
39349993	chr15:39349993:C:T	3.56319e-08	-1.86077e-10	-0.907083
39350240	chr15:39350240:T:G	2.91709e-08	-1.86077e-10	-1.10715
39350277	chr15:39350277:A:G	9.4257e-07	1.98711	0.381172
39350506	chr15:39350506:G:A	2.42401e-08	-1.86077e-10	-1.29232
39350891	chr15:39350891:G:A	2.36386e-07	1.20689	-0.221748
39350893	chr15:39350893:TAA:T	3.28554e-08	-1.86077e-10	-0.98821
39350967	chr15:39350967:T:C	2.17533e-08	-0.109015	-1.29155
39351080	chr15:39351080:A:G	3.01204e-08	-1.86077e-10	-1.07512
39351473	chr15:39351473:G:A	2.42461e-08	-1.86077e-10	-1.29207
39351494	chr15:39351494:A:G	2.00706e-07	0.437728	0.383789
39351497	chr15:39351497:A:G	2.54433e-08	-1.86077e-10	-1.24387
39351555	chr15:39351555:C:A	3.76837e-08	-1.86077e-10	-0.851097
39351640	chr15:39351640:C:G	2.48737e-08	-1.86077e-10	-1.26651
39351890	chr15:39351890:C:T	2.45718e-08	-1.86077e-10	-1.27872
39351978	chr15:39351978:T:C	2.64078e-08	-1.86077e-10	-1.20667
39352226	chr15:39352226:G:T	3.5117e-05	7.07944	-1.09332
39352249	chr15:39352249:A:G	2.87548e-08	-1.86077e-10	-1.12152
39352367	chr15:39352367:C:T	2.86687e-08	-1.86077e-10	-1.12452
39352368	chr15:39352368:A:G	2.58695e-08	-1.86077e-10	-1.22726
39352499	chr15:39352499:A:G	2.98874e-08	-1.86077e-10	-1.08289
39352658	chr15:39352658:G:A	3.00487e-08	-1.86077e-10	-1.07751
39353399	chr15:39353399:G:A	2.4247e-08	-1.86077e-10	-1.29203
39353492	chr15:39353492:C:T	2.53295e-08	-1.86077e-10	-1.24836
39353493	chr15:39353493:G:A	2.93429e-08	-1.86077e-10	-1.10127
39353625	chr15:39353625:A:G	2.88792e-07	1.06075	0.124636
39353849	chr15:39353849:G:A	2.90075e-08	-1.86077e-10	-1.11277
39354022	chr15:39354022:A:G	1.45556e-05	5.99075	-0.885348
39354168	chr15:39354168:A:G	2.94755e-08	-1.86077e-10	-1.09677
39354246	chr15:39354246:C:T	2.82717e-08	-1.86077e-10	-1.13847
39354515	chr15:39354515:T:C	2.94659e-08	-1.86077e-10	-1.09709
39354835	chr15:39354835:C:T	6.99549e-06	5.56479	-1.1921
39355693	chr15:39355693:T:C	3.27283e-08	0.0393187	-1.0314
39355743	chr15:39355743:A:C	2.46311e-08	-1.86077e-10	-1.27632
39356033	chr15:39356033:C:T	3.61034e-08	0.12287	-1.01681
39356040	chr15:39356040:T:C	1.5556e-08	-0.707262	-1.02862
39356045	chr15:39356045:C:T	1.56703e-08	-0.615047	-1.11351
39356494	chr15:39356494:A:G	3.1692e-08	-1.86077e-10	-1.02426
39356572	chr15:39356572:T:A	2.42734e-08	-1.86077e-10	-1.29094
39356675	chr15:39356675:G:A	3.18434e-08	-1.86077e-10	-1.01949
39356711	chr15:39356711:G:A	2.41889e-08	-1.86077e-10	-1.29443
39356768	chr15:39356768:T:C	3.28068e-07	2.49512	-1.18222
39357105	chr15:39357105:T:G	4.69917e-09	-1.69043	-1.24251
39357272	chr15:39357272:T:C	2.88551e-08	-1.86077e-10	-1.11804
39357308	chr15:39357308:T:C	1.08842e-07	-0.860945	1.07052
39357349	chr15:39357349:G:A	3.05048e-08	-1.86077e-10	-1.06244
39357464	chr15:39357464:T:C	3.47488e-08	-1.86077e-10	-0.93218
39357774	chr15:39357774:T:C	2.46932e-08	-1.86077e-10	-1.2738
39358072	chr15:39358072:G:A	2.52255e-08	-1.86077e-10	-1.25247
39359162	chr15:39359162:C:T	7.20935e-07	3.30726	-1.20704
39359333	chr15:39359333:G:A	5.95804e-07	3.11183	-1.20224
39359436	chr15:39359436:C:T	1.90425e-08	-1.53365	-3.08617e-10
39359549	chr15:39359549:A:G	2.06562e-08	-1.45231	-3.08617e-10
39359674	chr15:39359674:T:C	2.20714e-07	-0.882223	1.79877
39359779	chr15:39359779:G:C	2.15115e-06	4.3251	-1.13167
39359855	chr15:39359855:T:C	4.98063e-08	-1.86077e-10	-0.572183
39359971	chr15:39359971:G:A	4.62847e-08	-1.86077e-10	-0.645514
39360037	chr15:39360037:T:C	7.18283e-07	3.22883	-1.13229
39360107	chr15:39360107:G:A	6.04414e-07	3.09109	-1.16715
39360225	chr15:39360225:G:C	3.43568e-08	-1.86077e-10	-0.943526
39360617	chr15:39360617:T:C	2.491e-08	-1.86077e-10	-1.26506
39360712	chr15:39360712:G:C	1.36741e-07	-0.56103	0.998792
39361137	chr15:39361137:GA:G	2.50048e-08	-1.86077e-10	-1.26126
39361289	chr15:39361289:G:A	2.41862e-08	-1.86077e-10	-1.29454
39362079	chr15:39362079:C:T	2.78123e-08	-1.86077e-10	-1.15485
39362116	chr15:39362116:G:A	2.24436e-07	-1.86077e-10	0.933263
39362147	chr15:39362147:A:T	4.8914e-08	-1.86077e-10	-0.590262
39362352	chr15:39362352:G:A	5.66413e-08	-1.53561	1.09202
39362755	chr15:39362755:G:A	6.6435e-07	3.06886	-1.05038
39363155	chr15:39363155:A:C	1.68525e-08	-0.709531	-0.946298
39363351	chr15:39363351:T:C	2.45242e-08	-1.86077e-10	-1.28067
39363374	chr15:39363374:T:G	2.25961e-07	-0.922791	1.86283
39363421	chr15:39363421:A:G	1.75806e-07	-0.478101	1.16716
39363719	chr15:39363719:C:T	2.68989e-07	1.11434	-3.08617e-10
39363723	chr15:39363723:T:C	3.77919e-06	4.96516	-1.20822
39363841	chr15:39363841:G:C	5.97778e-05	6.38246	0.135607
39363965	chr15:39363965:C:T	5.94857e-05	6.37438	0.138789
39364014	chr15:39364014:G:C	3.15863e-08	-1.86077e-10	-1.0276
39364021	chr15:39364021:A:C	7.50919e-05	6.62922	0.116925
39364730	chr15:39364730:GC:G	6.7608e-07	3.22029	-1.1843
39364976	chr15:39364976:G:A	3.17916e-06	4.81836	-1.23431
39365037	chr15:39365037:T:C	2.93702e-06	4.73802	-1.23319
39365263	chr15:39365263:A:G	1.18059e-08	-1.0263	-0.985421
39365445	chr15:39365445:G:A	1.28076e-08	-0.979204	-0.951082
39365972	chr15:39365972:G:A	3.02001e-08	-1.86077e-10	-1.07248
39365990	chr15:39365990:G:C	1.47273e-07	-0.947358	1.45932
39366242	chr15:39366242:T:G	9.46859e-07	3.49288	-1.12006
39366334	chr15:39366334:C:A	2.90589e-07	-1.86077e-10	1.19159
39366540	chr15:39366540:T:C	2.76802e-08	-1.86077e-10	-1.15961
39366784	chr15:39366784:G:A	5.58593e-09	-1.50499	-1.25508
39367038	chr15:39367038:A:C	2.59414e-08	-1.86077e-10	-1.22448
39368034	chr15:39368034:G:T	2.58514e-08	-1.86077e-10	-1.22796
39368084	chr15:39368084:A:G	1.01479e-06	2.34943	0.0926728
39368530	chr15:39368530:G:A	2.59711e-08	-1.86077e-10	-1.22334
39368914	chr15:39368914:A:C	6.96119e-07	3.14107	-1.07588
39368937	chr15:39368937:G:A	1.06523e-07	1.47909	-1.29105
39368959	chr15:39368959:C:T	5.77608e-08	-1.86077e-10	-0.424014
39369578	chr15:39369578:C:T	6.13929e-08	0.922387	-1.28542
39369619	chr15:39369619:T:C	3.49624e-08	-1.86077e-10	-0.926053
39369739	chr15:39369739:G:A	2.52531e-08	-1.86077e-10	-1.25138
39369837	chr15:39369837:T:C	2.5482e-08	-1.86077e-10	-1.24235
39369961	chr15:39369961:A:G	2.95737e-08	-1.86077e-10	-1.09344
39370418	chr15:39370418:A:T	1.60488e-08	-1.70469	-3.08617e-10
39370468	chr15:39370468:G:T	9.31021e-07	1.99781	0.358147
39370681	chr15:39370681:C:T	2.48112e-08	-1.86077e-10	-1.26903
39370906	chr15:39370906:G:A	2.57157e-08	-1.86077e-10	-1.23323
39371019	chr15:39371019:G:C	2.51237e-08	-1.86077e-10	-1.25651
39371028	chr15:39371028:A:G	2.16009e-07	-1.01511	1.9101
39371317	chr15:39371317:G:A	2.61093e-08	-1.86077e-10	-1.21803
39371555	chr15:39371555:A:G	1.44116e-07	-0.792474	1.28277
39371799	chr15:39371799:C:A	5.37443e-08	0.696925	-1.19301
39371801	chr15:39371801:A:G	2.59555e-08	-1.86077e-10	-1.22394
39372009	chr15:39372009:A:G	1.44281e-07	-0.875896	1.36733
39372291	chr15:39372291:G:A	2.79136e-08	-1.86077e-10	-1.15121
39372346	chr15:39372346:ACTCT:A	2.48419e-08	-1.86077e-10	-1.26779
39372403	chr15:39372403:C:T	7.57772e-08	-1.86077e-10	-0.152528
39372425	chr15:39372425:T:TA	2.60646e-08	-1.5248	0.305054
39372453	chr15:39372453:T:C	1.47176e-08	-1.79128	-3.08617e-10
39373095	chr15:39373095:G:C	2.50347e-08	-1.86077e-10	-1.26006
39373264	chr15:39373264:C:T	1.08653e-06	3.40547	-0.89505
39373298	chr15:39373298:G:C	1.25043e-06	3.52528	-0.874359
39373740	chr15:39373740:C:T	4.34473e-08	-1.67569	0.966911
39373801	chr15:39373801:A:G	2.01842e-07	-1.06807	1.89523
39373882	chr15:39373882:T:C	2.49521e-08	-1.86077e-10	-1.26337
39374196	chr15:39374196:T:C	3.90213e-08	-1.86077e-10	-0.816217
39374279	chr15:39374279:T:C	7.77666e-08	-0.126613	-3.08617e-10
39374411	chr15:39374411:C:T	2.46403e-08	-1.86077e-10	-1.27594
39374578	chr15:39374578:T:C	2.47283e-08	-1.86077e-10	-1.27238
39374636	chr15:39374636:T:C	2.90719e-08	-1.86077e-10	-1.11055
39374771	chr15:39374771:G:A	4.25532e-08	-1.86077e-10	-0.72957
39374985	chr15:39374985:G:A	3.18678e-08	-1.86077e-10	-1.01873
39375000	chr15:39375000:A:G	2.62992e-07	-0.925938	2.01774
39375161	chr15:39375161:A:G	2.28064e-07	-0.903008	1.85231
39375192	chr15:39375192:C:T	3.03205e-08	-1.86077e-10	-1.0685
39375681	chr15:39375681:T:G	4.69222e-09	-1.81514	-1.11928
39375720	chr15:39375720:G:A	1.52798e-07	-0.927496	1.47629
39376127	chr15:39376127:C:T	2.19041e-05	5.74059	-0.226481
39376128	chr15:39376128:G:A	1.56187e-07	-0.88826	1.45899
39376151	chr15:39376151:G:A	2.43356e-08	-1.86077e-10	-1.28838
39376293	chr15:39376293:A:G	1.2427e-06	-1.86077e-10	2.64471
39376339	chr15:39376339:A:G	1.17224e-06	3.82624	-1.2399
39376512	chr15:39376512:A:G	1.71267e-07	-0.845684	1.50858
39376655	chr15:39376655:G:A	1.8867e-07	-0.871235	1.63091
39376669	chr15:39376669:C:T	4.34833e-08	0.485469	-1.19342
39376819	chr15:39376819:C:A	3.14816e-08	-1.86077e-10	-1.03092
39376938	chr15:39376938:G:A	2.47341e-08	-1.86077e-10	-1.27214
39376953	chr15:39376953:G:A	3.30886e-08	-1.86077e-10	-0.981136
39376995	chr15:39376995:AAG:A	2.61891e-08	-1.86077e-10	-1.21498
39377751	chr15:39377751:A:G	2.97006e-07	-0.445605	1.65903
39377814	chr15:39377814:T:C	3.04722e-08	-1.86077e-10	-1.06351
39377924	chr15:39377924:T:C	2.42699e-08	-1.86077e-10	-1.29109
39377974	chr15:39377974:C:A	5.65255e-07	3.13576	-1.27881
39378261	chr15:39378261:A:C	3.16799e-08	-1.86077e-10	-1.02464
39378777	chr15:39378777:G:C	2.57486e-08	-1.86077e-10	-1.23195
39378808	chr15:39378808:A:C	4.29243e-08	-1.86077e-10	-0.720886
39379148	chr15:39379148:A:T	2.32721e-06	3.2721	-3.08617e-10
39379366	chr15:39379366:C:A	2.70455e-08	-1.86077e-10	-1.1828
39379601	chr15:39379601:T:C	2.5759e-08	-1.86077e-10	-1.23154
39379678	chr15:39379678:G:A	4.90372e-09	-1.81443	-1.0759
39379729	chr15:39379729:G:A	2.86133e-08	-1.86077e-10	-1.12645
39379886	chr15:39379886:C:A	6.93699e-09	-1.4979	-1.04555
39379984	chr15:39379984:G:A	1.20105e-08	-1.34258	-0.651961
39380030	chr15:39380030:A:T	4.16268e-08	0.527317	-1.2789
39380061	chr15:39380061:C:T	5.5939e-09	-1.76672	-0.991923
39380076	chr15:39380076:C:T	8.48021e-08	-1.86077e-10	-0.0400048
39380258	chr15:39380258:A:T	1.63949e-07	-1.86077e-10	0.619233
39380358	chr15:39380358:G:A	2.45979e-08	-1.86077e-10	-1.27767
39380613	chr15:39380613:C:T	2.4331e-08	-1.86077e-10	-1.28857
39381869	chr15:39381869:T:C	2.73199e-08	-1.86077e-10	-1.17271
39381916	chr15:39381916:G:T	2.74322e-08	-1.16861	-3.08617e-10
39382136	chr15:39382136:G:A	1.4518e-08	-1.80494	-3.08617e-10
39382760	chr15:39382760:T:C	2.83837e-08	-1.86077e-10	-1.13451
39383239	chr15:39383239:A:G	9.30289e-09	-1.23361	-1.01639
39384183	chr15:39384183:G:C	4.14693e-08	-1.86077e-10	-0.755371
39384467	chr15:39384467:C:G	6.15865e-08	-1.86077e-10	-0.359882
39384902	chr15:39384902:A:T	2.74483e-08	-1.86077e-10	-1.16802
39385102	chr15:39385102:G:T	1.38023e-08	-0.574631	-1.28086
39385203	chr15:39385203:T:A	2.69862e-08	-1.86077e-10	-1.185
39385243	chr15:39385243:A:G	4.66103e-08	-1.86077e-10	-0.638504
39385322	chr15:39385322:T:C	2.7462e-08	-1.86077e-10	-1.16752
39385525	chr15:39385525:C:T	1.9708e-08	-1.4993	-3.08617e-10
39385623	chr15:39385623:A:G	7.28418e-08	-1.86077e-10	-0.192035
39385699	chr15:39385699:T:C	1.43122e-08	-0.994921	-0.824295
39386004	chr15:39386004:A:G	2.45938e-08	-1.86077e-10	-1.27783
39387221	chr15:39387221:C:CA	3.23369e-08	-1.86077e-10	-1.00412
39387577	chr15:39387577:G:A	2.41864e-08	-1.86077e-10	-1.29453
39387604	chr15:39387604:C:T	1.834e-08	-1.57124	-3.08617e-10
39387623	chr15:39387623:T:C	2.79877e-08	-1.86077e-10	-1.14856
39387713	chr15:39387713:G:T	2.41853e-08	-1.86077e-10	-1.29458
39387795	chr15:39387795:G:A	1.32109e-08	-0.611718	-1.28756
39388139	chr15:39388139:C:G	2.42208e-08	-1.86077e-10	-1.29311
39388460	chr15:39388460:T:C	2.85366e-08	-1.86077e-10	-1.12914
39388609	chr15:39388609:A:G	1.24121e-08	-1.41474	-0.546906
39389035	chr15:39389035:C:T	7.30675e-08	-0.188941	-3.08617e-10
39389104	chr15:39389104:C:T	3.82142e-08	-1.86077e-10	-0.837117
39389136	chr15:39389136:C:T	3.47577e-08	-0.931925	-3.08617e-10
39389360	chr15:39389360:T:C	2.4543e-08	-1.86077e-10	-1.2799
39389440	chr15:39389440:G:A	2.41851e-08	-1.86077e-10	-1.29459
39390021	chr15:39390021:A:AT	5.02694e-09	-1.74473	-1.12078
39390565	chr15:39390565:G:T	4.01838e-08	-1.86077e-10	-0.78686
39390810	chr15:39390810:G:T	1.92941e-08	-1.31427	-0.20625
39390823	chr15:39390823:A:T	1.17915e-08	-1.29698	-0.71597
39391476	chr15:39391476:C:T	1.58438e-08	-0.457634	-1.25992
39391848	chr15:39391848:T:C	3.1787e-08	-1.86077e-10	-1.02127
39392042	chr15:39392042:T:C	2.78836e-08	-1.86077e-10	-1.15228
39392261	chr15:39392261:C:T	2.57747e-08	-1.86077e-10	-1.23093
39392944	chr15:39392944:C:T	2.52991e-08	-1.86077e-10	-1.24956
39393029	chr15:39393029:A:G	1.43752e-08	-1.81482	-3.08617e-10
39393633	chr15:39393633:G:A	2.7013e-08	-1.86077e-10	-1.18401
39394387	chr15:39394387:AC:A	2.51882e-08	-1.86077e-10	-1.25395
39394447	chr15:39394447:G:A	4.36415e-08	-1.86077e-10	-0.704316
39394747	chr15:39394747:C:A	5.19832e-09	-1.61811	-1.21388
39394926	chr15:39394926:G:A	1.335e-08	-1.30307	-0.585739
39395201	chr15:39395201:A:C	8.62267e-09	-1.29718	-1.02875
39395328	chr15:39395328:C:T	2.75779e-08	-1.86077e-10	-1.16331
39395818	chr15:39395818:G:A	4.34489e-08	-1.86077e-10	-0.70874
39396250	chr15:39396250:C:G	6.48199e-08	-1.86077e-10	-0.308712
39396498	chr15:39396498:G:A	5.45547e-08	-1.86077e-10	-0.481121
39396520	chr15:39396520:A:G	2.42762e-08	-1.86077e-10	-1.29083
39397232	chr15:39397232:G:A	2.41919e-08	-1.86077e-10	-1.29431
39397691	chr15:39397691:C:T	2.68634e-08	-1.86077e-10	-1.18956
39397808	chr15:39397808:T:A	5.54637e-08	-1.86077e-10	-0.464597
39397885	chr15:39397885:A:G	4.92431e-09	-1.65616	-1.22998
39397992	chr15:39397992:AC:A	4.78379e-09	-1.66724	-1.24786
39398338	chr15:39398338:G:A	8.56495e-08	-1.86077e-10	-0.0300621
39399118	chr15:39399118:C:T	2.61761e-08	-1.21548	-3.08617e-10
39399262	chr15:39399262:A:C	7.81658e-08	-1.86077e-10	-0.121493
39399507	chr15:39399507:T:C	3.65138e-08	-1.86077e-10	-0.882635
39399999	chr15:39399999:A:AT	1.57909e-08	-0.532463	-1.18843
39400007	chr15:39400007:G:C	2.43372e-08	-1.86077e-10	-1.28832
39400131	chr15:39400131:A:T	5.06082e-08	-1.86077e-10	-0.556211
39400446	chr15:39400446:T:C	2.17813e-08	-1.39927	-3.08617e-10
39401040	chr15:39401040:A:G	1.38811e-08	-0.707236	-1.14256
39401114	chr15:39401114:T:C	4.59224e-08	-1.86077e-10	-0.653373
39401232	chr15:39401232:A:T	2.77998e-08	-1.86077e-10	-1.1553
39401429	chr15:39401429:T:C	2.86495e-08	-1.86077e-10	-1.12519
39401991	chr15:39401991:G:A	2.63503e-08	-1.86077e-10	-1.20885
39402451	chr15:39402451:G:A	1.90821e-08	-0.40529	-1.12629
39402671	chr15:39402671:G:A	1.67989e-08	-1.65901	-3.08617e-10
39403191	chr15:39403191:T:C	3.39994e-08	-1.86077e-10	-0.953982
39403250	chr15:39403250:A:T	1.50531e-08	-0.631848	-1.13689
39403802	chr15:39403802:A:G	2.25988e-08	-1.14916	-0.213272
39403950	chr15:39403950:G:C	5.37191e-08	-0.510452	0.0138966
39404428	chr15:39404428:G:A	2.42543e-08	-1.86077e-10	-1.29173
39404704	chr15:39404704:C:G	2.44172e-08	-1.86077e-10	-1.28504
39404746	chr15:39404746:C:T	1.55557e-07	-1.86077e-10	0.56669
39405568	chr15:39405568:GA:G	1.26013e-07	-1.86077e-10	0.356062
39406466	chr15:39406466:A:G	2.56415e-08	-1.86077e-10	-1.23611
39406546	chr15:39406546:G:A	3.21593e-08	-1.86077e-10	-1.00962
39406675	chr15:39406675:G:A	3.65094e-08	-0.781511	-0.101246
39406823	chr15:39406823:C:T	3.05152e-08	-1.86077e-10	-1.0621
39407511	chr15:39407511:C:T	1.97419e-08	-1.09039	-0.407193
39407584	chr15:39407584:G:T	6.09112e-08	-1.86077e-10	-0.370907
39408142	chr15:39408142:GA:G	2.47001e-08	-1.86077e-10	-1.27352
39408190	chr15:39408190:T:C	1.20653e-08	-0.710794	-1.2792
39408477	chr15:39408477:C:T	1.28461e-07	-1.86077e-10	0.375297
39408579	chr15:39408579:ATGT:A	2.41918e-08	-1.86077e-10	-1.29431
39409092	chr15:39409092:G:A	1.96662e-07	-1.86077e-10	0.801159
39409656	chr15:39409656:T:C	3.226e-08	-0.782375	-0.224121
39409814	chr15:39409814:C:A	1.38561e-07	-1.86077e-10	0.450985
39409839	chr15:39409839:A:T	1.61024e-08	-0.585232	-1.11613
39409870	chr15:39409870:C:G	4.9062e-08	-0.587241	-3.08617e-10
39410482	chr15:39410482:TA:T	1.73051e-07	-1.86077e-10	0.673262
39410513	chr15:39410513:G:C	2.64427e-08	-1.86077e-10	-1.20535
39411058	chr15:39411058:T:C	2.8409e-08	-0.912985	-0.220635
39411294	chr15:39411294:T:C	2.3348e-08	-0.259557	-1.07026
39411373	chr15:39411373:G:A	3.90159e-08	-0.887401	0.0710455
39411781	chr15:39411781:C:T	4.44983e-09	-1.69613	-1.29133
39411923	chr15:39411923:C:T	8.93297e-09	-1.08384	-1.20674
39412284	chr15:39412284:T:A	5.66773e-08	-0.442952	-3.08617e-10
39412507	chr15:39412507:C:T	3.41291e-08	-0.934233	-0.0159429
39412674	chr15:39412674:T:C	5.88495e-09	-1.44245	-1.26548
39412772	chr15:39412772:T:A	3.59135e-08	-0.975695	0.0764821
39412930	chr15:39412930:C:T	8.01085e-09	-1.69051	-0.709017
39413081	chr15:39413081:TA:T	1.99121e-08	-1.1742	-0.314796
39413206	chr15:39413206:A:G	4.53151e-09	-1.67466	-1.29461
39413380	chr15:39413380:A:G	1.19946e-07	-1.86077e-10	0.30672
39413520	chr15:39413520:G:A	7.1453e-09	-1.32092	-1.19295
39413731	chr15:39413731:T:A	1.68554e-07	-1.86077e-10	0.646931
39413760	chr15:39413760:C:A	1.74225e-08	-1.28696	-0.335598
39414060	chr15:39414060:G:T	2.44542e-08	-1.86077e-10	-1.28352
39414082	chr15:39414082:A:G	2.43884e-08	-1.86077e-10	-1.28622
39414216	chr15:39414216:A:G	2.4219e-08	-1.86077e-10	-1.29319
39414349	chr15:39414349:G:C	3.74859e-08	-1.86077e-10	-0.856361
39414522	chr15:39414522:G:T	2.52804e-08	-1.19218	-0.058111
39415252	chr15:39415252:A:G	4.19077e-08	-0.831706	0.0868504
39415315	chr15:39415315:C:T	2.06616e-08	-1.11462	-0.337428
39415438	chr15:39415438:G:A	4.45373e-09	-1.69198	-1.29461
39415657	chr15:39415657:G:T	2.70148e-08	-1.86077e-10	-1.18394
39415927	chr15:39415927:C:T	2.73293e-08	-1.86077e-10	-1.17236
39416344	chr15:39416344:T:C	1.45697e-08	-1.80138	-3.08617e-10
39416481	chr15:39416481:A:G	3.74426e-08	-1.86077e-10	-0.857516
39416507	chr15:39416507:T:A	2.41896e-08	-1.86077e-10	-1.2944
39416578	chr15:39416578:G:T	4.63347e-09	-1.66708	-1.27993
39416695	chr15:39416695:C:T	7.14522e-09	-1.30689	-1.20699
39416729	chr15:39416729:G:A	3.73488e-08	-1.86077e-10	-0.860024
39417501	chr15:39417501:T:C	5.80878e-09	-1.43236	-1.28859
39417776	chr15:39417776:T:C	5.72662e-09	-1.44831	-1.28689
39417799	chr15:39417799:G:C	3.11738e-08	-1.04075	-3.08617e-10
39417809	chr15:39417809:G:A	4.65055e-09	-1.70989	-1.23345
39417810	chr15:39417810:G:A	6.94424e-08	-1.86077e-10	-0.239827
39418243	chr15:39418243:CTG:C	1.8724e-07	-1.86077e-10	0.752064
39418260	chr15:39418260:C:T	1.44572e-08	-1.80913	-3.08617e-10
39418315	chr15:39418315:G:A	3.58366e-08	-1.86077e-10	-0.901354
39418345	chr15:39418345:C:A	2.25773e-08	-1.05135	-0.312031
39418453	chr15:39418453:G:A	4.69762e-09	-1.71899	-1.21428
39418532	chr15:39418532:T:A	2.19423e-07	-1.86077e-10	0.910676
39418764	chr15:39418764:C:G	2.69989e-08	-1.86077e-10	-1.18453
39418974	chr15:39418974:T:C	5.22872e-09	-1.72979	-1.09637
39418975	chr15:39418975:G:T	4.80294e-09	-1.71881	-1.19229
39418987	chr15:39418987:C:A	4.61269e-09	-1.73976	-1.21176
39419278	chr15:39419278:G:A	2.87936e-08	-1.86077e-10	-1.12017
39419298	chr15:39419298:G:A	1.70831e-08	-1.64223	-3.08617e-10
39419553	chr15:39419553:T:G	2.18558e-07	-1.86077e-10	0.906728
39419920	chr15:39419920:C:T	9.45483e-08	-1.86077e-10	0.0687859
39419975	chr15:39419975:C:A	4.47408e-08	-1.86077e-10	-0.679438
39420085	chr15:39420085:C:T	1.44755e-08	-1.80787	-3.08617e-10
39420091	chr15:39420091:T:C	1.00528e-07	-1.86077e-10	0.130113
39420198	chr15:39420198:T:C	7.28913e-08	-1.86077e-10	-0.191356
39420261	chr15:39420261:G:C	2.41931e-08	-1.86077e-10	-1.29426
39420301	chr15:39420301:G:A	8.75007e-08	-1.86077e-10	-0.00867771
39420692	chr15:39420692:G:A	4.0003e-08	0.0158748	-0.807245
39420717	chr15:39420717:T:C	3.63214e-08	-0.472699	-0.415218
39420728	chr15:39420728:T:C	9.14882e-09	-1.24962	-1.01708
39420729	chr15:39420729:G:A	5.4645e-09	-1.6411	-1.14096
39421160	chr15:39421160:C:A	1.62406e-07	-1.86077e-10	0.609772
39421404	chr15:39421404:A:G	6.22241e-08	-1.86077e-10	-0.349583
39421528	chr15:39421528:C:A	2.54728e-08	-1.86077e-10	-1.24271
39423581	chr15:39423581:G:A	8.22392e-08	-1.86077e-10	-0.0706926
39423749	chr15:39423749:C:T	2.74454e-08	-1.86077e-10	-1.16813
39423800	chr15:39423800:C:T	2.46549e-08	-1.86077e-10	-1.27535
39423827	chr15:39423827:A:G	6.48513e-08	-1.86077e-10	-0.308227
39424116	chr15:39424116:A:G	8.87177e-08	-0.0156247	0.0207589
39424175	chr15:39424175:T:TA	8.09371e-08	-1.86077e-10	-0.0866525
39424603	chr15:39424603:G:T	4.21542e-09	-1.75364	-1.28794
39425291	chr15:39425291:C:A	2.92959e-08	-1.86077e-10	-1.10288
39425759	chr15:39425759:G:T	2.47758e-08	-1.86077e-10	-1.27046
39426139	chr15:39426139:C:T	1.74891e-07	-1.86077e-10	0.683838
39426607	chr15:39426607:G:A	5.09936e-08	-1.86077e-10	-0.548624
39427081	chr15:39427081:T:G	4.04601e-08	-0.23921	-0.540798
39427154	chr15:39427154:C:A	2.76414e-08	-1.86077e-10	-1.16101
39427193	chr15:39427193:G:A	2.46955e-08	-1.27371	-3.08617e-10
39427579	chr15:39427579:C:T	4.18524e-09	-1.75634	-1.29242
39428102	chr15:39428102:T:C	4.4804e-08	-1.86077e-10	-0.678027
39428357	chr15:39428357:A:T	3.41519e-08	-1.86077e-10	-0.949506
39428399	chr15:39428399:G:C	7.82095e-08	-0.0866489	-0.0342852
39428933	chr15:39428933:T:C	2.42445e-08	-1.86077e-10	-1.29213
39429043	chr15:39429043:G:A	2.57916e-08	-1.86077e-10	-1.23028
39429046	chr15:39429046:G:C	4.88368e-08	-1.86077e-10	-0.591841
39429171	chr15:39429171:A:T	2.75484e-08	-1.86077e-10	-1.16438
39429318	chr15:39429318:A:T	1.17775e-08	-1.08452	-0.92962
39429335	chr15:39429335:G:A	2.21703e-08	-0.973362	-0.408208
39429620	chr15:39429620:A:C	1.15706e-08	-1.09524	-0.936615
39429995	chr15:39429995:G:C	1.25096e-08	-1.02835	-0.925485
39430124	chr15:39430124:C:T	1.25295e-08	-1.01161	-0.940635
39430216	chr15:39430216:G:T	2.43749e-08	-1.86077e-10	-1.28677
39430371	chr15:39430371:G:C	4.49825e-09	-1.72611	-1.25053
39430416	chr15:39430416:A:G	2.45296e-08	-1.86077e-10	-1.28044
39430669	chr15:39430669:G:A	6.91072e-09	-1.72772	-0.819534
39430844	chr15:39430844:C:A	8.85956e-09	-1.3799	-0.918923
39430963	chr15:39430963:G:T	2.4288e-08	-1.86077e-10	-1.29034
39431082	chr15:39431082:G:A	4.30479e-08	-1.86077e-10	-0.718012
39431110	chr15:39431110:C:T	3.75207e-08	-0.284961	-0.57047
39431476	chr15:39431476:A:T	4.41531e-08	-0.264273	-0.428388
39432199	chr15:39432199:C:A	2.42907e-08	-1.86077e-10	-1.29023
39432363	chr15:39432363:C:T	3.33877e-08	-1.86077e-10	-0.972138
39432708	chr15:39432708:G:A	7.4897e-07	2.13837	-3.08617e-10
39432880	chr15:39432880:A:G	6.42968e-09	-1.36538	-1.25402
39432917	chr15:39432917:T:C	3.93779e-08	-1.86077e-10	-0.807119
39433001	chr15:39433001:G:A	4.31446e-09	-1.73631	-1.28204
39433041	chr15:39433041:T:C	2.40011e-08	-0.0550879	-1.24714
39433104	chr15:39433104:C:T	3.35492e-08	-1.86077e-10	-0.967312
39434050	chr15:39434050:A:G	4.07018e-08	-1.86077e-10	-0.774054
39434228	chr15:39434228:A:G	4.1108e-08	-1.86077e-10	-0.764123
39434282	chr15:39434282:A:G	9.35446e-07	-1.86077e-10	2.3607
39434384	chr15:39434384:T:G	4.15722e-09	-1.76549	-1.28999
39434620	chr15:39434620:A:G	2.41923e-08	-1.86077e-10	-1.29429
39435222	chr15:39435222:CT:C	2.52778e-08	-1.86077e-10	-1.2504
39435272	chr15:39435272:A:T	5.9407e-08	-1.86077e-10	-0.395912
39435494	chr15:39435494:C:T	1.13288e-07	-1.86077e-10	0.249606
39435712	chr15:39435712:C:T	2.42804e-07	-0.299067	1.311
39435772	chr15:39435772:A:G	3.18608e-08	-1.86077e-10	-1.01895
39436101	chr15:39436101:T:G	2.6107e-08	-1.86077e-10	-1.21812
39436251	chr15:39436251:C:T	1.43995e-08	-1.81313	-3.08617e-10
39436291	chr15:39436291:T:C	3.09468e-07	-0.0626957	1.31723
39437001	chr15:39437001:C:T	5.47008e-09	-1.7653	-1.01574
39437057	chr15:39437057:C:T	6.19114e-07	-1.86077e-10	1.94796
39437862	chr15:39437862:C:T	9.37188e-08	-0.285307	0.345281
39437953	chr15:39437953:A:G	3.8648e-07	0.0264227	1.45033
39438157	chr15:39438157:TAAC:T	4.35178e-08	-1.86077e-10	-0.707156
39438299	chr15:39438299:TGTTC:T	5.07691e-09	-1.72427	-1.13135
39438969	chr15:39438969:G:A	3.07739e-08	-1.86077e-10	-1.05366
39439187	chr15:39439187:G:A	2.66597e-08	-1.86077e-10	-1.19717
39439419	chr15:39439419:C:T	2.43344e-08	-1.86077e-10	-1.28844
39439837	chr15:39439837:T:C	4.53325e-09	-1.69001	-1.27887
39439857	chr15:39439857:G:A	2.41855e-08	-1.86077e-10	-1.29457
39439966	chr15:39439966:G:A	4.16613e-09	-1.75893	-1.29441
39440017	chr15:39440017:TTGAC:T	2.41861e-08	-1.86077e-10	-1.29455
39440052	chr15:39440052:A:C	3.33661e-08	-0.68949	-0.283295
39440218	chr15:39440218:A:G	2.42143e-08	-1.86077e-10	-1.29338
39440326	chr15:39440326:A:T	2.5983e-08	-1.86077e-10	-1.22288
39440406	chr15:39440406:G:A	2.73815e-08	-1.86077e-10	-1.17046
39440535	chr15:39440535:C:T	3.63608e-07	-0.203962	1.61971
39440572	chr15:39440572:C:G	3.97568e-09	-1.81426	-1.28586
39440823	chr15:39440823:T:A	2.61314e-08	-1.86077e-10	-1.21719
39441368	chr15:39441368:C:T	6.46159e-07	-1.86077e-10	1.99072
39441398	chr15:39441398:G:C	2.89744e-08	-1.86077e-10	-1.11391
39441413	chr15:39441413:G:A	1.51625e-08	-1.31589	-0.445612
39441683	chr15:39441683:A:G	2.79187e-08	-1.15103	-3.08617e-10
39441746	chr15:39441746:G:A	4.41758e-09	-1.70824	-1.2865
39441790	chr15:39441790:G:A	2.69669e-08	-1.36949	0.183774
39442058	chr15:39442058:T:C	2.54671e-08	-1.86077e-10	-1.24294
39442068	chr15:39442068:T:C	7.39484e-07	-1.86077e-10	2.12563
39442378	chr15:39442378:G:A	2.68682e-08	-1.86077e-10	-1.18938
39442410	chr15:39442410:G:T	2.70138e-08	-1.86077e-10	-1.18398
39442543	chr15:39442543:G:A	2.60588e-08	-1.86077e-10	-1.21997
39442848	chr15:39442848:A:C	2.72008e-08	-1.86077e-10	-1.17708
39442960	chr15:39442960:C:T	2.61074e-08	-1.86077e-10	-1.21811
39442973	chr15:39442973:C:T	2.46863e-08	-1.86077e-10	-1.27408
39442974	chr15:39442974:C:G	2.66378e-08	-1.86077e-10	-1.19799
39443193	chr15:39443193:A:T	1.13313e-08	-0.816875	-1.23588
39443289	chr15:39443289:G:A	3.38148e-08	-0.794538	-0.164889
39443301	chr15:39443301:T:G	2.62093e-08	-1.86077e-10	-1.21421
39443349	chr15:39443349:A:T	2.56814e-08	-1.86077e-10	-1.23456
39443402	chr15:39443402:G:A	2.6297e-08	-1.86077e-10	-1.21087
39443672	chr15:39443672:G:T	7.67291e-08	-1.86077e-10	-0.140044
39443901	chr15:39443901:G:C	2.44744e-08	-1.86077e-10	-1.2827
39444082	chr15:39444082:A:G	4.04787e-09	-1.78825	-1.29388
39444108	chr15:39444108:T:C	1.98861e-08	-1.4903	-3.08617e-10
39444188	chr15:39444188:T:C	7.10114e-07	-1.86077e-10	2.0851
39444271	chr15:39444271:T:G	9.99003e-08	-1.86077e-10	0.123848
39444423	chr15:39444423:C:G	2.20497e-08	-1.3825	-0.00452046
39444963	chr15:39444963:C:T	2.71928e-08	-1.86077e-10	-1.17737
39445258	chr15:39445258:A:G	1.16247e-08	-0.781436	-1.24575
39445712	chr15:39445712:A:T	2.87397e-08	-1.86077e-10	-1.12205
39445799	chr15:39445799:A:G	2.73765e-08	-1.86077e-10	-1.17064
39445805	chr15:39445805:A:G	1.02533e-08	-1.228	-0.924724
39446083	chr15:39446083:G:A	2.63307e-08	-1.86077e-10	-1.20959
39446216	chr15:39446216:G:A	2.77358e-08	-1.86077e-10	-1.1576
39446268	chr15:39446268:C:A	2.59799e-08	0.0452639	-1.26826
39447086	chr15:39447086:C:T	2.56085e-08	-1.86077e-10	-1.2374
39447210	chr15:39447210:T:A	9.87031e-09	-1.08269	-1.10811
39448037	chr15:39448037:G:C	2.6371e-08	-1.86077e-10	-1.20806
39448050	chr15:39448050:C:T	4.45339e-08	-1.86077e-10	-0.684075
39448100	chr15:39448100:A:G	2.55983e-08	-1.86077e-10	-1.2378
39448496	chr15:39448496:C:T	2.47201e-08	-1.86077e-10	-1.27271
39449827	chr15:39449827:C:T	8.53427e-08	-0.0336495	-3.08617e-10
39449975	chr15:39449975:C:T	2.54981e-08	-1.86077e-10	-1.24172
39449995	chr15:39449995:A:G	2.59559e-08	-1.86077e-10	-1.22392
39450089	chr15:39450089:A:T	1.49614e-08	-1.77485	-3.08617e-10
39450239	chr15:39450239:G:GGATCACTTTC	2.71785e-08	-1.86077e-10	-1.1779
39450499	chr15:39450499:G:A	2.67571e-08	-1.86077e-10	-1.19353
39450776	chr15:39450776:G:A	7.55943e-08	0.480473	-0.635417
39451054	chr15:39451054:T:C	2.86303e-08	-1.86077e-10	-1.12586
39451060	chr15:39451060:T:TTTGCAGCAC	3.19923e-08	-1.86077e-10	-1.01483
39451720	chr15:39451720:G:C	3.16544e-08	-1.86077e-10	-1.02545
39451928	chr15:39451928:G:A	4.66023e-08	-1.86077e-10	-0.638676
39451931	chr15:39451931:G:T	8.17237e-08	-1.86077e-10	-0.0769809
39452071	chr15:39452071:C:T	2.77623e-08	0.128338	-1.28498
39452171	chr15:39452171:G:A	7.30054e-07	2.11279	-3.08617e-10
39453328	chr15:39453328:C:A	1.7726e-08	-0.870575	-0.734718
39453360	chr15:39453360:G:C	2.65672e-08	-0.0636536	-1.137
39453579	chr15:39453579:C:T	2.71875e-08	-1.86077e-10	-1.17757
39453597	chr15:39453597:T:C	3.69496e-08	-0.792809	-0.0779612
39453674	chr15:39453674:T:C	4.12738e-08	-1.86077e-10	-0.760098
39453802	chr15:39453802:A:G	8.26771e-08	-1.86077e-10	-0.0653819
39454006	chr15:39454006:G:A	2.81068e-08	-1.86077e-10	-1.14431
39454142	chr15:39454142:TTAG:T	2.51896e-08	-1.25389	-3.08617e-10
39454190	chr15:39454190:A:G	4.57887e-08	-1.86077e-10	-0.656287
39454351	chr15:39454351:T:C	4.87988e-08	-1.86077e-10	-0.59262
39454467	chr15:39454467:C:T	2.42433e-08	-1.86077e-10	-1.29219
39454847	chr15:39454847:T:C	1.44442e-08	-1.81003	-3.08617e-10
39455037	chr15:39455037:A:T	1.9381e-08	-0.318821	-1.19721
39455147	chr15:39455147:A:C	2.21613e-08	-0.342318	-1.03966
39455224	chr15:39455224:C:T	2.14044e-08	-1.41673	-3.08617e-10
39455366	chr15:39455366:G:A	1.08163e-07	-1.86077e-10	0.203315
39455794	chr15:39455794:C:T	1.54294e-08	-0.48835	-1.2557
39456188	chr15:39456188:A:G	1.73325e-08	-0.361874	-1.26587
39456289	chr15:39456289:A:G	3.51137e-08	-1.86077e-10	-0.921733
39456427	chr15:39456427:A:G	4.00306e-08	-1.86077e-10	-0.790681
39456518	chr15:39456518:T:C	2.42189e-08	-1.86077e-10	-1.29319
39456956	chr15:39456956:C:T	4.02984e-08	-1.86077e-10	-0.784014
39457139	chr15:39457139:G:A	3.26302e-08	-1.86077e-10	-0.995086
39457606	chr15:39457606:T:C	1.70103e-08	-0.393076	-1.25343
39457697	chr15:39457697:T:G	5.46884e-08	-1.86077e-10	-0.478674
39457700	chr15:39457700:A:C	2.83401e-08	-1.86077e-10	-1.13605
39457729	chr15:39457729:T:A	1.59356e-08	-0.538293	-1.17347
39458224	chr15:39458224:T:G	8.76578e-07	-1.86077e-10	2.2957
39458289	chr15:39458289:T:C	3.06473e-08	-0.629907	-0.427873
39458424	chr15:39458424:A:G	2.58473e-07	-1.86077e-10	1.07447
39458472	chr15:39458472:A:G	3.07907e-08	-1.86077e-10	-1.05311
39458720	chr15:39458720:T:G	2.62919e-08	-1.86077e-10	-1.21106
39458774	chr15:39458774:A:G	3.12712e-08	-1.86077e-10	-1.03763
39458802	chr15:39458802:T:C	2.80246e-08	-1.86077e-10	-1.14724
39458960	chr15:39458960:C:CTTCT	2.58709e-08	-1.86077e-10	-1.22721
39459048	chr15:39459048:C:T	3.35104e-08	-1.86077e-10	-0.968469
39459178	chr15:39459178:A:G	2.86098e-08	-1.86077e-10	-1.12658
39459231	chr15:39459231:A:G	2.01513e-07	-1.86077e-10	0.825527
39459345	chr15:39459345:C:CT	4.64391e-08	-0.866655	0.224471
39459450	chr15:39459450:T:C	2.76895e-08	-1.86077e-10	-1.15927
39459512	chr15:39459512:C:A	1.59037e-08	-1.71377	-3.08617e-10
39459528	chr15:39459528:A:G	1.11679e-08	-1.20793	-0.859347
39459801	chr15:39459801:C:A	6.0247e-08	-0.381873	-3.08617e-10
39459960	chr15:39459960:A:G	7.42984e-07	-1.86077e-10	2.13035
39460046	chr15:39460046:C:T	2.74671e-08	-1.86077e-10	-1.16733
39460455	chr15:39460455:C:A	3.8079e-07	-1.86077e-10	1.46192
39460609	chr15:39460609:C:T	1.20373e-08	-0.717311	-1.275
39460647	chr15:39460647:A:C	4.91074e-08	-1.86077e-10	-0.586315
39460755	chr15:39460755:A:C	2.42235e-08	-1.86077e-10	-1.293
39460807	chr15:39460807:C:T	5.49021e-08	-1.86077e-10	-0.474773
39460920	chr15:39460920:C:T	1.73105e-07	-1.86077e-10	0.673572
39461323	chr15:39461323:T:TC	4.10972e-08	-1.86077e-10	-0.764384
39461355	chr15:39461355:G:A	5.96695e-09	-1.40078	-1.2933
39461580	chr15:39461580:A:G	4.82263e-08	-1.86077e-10	-0.60442
39461635	chr15:39461635:C:T	3.37643e-08	-0.840268	-0.120653
39461641	chr15:39461641:C:T	1.45693e-08	-0.585228	-1.21618
39462159	chr15:39462159:C:T	4.42813e-07	-1.86077e-10	1.61282
39462360	chr15:39462360:A:T	2.87955e-08	0.088252	-1.20836
39462372	chr15:39462372:A:C	2.78475e-08	-1.86077e-10	-1.15358
39462512	chr15:39462512:G:T	2.55795e-08	-1.86077e-10	-1.23854
39462798	chr15:39462798:T:A	7.93391e-09	-1.69621	-0.712973
39462893	chr15:39462893:T:C	2.87267e-08	-1.86077e-10	-1.1225
39462989	chr15:39462989:A:T	8.41362e-07	-1.86077e-10	2.2547
39463168	chr15:39463168:C:T	1.72281e-08	-1.63378	-3.08617e-10
39463220	chr15:39463220:T:C	2.88041e-08	-1.86077e-10	-1.11981
39463315	chr15:39463315:T:C	2.8752e-08	-1.86077e-10	-1.12162
39463369	chr15:39463369:G:T	3.27226e-08	-1.86077e-10	-0.99226
39463468	chr15:39463468:C:T	2.88043e-08	-1.86077e-10	-1.1198
39463579	chr15:39463579:C:T	5.38978e-08	-1.86077e-10	-0.493235
39463615	chr15:39463615:T:G	3.08445e-08	-1.86077e-10	-1.05137
39463701	chr15:39463701:G:A	2.87599e-08	-1.86077e-10	-1.12134
39463775	chr15:39463775:C:T	2.86982e-08	-1.86077e-10	-1.12349
39463843	chr15:39463843:T:C	2.89833e-08	-1.86077e-10	-1.11361
39463896	chr15:39463896:T:C	2.90176e-08	-1.86077e-10	-1.11242
39464091	chr15:39464091:T:C	2.87599e-08	-1.86077e-10	-1.12134
39464265	chr15:39464265:A:G	2.88156e-08	-1.86077e-10	-1.11941
39464321	chr15:39464321:T:C	2.8754e-08	-1.86077e-10	-1.12155
39464342	chr15:39464342:G:C	1.05638e-08	-0.976453	-1.14644
39464353	chr15:39464353:C:T	2.68523e-08	-1.86077e-10	-1.18997
39464403	chr15:39464403:C:T	4.05411e-08	-1.86077e-10	-0.778008
39464469	chr15:39464469:G:A	4.49577e-08	-1.86077e-10	-0.674603
39464558	chr15:39464558:CACCATAA:C	2.0902e-08	-1.44048	-3.08617e-10
39464568	chr15:39464568:A:G	2.87599e-08	-1.86077e-10	-1.12134
39464569	chr15:39464569:C:T	2.87599e-08	-1.86077e-10	-1.12134
39464871	chr15:39464871:G:A	1.52457e-08	-0.696919	-1.05911
39465518	chr15:39465518:C:T	5.98151e-08	-1.86077e-10	-0.389066
39466130	chr15:39466130:T:G	3.99223e-08	-1.86077e-10	-0.79339
39466548	chr15:39466548:T:C	3.29548e-08	-0.908519	-0.0766695
39466693	chr15:39466693:A:G	2.54667e-08	-1.86077e-10	-1.24295
39466985	chr15:39466985:A:G	3.17705e-08	-1.86077e-10	-1.02179
39467306	chr15:39467306:C:G	4.48516e-08	-1.86077e-10	-0.676966
39467393	chr15:39467393:T:C	5.23332e-08	-1.86077e-10	-0.522693
39467641	chr15:39467641:C:T	1.81229e-08	-1.58315	-3.08617e-10
39467806	chr15:39467806:G:A	2.56128e-08	-1.86077e-10	-1.23723
39468436	chr15:39468436:CAT:C	2.61919e-08	-1.86077e-10	-1.21487
39468501	chr15:39468501:A:G	2.9962e-08	-1.86077e-10	-1.0804
39468825	chr15:39468825:A:T	1.7826e-08	-0.310044	-1.28962
39469487	chr15:39469487:C:T	2.75854e-08	-1.86077e-10	-1.16304
39469833	chr15:39469833:A:T	3.98826e-08	-1.86077e-10	-0.794385
39470049	chr15:39470049:T:C	2.19243e-07	-1.86077e-10	0.909857
39470175	chr15:39470175:C:G	1.47753e-08	-1.01727	-0.770095
39470296	chr15:39470296:T:C	2.53604e-08	-1.86077e-10	-1.24714
39470468	chr15:39470468:C:T	2.44528e-08	-1.86077e-10	-1.28358
39470492	chr15:39470492:C:T	2.48196e-08	-1.86077e-10	-1.26869
39470524	chr15:39470524:G:A	2.62634e-08	-0.990785	-0.221363
39470640	chr15:39470640:C:T	2.69179e-08	-1.86077e-10	-1.18753
39471038	chr15:39471038:T:C	7.24043e-08	-1.86077e-10	-0.198059
39472040	chr15:39472040:C:A	2.81205e-08	-1.86077e-10	-1.14382
39472153	chr15:39472153:ATGT:A	1.28639e-08	-0.632477	-1.29343
39472249	chr15:39472249:A:G	2.9368e-08	-1.06085	-0.0395657
39472319	chr15:39472319:AAAAG:A	1.99416e-08	-0.535226	-0.952291
39472331	chr15:39472331:C:T	1.96371e-08	-0.545236	-0.957667
39472498	chr15:39472498:A:G	4.58404e-08	-1.86077e-10	-0.65516
39472644	chr15:39472644:G:A	2.6841e-08	-1.19039	-3.08617e-10
39473983	chr15:39473983:C:T	1.50161e-08	-0.573383	-1.19782
39474090	chr15:39474090:T:C	2.34416e-08	-0.267829	-1.05798
39474325	chr15:39474325:A:T	4.76712e-08	0.67594	-1.29194
39474379	chr15:39474379:C:T	2.69491e-08	-1.86077e-10	-1.18637
39474861	chr15:39474861:T:C	1.21623e-08	-0.70224	-1.27975
39474886	chr15:39474886:T:C	1.52233e-08	-0.502857	-1.25464
39474921	chr15:39474921:A:G	2.57793e-08	-1.86077e-10	-1.23075
39475377	chr15:39475377:C:A	2.47586e-08	-1.86077e-10	-1.27115
39475483	chr15:39475483:G:A	4.56333e-07	-1.86077e-10	1.6429
39475513	chr15:39475513:G:A	3.4349e-08	-0.943753	-3.08617e-10
39475543	chr15:39475543:GAA:G	1.72372e-08	-1.81304	0.179788
39475652	chr15:39475652:A:G	2.61281e-08	-1.86077e-10	-1.21731
39475677	chr15:39475677:A:G	1.97199e-08	-0.256478	-1.24222
39475869	chr15:39475869:T:C	1.87144e-08	-0.304325	-1.24671
39476366	chr15:39476366:C:T	1.30212e-08	-0.656767	-1.25698
39476896	chr15:39476896:C:T	4.70761e-08	-1.86077e-10	-0.628559
39476923	chr15:39476923:A:C	1.49665e-08	-1.77451	-3.08617e-10
39477095	chr15:39477095:A:G	2.35519e-08	-0.242787	-1.07833
39477155	chr15:39477155:T:C	5.54644e-08	-1.86077e-10	-0.464584
39477265	chr15:39477265:T:A	2.42555e-08	-1.86077e-10	-1.29168
39477397	chr15:39477397:G:A	2.42004e-08	-1.86077e-10	-1.29395
39477439	chr15:39477439:T:C	1.65344e-08	-0.380537	-1.29434
39477977	chr15:39477977:G:C	3.78206e-08	-1.86077e-10	-0.847472
39478016	chr15:39478016:G:A	2.41922e-08	-1.86077e-10	-1.2943
39478036	chr15:39478036:A:G	1.46887e-08	-0.498827	-1.29442
39478114	chr15:39478114:T:C	1.43881e-08	-0.519293	-1.29463
39478742	chr15:39478742:A:G	3.78638e-08	-1.86077e-10	-0.846328
39478982	chr15:39478982:A:T	5.00851e-08	-1.86077e-10	-0.566602
39479006	chr15:39479006:G:A	6.83848e-08	-1.86077e-10	-0.255175
39479115	chr15:39479115:T:C	3.97306e-08	-1.86077e-10	-0.798204
39479578	chr15:39479578:C:T	8.65822e-08	-1.86077e-10	-0.0192305
39480136	chr15:39480136:T:C	2.45028e-08	-1.86077e-10	-1.28154
39480444	chr15:39480444:G:A	1.41201e-08	-0.538513	-1.29421
39480542	chr15:39480542:C:T	2.44109e-08	-1.86077e-10	-1.28529
39480549	chr15:39480549:C:T	3.12349e-08	-1.03879	-3.08617e-10
39480558	chr15:39480558:T:C	5.622e-09	-1.58813	-1.16551
39480648	chr15:39480648:C:T	2.75524e-08	-1.86077e-10	-1.16424
39480904	chr15:39480904:T:TTA	1.72662e-08	-0.339105	-1.29247
39480926	chr15:39480926:G:A	6.50927e-08	0.989435	-1.29395
39481017	chr15:39481017:T:A	1.39201e-08	-0.555891	-1.2911
39481024	chr15:39481024:C:T	2.47048e-08	-1.86077e-10	-1.27333
39481067	chr15:39481067:T:C	7.01847e-08	-1.86077e-10	-0.229194
39481092	chr15:39481092:T:A	3.23567e-08	-1.86077e-10	-1.0035
39481995	chr15:39481995:T:C	3.14293e-08	-1.86077e-10	-1.03259
39482468	chr15:39482468:C:T	4.46878e-08	0.320052	-1.00068
39483119	chr15:39483119:TAAATG:T	4.44689e-08	-1.86077e-10	-0.685534
39483177	chr15:39483177:A:T	1.76633e-06	-1.86077e-10	2.99633
39483393	chr15:39483393:T:C	5.15013e-08	-1.86077e-10	-0.538719
39483835	chr15:39483835:T:A	7.17183e-08	-1.86077e-10	-0.207578
39484963	chr15:39484963:T:C	1.22086e-07	-1.86077e-10	0.324403
39484975	chr15:39484975:C:T	1.25405e-07	-1.86077e-10	0.351221
39485312	chr15:39485312:TGAC:T	1.79866e-08	-0.557226	-1.03347
39485827	chr15:39485827:G:A	2.51025e-08	-1.86077e-10	-1.25736
39486002	chr15:39486002:G:T	1.28396e-08	-0.782778	-1.14501
39486279	chr15:39486279:G:A	1.60753e-08	-0.429928	-1.27311
39486283	chr15:39486283:A:G	3.56673e-08	-1.86077e-10	-0.906091
39486790	chr15:39486790:C:T	2.43433e-08	-1.86077e-10	-1.28807
39486899	chr15:39486899:C:T	1.90191e-08	-0.240255	-1.29463
39486904	chr15:39486904:A:G	3.76968e-08	-1.86077e-10	-0.850751
39487019	chr15:39487019:A:G	3.64654e-08	-1.86077e-10	-0.883961
39487612	chr15:39487612:A:G	4.45316e-08	-1.86077e-10	-0.684126
39487949	chr15:39487949:T:C	2.82325e-08	-1.86077e-10	-1.13985
39488152	chr15:39488152:AG:A	2.58674e-08	-1.22734	-3.08617e-10
39488285	chr15:39488285:A:G	1.03669e-08	-0.948342	-1.19337
39488610	chr15:39488610:T:C	2.70645e-08	-1.86077e-10	-1.1821
39489489	chr15:39489489:C:T	3.89906e-08	-1.86077e-10	-0.817005
39489569	chr15:39489569:C:G	7.91404e-09	-1.11823	-1.29345
39489588	chr15:39489588:T:A	2.39579e-08	-0.157884	-1.14614
39489740	chr15:39489740:A:G	6.43494e-07	1.98659	-3.08617e-10
39490279	chr15:39490279:C:T	2.6878e-08	-1.86077e-10	-1.18902
39490587	chr15:39490587:T:C	3.25961e-08	-1.86077e-10	-0.996131
39491364	chr15:39491364:G:A	3.20909e-08	-1.86077e-10	-1.01175
39491442	chr15:39491442:T:C	2.55769e-08	-1.86077e-10	-1.23863
39491734	chr15:39491734:C:G	2.43341e-08	-1.86077e-10	-1.28845
39492249	chr15:39492249:C:T	2.58637e-08	-1.86077e-10	-1.22749
39492253	chr15:39492253:T:C	9.5997e-09	-1.30459	-0.914004
39492641	chr15:39492641:G:A	1.78306e-07	-1.86077e-10	0.703179
39492753	chr15:39492753:G:A	1.47254e-08	-1.79075	-3.08617e-10
39492872	chr15:39492872:A:T	3.36229e-08	-1.86077e-10	-0.965119
```
