## Supplementary material for "Characterization of shared and ancestry-specific signals driving complex traits using multi-ancestry fine-mapping": susiex_nc1.cs80.summary

```
# chr15:38492884-39492884
CS_ID	CS_LENGTH	CS_PURITY	MAX_PIP_SNP	BP	REF_ALLELE	ALT_ALLELE	REF_FRQ	BETA	SE	-LOG10P	MAX_PIP	POST-HOC_PROB_POP1	POST-HOC_PROB_POP2
1	10	0.836928	chr15:38992884:C:A	38992884	A,A	C,C	1,1	-inf,-inf	inf,inf	8.86479,0.213406	0.257762	0.999713	0.337525
```
