## Supplementary material for "Characterization of shared and ancestry-specific signals driving complex traits using multi-ancestry fine-mapping": susiex_nc2.cs80.cs

```
CS_ID	SNP	BP	REF_ALLELE	ALT_ALLELE	REF_FRQ	BETA	SE	-LOG10P	CS_PIP	OVRL_PIP
1	chr15:38992884:C:A	38992884	A,A	C,C	1,1	-inf,-inf	inf,inf	8.86479,0.213406	0.221309	0.221313
1	chr15:38950523:A:T	38950523	T,T	A,A	1,1	-inf,-inf	inf,inf	8.37947,0.257016	0.101278	0.101281
1	chr15:38951298:G:C	38951298	C,C	G,G	1,1	-inf,-inf	inf,inf	7.52916,1.38196	0.101026	0.10103
1	chr15:38954553:A:G	38954553	G,G	A,A	1,1	-inf,-inf	inf,inf	7.52919,1.28053	0.0784095	0.0784136
1	chr15:38949651:A:C	38949651	C,C	A,A	1,1	-inf,-inf	inf,inf	8.28085,0.119984	0.0757279	0.0757317
1	chr15:38955914:A:G	38955914	G,G	A,A	1,1	-inf,-inf	inf,inf	7.40762,1.27175	0.059233	0.059237
1	chr15:38952594:A:T	38952594	T,T	A,A	1,1	-inf,-inf	inf,inf	7.31002,1.2872	0.053953	0.053957
1	chr15:38970771:A:C	38970771	C,C	A,A	1,1	-inf,-inf	inf,inf	7.20384,1.63024	0.0526485	0.0526549
1	chr15:38954568:G:A	38954568	A,A	G,G	1,1	-inf,-inf	inf,inf	7.37589,1.15302	0.0451877	0.0451914
1	chr15:39005585:C:T	39005585	T,T	C,C	1,1	-inf,-inf	inf,inf	7.59603,0.500075	0.0245698	0.0245735
2	chr15:39326684:C:T	39326684	T,T	C,C	1,1	-inf,-inf	inf,inf	5.71781,1.11647	0.262491	0.262491
2	chr15:39326698:T:C	39326698	C,C	T,T	1,1	-inf,-inf	inf,inf	5.57492,0.909063	0.139189	0.139189
2	chr15:39316190:T:C	39316190	C,C	T,T	1,1	-inf,-inf	inf,inf	5.73059,0.609292	0.0660277	0.0660277
2	chr15:39328133:T:C	39328133	C,C	T,T	1,1	-inf,-inf	inf,inf	5.44643,0.484511	0.0331888	0.0331888
2	chr15:39313143:A:G	39313143	G,G	A,A	1,1	-inf,-inf	inf,inf	5.25998,0.756789	0.0322661	0.0322662
2	chr15:39318900:T:C	39318900	C,C	T,T	1,1	-inf,-inf	inf,inf	5.47702,0.314869	0.0266087	0.0266087
2	chr15:39318030:T:A	39318030	A,A	T,T	1,1	-inf,-inf	inf,inf	5.44927,0.325516	0.0253229	0.0253229
2	chr15:39305815:A:G	39305815	G,G	A,A	1,1	-inf,-inf	inf,inf	5.40057,0.358192	0.0227571	0.0227571
2	chr15:39328046:A:G	39328046	G,G	A,A	1,1	-inf,-inf	inf,inf	5.20194,0.0914395	0.0181592	0.0181592
2	chr15:39328719:A:T	39328719	T,T	A,A	1,1	-inf,-inf	inf,inf	5.08041,0.0980056	0.014091	0.014091
2	chr15:39327779:T:C	39327779	C,C	T,T	1,1	-inf,-inf	inf,inf	5.05154,0.228941	0.0135318	0.0135318
2	chr15:39327624:C:CT	39327624	CT,CT	C,C	1,1	-inf,-inf	inf,inf	5.03569,0.218627	0.0129999	0.0129999
2	chr15:39364021:A:C	39364021	C,C	A,A	1,1	-inf,inf	inf,inf	4.50584,1.0935	0.0121753	0.0121758
2	chr15:39327257:C:T	39327257	T,T	C,C	1,1	-inf,-inf	inf,inf	4.9885,0.192868	0.0113614	0.0113614
2	chr15:39327756:T:C	39327756	C,C	T,T	1,1	-inf,-inf	inf,inf	4.9924,0.180946	0.0112808	0.0112808
2	chr15:39327827:G:A	39327827	A,A	G,G	1,1	-inf,-inf	inf,inf	5.00127,0.105519	0.0109716	0.0109716
2	chr15:39363841:G:C	39363841	C,C	G,G	1,1	-inf,inf	inf,inf	4.38994,1.10429	0.0101019	0.0101023
2	chr15:39336849:A:G	39336849	G,G	A,A	1,1	-inf,-inf	inf,inf	4.93187,0.493087	0.0100804	0.0100805
2	chr15:39363965:C:T	39363965	T,T	C,C	1,1	-inf,inf	inf,inf	4.38615,1.10612	0.0100047	0.0100051
2	chr15:39313745:C:T	39313745	T,T	C,C	1,1	-inf,-inf	inf,inf	4.45071,0.364197	0.00670372	0.00670379
2	chr15:39352226:G:T	39352226	T,T	G,G	1,1	-inf,-inf	inf,inf	4.7169,0.292932	0.00607814	0.00607827
2	chr15:39335665:G:A	39335665	A,A	G,G	1,1	-inf,-inf	inf,inf	4.70702,0.346971	0.00531808	0.00531811
2	chr15:39346970:C:G	39346970	G,G	C,C	1,1	-inf,inf	inf,inf	4.64482,0.318608	0.00451936	0.0045195
2	chr15:39376127:C:T	39376127	T,T	C,C	1,1	inf,-inf	inf,inf	4.08769,0.890837	0.00393093	0.00393111
2	chr15:39316262:TATGAAGTGA:T	39316262	T,T	TATGAAGTGA,TATGAAGTGA	1,1	-inf,-inf	inf,inf	3.90608,1.09768	0.00365529	0.00365535
2	chr15:39313825:C:T	39313825	T,T	C,C	1,1	-inf,-inf	inf,inf	3.62124,0.940414	0.00254943	0.00254947
2	chr15:39354022:A:G	39354022	G,G	A,A	1,1	-inf,-inf	inf,inf	4.20564,0.459865	0.00232885	0.00232893
2	chr15:39322944:C:A	39322944	A,A	C,C	1,1	-inf,-inf	inf,inf	3.83049,0.868483	0.00221817	0.00221821
2	chr15:39313888:A:T	39313888	T,T	A,A	1,1	-inf,-inf	inf,inf	3.64459,0.810987	0.00213542	0.00213546
2	chr15:39318176:T:C	39318176	C,C	T,T	1,1	-inf,-inf	inf,inf	3.82811,0.817038	0.00206775	0.00206779
2	chr15:39318845:A:G	39318845	G,G	A,A	1,1	-inf,-inf	inf,inf	3.7938,0.85501	0.00202478	0.00202483
2	chr15:38936270:A:G	38936270	G,G	A,A	1,1	inf,inf	inf,inf	1.33586,2.53787	0.00190496	0.001908
2	chr15:39322114:T:C	39322114	C,C	T,T	1,1	-inf,-inf	inf,inf	3.55893,1.06853	0.00185496	0.00185501
2	chr15:38942479:G:C	38942479	NA,C	NA,G	NA,1	NA,inf	NA,inf	NA,2.99546	0.00182733	0.00183534
2	chr15:38937410:A:G	38937410	G,G	A,A	1,1	inf,inf	inf,inf	1.4114,2.43464	0.00182675	0.00182962
2	chr15:38938186:C:T	38938186	T,T	C,C	1,1	inf,inf	inf,inf	1.38786,2.4476	0.00178107	0.00178388
2	chr15:38937081:T:C	38937081	C,C	T,T	1,1	inf,inf	inf,inf	1.36066,2.47534	0.00176284	0.00176566
2	chr15:38928643:A:G	38928643	NA,G	NA,A	NA,1	NA,inf	NA,inf	NA,2.97046	0.00174256	0.00175021
2	chr15:38936902:T:C	38936902	C,C	T,T	1,1	inf,inf	inf,inf	1.35233,2.46897	0.00171947	0.00172222
```
